## Supplementary material for "Characterization of shared and ancestry-specific signals driving complex traits using multi-ancestry fine-mapping": susiex_nc3.cs80.snp

```
BP	SNP	PIP(CS1)	LogBF(CS1,Pop1)	LogBF(CS1,Pop2)	PIP(CS2)	LogBF(CS2,Pop1)	LogBF(CS2,Pop2)	PIP(CS3)	LogBF(CS3,Pop1)	LogBF(CS3,Pop2)
64158554	chr15:64158554:T:C	8.96303e-17	-3.43345e-10	-1.61375	4.67957e-09	-3.43345e-10	-1.28371	0.000127831	-3.43345e-10	-1.68206
64159060	chr15:64159060:C:T	9.84036e-17	0.250193	-1.77056	1.56542e-09	-0.56124	-1.81752	7.65448e-05	-0.374602	-1.82028
64159547	chr15:64159547:C:T	2.74383e-17	-1.08035	-1.71716	8.42042e-10	-2.10722	-0.891624	4.58253e-05	-0.890236	-1.81769
64159961	chr15:64159961:G:A	7.46204e-17	-3.43345e-10	-1.79703	7.32863e-09	-3.43345e-10	-0.835129	0.000121047	-3.43345e-10	-1.73659
64160123	chr15:64160123:G:A	5.43883e-17	-2.1133	-9.44083e-10	4.51961e-09	-1.31849	-9.44083e-10	0.000206545	-1.20224	-9.44083e-10
64160404	chr15:64160404:C:T	6.55716e-17	-1.9263	-9.44083e-10	2.68122e-09	-1.84064	-9.44083e-10	0.000176592	-1.35892	-9.44083e-10
64160979	chr15:64160979:A:C	6.71829e-17	-1.90203	-9.44083e-10	2.60211e-09	-1.87059	-9.44083e-10	0.000186186	-1.30602	-9.44083e-10
64161257	chr15:64161257:C:T	2.69701e-16	-3.43345e-10	-0.512133	4.82099e-09	-3.43345e-10	-1.25394	0.000322421	-3.43345e-10	-0.756902
64161323	chr15:64161323:G:C	8.85852e-17	-3.43345e-10	-1.62548	4.59343e-09	-3.43345e-10	-1.30229	0.000126428	-3.43345e-10	-1.69309
64161878	chr15:64161878:T:C	1.26497e-16	-3.43345e-10	-1.26922	2.84782e-09	-3.43345e-10	-1.78036	0.000110461	-3.43345e-10	-1.8281
64162022	chr15:64162022:C:A	1.72695e-16	-3.43345e-10	-0.957916	1.12484e-08	-3.43345e-10	-0.406695	0.000302557	-3.43345e-10	-0.82049
64162311	chr15:64162311:G:A	7.77151e-17	-3.43345e-10	-1.7564	5.68329e-09	-3.43345e-10	-1.08939	0.000114425	-3.43345e-10	-1.79284
64162399	chr15:64162399:A:G	1.87188e-16	-3.43345e-10	-0.87733	1.35557e-08	-3.43345e-10	-0.220113	0.000340771	-3.43345e-10	-0.70155
64163157	chr15:64163157:G:A	6.90871e-17	-1.87408	-9.44083e-10	2.53408e-09	-1.89709	-9.44083e-10	0.000194638	-1.26162	-9.44083e-10
64163624	chr15:64163624:T:C	9.09708e-17	-3.43345e-10	-1.59891	4.79096e-09	-3.43345e-10	-1.26019	0.000129214	-3.43345e-10	-1.67129
64163802	chr15:64163802:CCAA:C	7.40567e-17	-3.43345e-10	-1.80461	2.79737e-09	-3.43345e-10	-1.79824	0.00011057	-3.43345e-10	-1.82711
64164323	chr15:64164323:T:C	9.04353e-17	-3.43345e-10	-1.60481	4.75176e-09	-3.43345e-10	-1.2684	0.000128676	-3.43345e-10	-1.67547
64165117	chr15:64165117:CT:C	5.43793e-17	-2.11346	-9.44083e-10	2.80755e-09	-1.79461	-9.44083e-10	0.000132115	-1.64909	-9.44083e-10
64165120	chr15:64165120:C:G	5.43585e-17	-2.11384	-9.44083e-10	2.79324e-09	-1.79971	-9.44083e-10	0.000131299	-1.65529	-9.44083e-10
64165121	chr15:64165121:C:G	5.43664e-17	-2.1137	-9.44083e-10	2.7988e-09	-1.79773	-9.44083e-10	0.000131618	-1.65286	-9.44083e-10
64165312	chr15:64165312:C:T	8.18113e-17	-0.0675909	-1.63744	1.26588e-09	-0.787138	-1.80401	7.49469e-05	-0.628681	-1.5873
64165718	chr15:64165718:C:A	1.73439e-17	-1.61298	-1.64322	1.93555e-09	-1.32068	-0.845845	3.16105e-05	-1.28297	-1.7963
64166130	chr15:64166130:A:T	9.79525e-17	-3.43345e-10	-1.52496	1.02163e-08	-3.43345e-10	-0.502937	0.000138057	-3.43345e-10	-1.60509
64166641	chr15:64166641:G:A	8.89401e-17	-3.43345e-10	-1.62148	3.36616e-08	-3.43345e-10	0.68944	0.000122077	-3.43345e-10	-1.72811
64167405	chr15:64167405:G:C	6.78956e-17	-1.89147	-9.44083e-10	2.5807e-09	-1.87886	-9.44083e-10	0.000188839	-1.29187	-9.44083e-10
64167829	chr15:64167829:T:A	6.7411e-17	-1.89864	-9.44083e-10	2.59703e-09	-1.87255	-9.44083e-10	0.000186657	-1.30349	-9.44083e-10
64168137	chr15:64168137:A:G	1.77266e-16	-3.43345e-10	-0.931796	1.22091e-08	-3.43345e-10	-0.324735	0.000230322	-3.43345e-10	-1.09328
64168899	chr15:64168899:T:C	4.96126e-17	-0.645307	-1.55989	1.98828e-09	-2.03014	-0.109505	8.0643e-05	-0.424109	-1.71862
64169452	chr15:64169452:C:T	7.29302e-17	-3.43345e-10	-1.81994	3.24464e-09	-3.43345e-10	-1.64991	0.000110991	-3.43345e-10	-1.82331
64170264	chr15:64170264:A:G	5.7121e-17	-0.27685	-1.78742	1.06326e-09	-0.957238	-1.80834	5.19309e-05	-0.799366	-1.78348
64170359	chr15:64170359:G:C	7.62998e-17	-3.43345e-10	-1.77477	3.88901e-09	-3.43345e-10	-1.46876	0.000114842	-3.43345e-10	-1.7892
64170926	chr15:64170926:A:C	1.18198e-16	-3.43345e-10	-1.33709	4.97886e-09	-3.43345e-10	-1.22172	0.000117989	-3.43345e-10	-1.76217
64171494	chr15:64171494:T:C	7.61172e-17	-3.43345e-10	-1.77717	3.86244e-09	-3.43345e-10	-1.47562	0.000114594	-3.43345e-10	-1.79137
64171685	chr15:64171685:T:C	7.3556e-17	-3.43345e-10	-1.8114	2.82446e-09	-3.43345e-10	-1.7886	0.000110424	-3.43345e-10	-1.82843
64171780	chr15:64171780:C:G	6.43571e-17	-1.945	-9.44083e-10	2.04585e-09	-2.11111	-9.44083e-10	8.38156e-05	-2.10414	-9.44083e-10
64172595	chr15:64172595:TG:T	1.01969e-17	-2.07022	-1.71714	5.76312e-10	-1.82723	-1.55079	2.36688e-05	-1.62862	-1.73998
64172797	chr15:64172797:A:C	1.40131e-16	-3.43345e-10	-1.16687	2.09249e-08	-3.43345e-10	0.214023	0.000189389	-3.43345e-10	-1.28896
64173162	chr15:64173162:T:C	1.02351e-16	-3.43345e-10	-1.48103	5.56478e-09	-3.43345e-10	-1.11046	0.000144574	-3.43345e-10	-1.55897
64173396	chr15:64173396:T:A	1.04362e-16	-3.43345e-10	-1.46158	1.19792e-08	-3.43345e-10	-0.343743	0.000145957	-3.43345e-10	-1.54945
64173500	chr15:64173500:A:C	1.34083e-17	-1.83741	-1.67616	1.36703e-09	-1.60037	-0.913902	2.39931e-05	-1.56334	-1.79165
64173803	chr15:64173803:G:A	6.36726e-17	-1.95569	-9.44083e-10	2.45258e-09	-1.92978	-9.44083e-10	0.000104584	-1.88277	-9.44083e-10
64173970	chr15:64173970:G:A	7.87546e-17	-3.43345e-10	-1.74311	3.13303e-09	-3.43345e-10	-1.68492	0.000110865	-3.43345e-10	-1.82444
64174375	chr15:64174375:A:G	8.12605e-17	0.054842	-1.76663	1.35471e-09	-0.695968	-1.82736	7.10473e-05	-0.534736	-1.73468
64174465	chr15:64174465:AG:A	2.25895e-16	-3.43345e-10	-0.689376	4.56866e-09	-3.43345e-10	-1.3077	0.000288676	-3.43345e-10	-0.867455
64176784	chr15:64176784:A:G	7.50485e-17	-3.43345e-10	-1.79131	3.3142e-09	-3.43345e-10	-1.6287	0.000118019	-3.43345e-10	-1.76191
64177241	chr15:64177241:A:G	1.64402e-16	-3.43345e-10	-1.00713	3.85279e-09	-3.43345e-10	-1.47812	0.000411262	-3.43345e-10	-0.513531
64178240	chr15:64178240:C:T	6.85422e-17	-1.882	-9.44083e-10	2.55415e-09	-1.8892	-9.44083e-10	0.000192614	-1.27207	-9.44083e-10
64178671	chr15:64178671:G:A	8.43592e-17	-3.43345e-10	-1.67436	3.84987e-09	-3.43345e-10	-1.47888	0.000123171	-3.43345e-10	-1.71919
64179179	chr15:64179179:G:C	7.40924e-17	-3.43345e-10	-1.80413	2.79591e-09	-3.43345e-10	-1.79876	0.000110584	-3.43345e-10	-1.82699
64179434	chr15:64179434:C:A	9.2048e-17	-3.43345e-10	-1.58714	4.81006e-09	-3.43345e-10	-1.25621	0.000131872	-3.43345e-10	-1.65093
64180677	chr15:64180677:G:A	7.62319e-17	-3.43345e-10	-1.77567	2.84174e-09	-3.43345e-10	-1.7825	0.00011096	-3.43345e-10	-1.8236
64181163	chr15:64181163:C:G	9.53114e-17	-3.43345e-10	-1.5523	4.99948e-09	-3.43345e-10	-1.21758	0.000135931	-3.43345e-10	-1.62062
64181323	chr15:64181323:GC:G	1.68657e-16	-3.43345e-10	-0.981579	1.17883e-08	-3.43345e-10	-0.359811	0.00030483	-3.43345e-10	-0.813007
64181672	chr15:64181672:T:C	1.61392e-16	-3.43345e-10	-1.02561	3.71948e-09	-3.43345e-10	-1.51333	0.000220328	-3.43345e-10	-1.13765
64181743	chr15:64181743:G:T	7.22983e-17	-3.43345e-10	-1.82864	2.78673e-09	-3.43345e-10	-1.80205	0.000129104	-3.43345e-10	-1.67214
64181781	chr15:64181781:C:G	1.88544e-16	-3.43345e-10	-0.870112	1.36134e-08	-3.43345e-10	-0.215859	0.000344116	-3.43345e-10	-0.691783
64181852	chr15:64181852:T:C	6.90605e-17	-1.87446	-9.44083e-10	2.53212e-09	-1.89786	-9.44083e-10	0.000195574	-1.25682	-9.44083e-10
64182650	chr15:64182650:T:C	7.38462e-17	-3.43345e-10	-1.80746	2.80603e-09	-3.43345e-10	-1.79515	0.000110496	-3.43345e-10	-1.82778
64183096	chr15:64183096:T:G	1.19935e-16	-3.43345e-10	-1.3225	5.04916e-09	-3.43345e-10	-1.2077	0.000118587	-3.43345e-10	-1.75711
64183599	chr15:64183599:T:C	1.20343e-16	-3.43345e-10	-1.3191	5.0619e-09	-3.43345e-10	-1.20518	0.000118646	-3.43345e-10	-1.75662
64183696	chr15:64183696:A:G	7.38733e-17	-3.43345e-10	-1.80709	2.80477e-09	-3.43345e-10	-1.79559	0.000110505	-3.43345e-10	-1.8277
64183879	chr15:64183879:G:A	1.3875e-16	-3.43345e-10	-1.17677	4.31849e-09	-3.43345e-10	-1.36401	0.000177716	-3.43345e-10	-1.35258
64184025	chr15:64184025:C:T	7.16856e-17	-0.312838	-1.52432	2.15259e-09	-1.94121	-0.119034	0.000114789	-0.0772752	-1.71239
64184394	chr15:64184394:C:T	7.31515e-17	-3.43345e-10	-1.81691	3.67951e-09	-3.43345e-10	-1.52414	0.000111798	-3.43345e-10	-1.81606
64184521	chr15:64184521:C:T	1.35512e-16	-3.43345e-10	-1.20038	4.22327e-09	-3.43345e-10	-1.38631	0.000173959	-3.43345e-10	-1.37394
64184537	chr15:64184537:C:T	8.59543e-17	-3.43345e-10	-1.65563	2.71801e-09	-3.43345e-10	-1.82702	0.000119785	-3.43345e-10	-1.74706
64185385	chr15:64185385:CA:C	6.88266e-17	-1.87786	-9.44083e-10	2.54796e-09	-1.89162	-9.44083e-10	0.00019404	-1.2647	-9.44083e-10
64185505	chr15:64185505:A:C	1.71166e-16	-3.43345e-10	-0.966814	3.85499e-09	-3.43345e-10	-1.47755	0.000232194	-3.43345e-10	-1.08519
64185880	chr15:64185880:G:A	1.17894e-16	0.427875	-1.76753	1.29774e-09	-1.59742	-0.968872	0.000197454	0.578004	-1.82526
64186214	chr15:64186214:C:G	7.44185e-17	-3.43345e-10	-1.79974	2.78181e-09	-3.43345e-10	-1.80381	0.000110716	-3.43345e-10	-1.82579
64186892	chr15:64186892:C:T	1.64797e-16	0.609178	-1.61391	2.6226e-09	-0.29008	-1.57267	0.000108276	-0.112572	-1.7355
64186938	chr15:64186938:T:A	7.96931e-17	-0.011149	-1.72011	1.32609e-09	-0.740268	-1.80441	8.38371e-05	-0.611364	-1.49252
64187122	chr15:64187122:T:C	6.79876e-17	-1.89012	-9.44083e-10	2.57855e-09	-1.87969	-9.44083e-10	0.000189861	-1.28647	-9.44083e-10
64187359	chr15:64187359:T:C	1.29687e-16	-3.43345e-10	-1.24432	3.83506e-09	-3.43345e-10	-1.48273	0.000280318	-3.43345e-10	-0.896836
64187360	chr15:64187360:T:C	2.08493e-16	0.733785	-1.50333	3.37053e-09	-0.156866	-1.45498	0.000134685	0.0299774	-1.6598
64188120	chr15:64188120:C:T	6.35029e-17	-1.95836	-9.44083e-10	2.075e-09	-2.09696	-9.44083e-10	8.57935e-05	-2.08082	-9.44083e-10
64188137	chr15:64188137:G:A	9.72099e-17	-3.43345e-10	-1.53257	1.04623e-08	-3.43345e-10	-0.479138	0.000136787	-3.43345e-10	-1.61434
64188592	chr15:64188592:C:T	7.23811e-17	-3.43345e-10	-1.8275	1.29369e-08	-3.43345e-10	-0.266831	0.000120456	-3.43345e-10	-1.74148
64188689	chr15:64188689:A:G	1.04274e-16	-3.43345e-10	-1.46243	4.96811e-09	-3.43345e-10	-1.22388	0.000319597	-3.43345e-10	-0.765701
64188772	chr15:64188772:G:C	1.23322e-17	-1.99632	-1.60092	1.38887e-09	-1.80395	-0.694484	2.02447e-05	-1.78081	-1.74406
64188793	chr15:64188793:T:C	7.44286e-17	-3.43345e-10	-1.79961	3.25206e-09	-3.43345e-10	-1.64763	0.000116718	-3.43345e-10	-1.773
64188959	chr15:64188959:C:G	6.64589e-17	-1.91286	-9.44083e-10	2.63979e-09	-1.85622	-9.44083e-10	0.000180783	-1.33546	-9.44083e-10
64188994	chr15:64188994:C:T	1.24469e-17	-1.85679	-1.73118	1.17035e-09	-1.59321	-1.0764	2.34736e-05	-1.56102	-1.81586
64189051	chr15:64189051:A:G	7.42597e-17	-0.353002	-1.44888	2.51497e-09	-1.95067	0.046015	0.000116382	-0.110759	-1.66513
64189167	chr15:64189167:G:A	2.0913e-16	-3.43345e-10	-0.766491	1.54881e-08	-3.43345e-10	-0.0868468	0.000384855	-3.43345e-10	-0.579895
64189641	chr15:64189641:T:C	8.83857e-17	-3.43345e-10	-1.62774	2.76546e-09	-3.43345e-10	-1.80971	0.000123458	-3.43345e-10	-1.71686
64190485	chr15:64190485:G:A	1.64946e-16	-3.43345e-10	-1.00383	1.14054e-08	-3.43345e-10	-0.392831	0.000295786	-3.43345e-10	-0.843127
64190661	chr15:64190661:G:A	1.23559e-17	-2.10935	-1.48597	1.40963e-09	-2.03554	-0.448048	1.71624e-05	-2.0222	-1.66783
64190922	chr15:64190922:T:C	9.60875e-17	-3.43345e-10	-1.54419	5.08722e-09	-3.43345e-10	-1.20019	0.000136881	-3.43345e-10	-1.61365
64191207	chr15:64191207:G:A	7.23257e-17	-3.43345e-10	-1.82827	2.80679e-09	-3.43345e-10	-1.79488	0.000131228	-3.43345e-10	-1.65582
64191248	chr15:64191248:G:C	7.37162e-17	-3.43345e-10	-1.80922	2.81162e-09	-3.43345e-10	-1.79316	0.000110458	-3.43345e-10	-1.82812
64191328	chr15:64191328:A:G	1.5228e-16	-3.43345e-10	-1.08373	3.16043e-09	-3.43345e-10	-1.67621	0.00017947	-3.43345e-10	-1.34275
64192427	chr15:64192427:G:A	7.22997e-17	-3.43345e-10	-1.82863	2.78386e-09	-3.43345e-10	-1.80308	0.000128732	-3.43345e-10	-1.67503
64192685	chr15:64192685:C:T	1.01839e-16	-3.43345e-10	-1.48606	2.72229e-09	-3.43345e-10	-1.82545	0.000133909	-3.43345e-10	-1.6356
64193029	chr15:64193029:A:G	6.06607e-17	-2.00415	-9.44083e-10	3.80685e-09	-1.49011	-9.44083e-10	0.000126977	-1.68875	-9.44083e-10
64193030	chr15:64193030:G:C	1.00895e-16	-3.43345e-10	-1.49537	5.46772e-09	-3.43345e-10	-1.12806	0.000142811	-3.43345e-10	-1.57124
64193292	chr15:64193292:C:T	2.15957e-16	0.77103	-1.5054	3.45649e-09	-0.123478	-1.46319	0.000139397	0.0659776	-1.66142
64193349	chr15:64193349:C:T	6.92828e-17	-1.87125	-9.44083e-10	2.53184e-09	-1.89797	-9.44083e-10	0.000196606	-1.25156	-9.44083e-10
64193853	chr15:64193853:A:G	1.77749e-16	-3.43345e-10	-0.929071	1.16215e-08	-3.43345e-10	-0.374057	0.000312188	-3.43345e-10	-0.789156
64194042	chr15:64194042:A:G	7.61099e-17	-3.43345e-10	-1.77727	3.24248e-09	-3.43345e-10	-1.65058	0.000163878	-3.43345e-10	-1.43364
64194328	chr15:64194328:A:G	6.55437e-17	-0.397742	-1.52899	2.09406e-09	-1.96522	-0.122588	0.000105388	-0.160519	-1.71459
64194786	chr15:64194786:G:A	6.94599e-17	-1.8687	-9.44083e-10	2.52764e-09	-1.89963	-9.44083e-10	0.000197153	-1.24878	-9.44083e-10
64195148	chr15:64195148:G:A	7.94025e-17	-3.43345e-10	-1.73492	2.72873e-09	-3.43345e-10	-1.82308	0.000113957	-3.43345e-10	-1.79694
64195339	chr15:64195339:C:T	1.16971e-17	-1.91609	-1.73402	1.07776e-09	-1.67922	-1.07281	2.14687e-05	-1.64971	-1.81646
64195403	chr15:64195403:A:G	1.88723e-16	-3.43345e-10	-0.869164	1.35836e-08	-3.43345e-10	-0.218053	0.000343314	-3.43345e-10	-0.694116
64195490	chr15:64195490:G:A	7.95721e-17	-3.43345e-10	-1.73278	3.70245e-09	-3.43345e-10	-1.51792	0.000131885	-3.43345e-10	-1.65083
64195618	chr15:64195618:G:A	7.74456e-17	-3.43345e-10	-1.75987	4.47899e-09	-3.43345e-10	-1.32752	0.00012552	-3.43345e-10	-1.70029
64196560	chr15:64196560:T:G	1.37041e-16	-3.43345e-10	-1.18916	3.39364e-09	-3.43345e-10	-1.60501	0.000189244	-3.43345e-10	-1.28972
64196834	chr15:64196834:C:A	5.4415e-17	-2.11281	-9.44083e-10	2.51095e-09	-1.90626	-9.44083e-10	9.6245e-05	-1.96586	-9.44083e-10
64196964	chr15:64196964:A:G	2.10737e-17	-1.94889	-1.11253	4.65166e-09	-1.75991	0.47022	3.17155e-05	-1.73324	-1.34272
64197069	chr15:64197069:GTTAA:G	5.78934e-17	-2.05084	-9.44083e-10	2.11304e-09	-2.07879	-9.44083e-10	8.41191e-05	-2.10053	-9.44083e-10
64197215	chr15:64197215:T:A	6.62303e-17	-1.91631	-9.44083e-10	2.65615e-09	-1.85004	-9.44083e-10	0.000180044	-1.33956	-9.44083e-10
64197734	chr15:64197734:A:G	1.04555e-16	-3.43345e-10	-1.45973	2.72939e-09	-3.43345e-10	-1.82284	0.000135979	-3.43345e-10	-1.62026
64198407	chr15:64198407:T:C	1.77599e-16	-3.43345e-10	-0.929918	1.16052e-08	-3.43345e-10	-0.375465	0.00031189	-3.43345e-10	-0.79011
64198597	chr15:64198597:C:T	1.00881e-16	-3.43345e-10	-1.4955	5.46685e-09	-3.43345e-10	-1.12821	0.000142791	-3.43345e-10	-1.57138
64199082	chr15:64199082:A:T	1.00372e-15	0.802023	-9.44083e-10	1.51074e-08	-0.11173	-9.44083e-10	0.000761034	0.101916	-9.44083e-10
64199799	chr15:64199799:C:T	6.71131e-17	-1.90307	-9.44083e-10	2.61709e-09	-1.86485	-9.44083e-10	0.000184663	-1.31423	-9.44083e-10
64199819	chr15:64199819:C:T	9.49344e-17	-3.43345e-10	-1.55626	2.8696e-09	-3.43345e-10	-1.77275	0.000137387	-3.43345e-10	-1.60996
64199967	chr15:64199967:G:A	1.93685e-16	-3.43345e-10	-0.843215	1.40891e-08	-3.43345e-10	-0.181517	0.000354589	-3.43345e-10	-0.661801
64200120	chr15:64200120:C:G	7.49042e-17	-3.43345e-10	-1.79324	3.1459e-09	-3.43345e-10	-1.68082	0.000156673	-3.43345e-10	-1.4786
64200592	chr15:64200592:C:T	1.50554e-16	0.542665	-1.63779	2.47728e-09	-0.310005	-1.60975	0.000104449	-0.128938	-1.75512
64200773	chr15:64200773:C:T	9.6666e-17	-3.43345e-10	-1.53818	5.1319e-09	-3.43345e-10	-1.19144	0.000137591	-3.43345e-10	-1.60848
64200837	chr15:64200837:A:G	7.47672e-17	-3.43345e-10	-1.79507	2.77033e-09	-3.43345e-10	-1.80795	0.000110898	-3.43345e-10	-1.82415
64201220	chr15:64201220:T:C	7.2303e-17	-3.43345e-10	-1.82858	2.78243e-09	-3.43345e-10	-1.80359	0.000128539	-3.43345e-10	-1.67653
64201414	chr15:64201414:A:C	9.53968e-17	-3.43345e-10	-1.5514	5.03371e-09	-3.43345e-10	-1.21076	0.000135967	-3.43345e-10	-1.62035
64201749	chr15:64201749:TG:T	1.52631e-16	-1.08142	-9.44083e-10	2.1748e-09	-2.04998	-9.44083e-10	0.000875597	0.242144	-9.44083e-10
64201837	chr15:64201837:A:C	6.57147e-17	-1.92412	-9.44083e-10	2.68126e-09	-1.84063	-9.44083e-10	0.000177226	-1.35533	-9.44083e-10
64202627	chr15:64202627:T:A	4.863e-17	-0.71725	-1.50796	1.57963e-09	-2.05028	-0.319449	7.34832e-05	-0.505135	-1.73057
64202801	chr15:64202801:C:T	6.64285e-17	-0.225018	-1.6883	1.14889e-09	-0.901293	-1.78683	7.4607e-05	-0.775738	-1.44479
64202805	chr15:64202805:G:C	2.37134e-17	-2.04802	-0.895379	5.76664e-09	-1.91469	0.839867	3.27685e-05	-1.90903	-1.13426
64203002	chr15:64203002:C:T	7.27255e-17	-3.43345e-10	-1.82275	3.06349e-09	-3.43345e-10	-1.70736	0.000112601	-3.43345e-10	-1.80891
64204684	chr15:64204684:A:G	9.29705e-17	-3.43345e-10	-1.57716	4.84149e-09	-3.43345e-10	-1.2497	0.00013303	-3.43345e-10	-1.64219
64204727	chr15:64204727:T:C	6.96279e-17	-0.30594	-1.56034	2.00078e-09	-1.9361	-0.197285	0.00011437	-0.0591286	-1.7342
64204839	chr15:64204839:A:C	1.87363e-16	-3.43345e-10	-0.876395	1.34414e-08	-3.43345e-10	-0.228577	0.00034075	-3.43345e-10	-0.701613
64205173	chr15:64205173:T:C	6.67344e-17	-1.90872	-9.44083e-10	2.63482e-09	-1.8581	-9.44083e-10	0.000182574	-1.32561	-9.44083e-10
64205459	chr15:64205459:T:TAC	5.49541e-17	-2.10295	-9.44083e-10	2.30998e-09	-1.98968	-9.44083e-10	9.97292e-05	-1.9303	-9.44083e-10
64205460	chr15:64205460:T:A	5.49766e-17	-2.10254	-9.44083e-10	2.30701e-09	-1.99096	-9.44083e-10	9.95754e-05	-1.93185	-9.44083e-10
64205461	chr15:64205461:GT:G	5.50768e-17	-2.10072	-9.44083e-10	2.29457e-09	-1.99637	-9.44083e-10	9.89227e-05	-1.93842	-9.44083e-10
64205464	chr15:64205464:T:C	5.49323e-17	-2.10334	-9.44083e-10	2.31292e-09	-1.98841	-9.44083e-10	9.98836e-05	-1.92876	-9.44083e-10
64205943	chr15:64205943:T:C	7.6328e-17	-0.0331217	-1.74128	1.31077e-09	-0.745961	-1.81035	8.05915e-05	-0.613502	-1.52987
64206104	chr15:64206104:G:A	6.63055e-17	-1.91517	-9.44083e-10	2.65418e-09	-1.85078	-9.44083e-10	0.000180245	-1.33844	-9.44083e-10
64206165	chr15:64206165:G:C	7.40225e-17	-3.43345e-10	-1.80508	2.79576e-09	-3.43345e-10	-1.79881	0.000110552	-3.43345e-10	-1.82727
64206425	chr15:64206425:G:A	6.53113e-17	-1.93028	-9.44083e-10	2.48392e-09	-1.91708	-9.44083e-10	0.000106447	-1.86512	-9.44083e-10
64206679	chr15:64206679:A:T	9.35183e-17	-3.43345e-10	-1.57129	4.89298e-09	-3.43345e-10	-1.23912	0.000133676	-3.43345e-10	-1.63735
64206825	chr15:64206825:A:G	1.51878e-16	-1.08637	-9.44083e-10	5.61228e-09	-1.10196	-9.44083e-10	0.000207682	-1.19676	-9.44083e-10
64206846	chr15:64206846:C:G	4.94273e-17	-0.602968	-1.60598	1.3979e-09	-2.02228	-0.469672	7.96418e-05	-0.380215	-1.77501
64207177	chr15:64207177:C:CA	7.45991e-17	-3.43345e-10	-1.79732	2.77507e-09	-3.43345e-10	-1.80624	0.000110801	-3.43345e-10	-1.82502
64207873	chr15:64207873:ACTCAATG:A	1.2644e-17	-2.0026	-1.56966	1.47809e-09	-1.81494	-0.621228	2.04416e-05	-1.79211	-1.72308
64207949	chr15:64207949:T:C	6.26341e-17	-0.284252	-1.68788	1.54738e-09	-1.92764	-0.462711	0.00011008	-0.0344333	-1.79712
64208067	chr15:64208067:C:T	6.5125e-17	-1.93314	-9.44083e-10	2.71125e-09	-1.82951	-9.44083e-10	0.000174054	-1.3734	-9.44083e-10
64208240	chr15:64208240:G:A	5.65301e-17	-2.07467	-9.44083e-10	2.12402e-09	-2.07361	-9.44083e-10	8.41449e-05	-2.10022	-9.44083e-10
64208398	chr15:64208398:G:GT	9.79139e-17	-3.43345e-10	-1.52536	1.02066e-08	-3.43345e-10	-0.503883	0.000138005	-3.43345e-10	-1.60547
64208839	chr15:64208839:G:A	1.00335e-16	-3.43345e-10	-1.50093	5.4219e-09	-3.43345e-10	-1.13647	0.000142103	-3.43345e-10	-1.57621
64209530	chr15:64209530:A:G	1.53524e-16	-1.07559	-9.44083e-10	1.06205e-08	-0.464127	-9.44083e-10	0.000377402	-0.599452	-9.44083e-10
64209590	chr15:64209590:C:A	7.45334e-17	-3.43345e-10	-1.7982	2.77784e-09	-3.43345e-10	-1.80524	0.000110772	-3.43345e-10	-1.82529
64210657	chr15:64210657:A:G	7.2315e-17	-3.43345e-10	-1.82841	2.7752e-09	-3.43345e-10	-1.8062	0.00012782	-3.43345e-10	-1.68214
64210761	chr15:64210761:C:T	1.17734e-17	-1.91838	-1.72522	1.09899e-09	-1.68246	-1.05007	2.14525e-05	-1.65366	-1.81326
64210809	chr15:64210809:A:G	2.21494e-16	0.619884	-1.32893	3.64337e-09	-0.246281	-1.28773	0.000139117	-0.0621375	-1.53531
64211569	chr15:64211569:T:G	9.71693e-17	-3.43345e-10	-1.53299	5.17253e-09	-3.43345e-10	-1.18355	0.000138227	-3.43345e-10	-1.60386
64211772	chr15:64211772:C:G	1.66324e-16	-3.43345e-10	-0.995508	3.78171e-09	-3.43345e-10	-1.49674	0.000226208	-3.43345e-10	-1.11131
64212581	chr15:64212581:T:C	2.45069e-17	-1.96908	-0.941411	6.01209e-09	-1.78955	0.756406	3.53986e-05	-1.76439	-1.2017
64212834	chr15:64212834:C:T	9.80817e-17	-3.43345e-10	-1.52364	1.00638e-08	-3.43345e-10	-0.517968	0.00013808	-3.43345e-10	-1.60493
64213117	chr15:64213117:G:C	7.45646e-17	-3.43345e-10	-1.79778	2.77682e-09	-3.43345e-10	-1.80561	0.000110787	-3.43345e-10	-1.82515
64213202	chr15:64213202:C:T	6.62255e-17	-1.91638	-9.44083e-10	2.65777e-09	-1.84943	-9.44083e-10	0.000179895	-1.34039	-9.44083e-10
64213435	chr15:64213435:G:C	2.06748e-16	0.932689	-1.71063	3.13926e-09	0.0105543	-1.69348	0.000139519	0.20291	-1.79747
64214448	chr15:64214448:T:C	9.7814e-17	-3.43345e-10	-1.52638	5.21725e-09	-3.43345e-10	-1.17495	0.000138968	-3.43345e-10	-1.59852
64214638	chr15:64214638:A:G	7.25733e-17	-3.43345e-10	-1.82485	3.98566e-09	-3.43345e-10	-1.44422	0.000119336	-3.43345e-10	-1.75082
64214675	chr15:64214675:A:T	1.02329e-16	-3.43345e-10	-1.48125	5.57958e-09	-3.43345e-10	-1.1078	0.000144716	-3.43345e-10	-1.55799
64214825	chr15:64214825:G:C	7.59112e-17	-3.43345e-10	-1.77988	3.22835e-09	-3.43345e-10	-1.65495	0.000162845	-3.43345e-10	-1.43996
64215416	chr15:64215416:G:A	5.89901e-17	-2.03208	-9.44083e-10	2.85954e-09	-1.77626	-9.44083e-10	0.000124535	-1.70818	-9.44083e-10
64215705	chr15:64215705:G:A	6.76228e-17	-1.8955	-9.44083e-10	2.59716e-09	-1.8725	-9.44083e-10	0.000187245	-1.30035	-9.44083e-10
64215730	chr15:64215730:G:A	1.72943e-16	-3.43345e-10	-0.956485	3.88413e-09	-3.43345e-10	-1.47002	0.000232959	-3.43345e-10	-1.0819
64216036	chr15:64216036:G:A	7.31391e-17	-3.43345e-10	-1.81708	2.98774e-09	-3.43345e-10	-1.7324	0.000142095	-3.43345e-10	-1.57626
64216448	chr15:64216448:C:A	6.87799e-17	-1.87853	-9.44083e-10	2.55391e-09	-1.88929	-9.44083e-10	0.000193305	-1.26849	-9.44083e-10
64217157	chr15:64217157:G:C	1.7044e-16	-3.43345e-10	-0.97106	3.83769e-09	-3.43345e-10	-1.48205	0.000231269	-3.43345e-10	-1.08918
64217209	chr15:64217209:G:A	2.72705e-16	-3.43345e-10	-0.501057	5.21852e-09	-3.43345e-10	-1.1747	0.000350802	-3.43345e-10	-0.67254
64217259	chr15:64217259:C:G	7.23999e-17	-3.43345e-10	-1.82724	3.32667e-09	-3.43345e-10	-1.62495	0.000113003	-3.43345e-10	-1.80535
64217445	chr15:64217445:A:G	1.98614e-16	0.757287	-1.57537	3.19456e-09	-0.127991	-1.53748	0.000131989	0.0612552	-1.7113
64217837	chr15:64217837:T:C	9.5881e-17	-3.43345e-10	-1.54634	2.71694e-09	-3.43345e-10	-1.82741	0.000123103	-3.43345e-10	-1.71974
64217967	chr15:64217967:T:C	7.67919e-17	-3.43345e-10	-1.76835	3.11115e-08	-3.43345e-10	0.61066	0.000111275	-3.43345e-10	-1.82075
64218232	chr15:64218232:T:C	6.79636e-17	-1.89047	-9.44083e-10	2.58499e-09	-1.87719	-9.44083e-10	0.000188892	-1.29158	-9.44083e-10
64218541	chr15:64218541:G:A	8.20207e-17	-1.70247	-9.44083e-10	5.17828e-09	-1.18244	-9.44083e-10	0.000188851	-1.2918	-9.44083e-10
64218828	chr15:64218828:A:G	1.82661e-16	-3.43345e-10	-0.901814	3.0832e-09	-3.43345e-10	-1.70095	0.000207867	-3.43345e-10	-1.19586
64218872	chr15:64218872:TTA:T	2.25467e-16	-3.43345e-10	-0.691273	4.37435e-09	-3.43345e-10	-1.35116	0.00028125	-3.43345e-10	-0.893518
64219993	chr15:64219993:C:T	8.53773e-17	-3.43345e-10	-1.66237	2.73977e-09	-3.43345e-10	-1.81904	0.000122467	-3.43345e-10	-1.72492
64220143	chr15:64220143:G:A	7.31776e-17	-0.249365	-1.56719	1.39234e-09	-0.954141	-1.54179	5.60245e-05	-0.801121	-1.70585
64220621	chr15:64220621:T:G	7.49032e-17	-3.43345e-10	-1.79325	2.76677e-09	-3.43345e-10	-1.80924	0.000110968	-3.43345e-10	-1.82352
64221006	chr15:64221006:G:A	7.3168e-17	-3.43345e-10	-1.81669	2.99118e-09	-3.43345e-10	-1.73125	0.000142359	-3.43345e-10	-1.57441
64221193	chr15:64221193:T:C	7.27321e-17	-3.43345e-10	-1.82266	2.8833e-09	-3.43345e-10	-1.76798	0.000111684	-3.43345e-10	-1.81709
64221216	chr15:64221216:A:G	6.23454e-17	-1.08788	-0.888871	1.09975e-09	-1.20483	-1.527	6.7322e-05	-1.25847	-1.0648
64221274	chr15:64221274:G:GTT	1.00874e-16	-3.43345e-10	-1.49558	5.46548e-09	-3.43345e-10	-1.12846	0.000142781	-3.43345e-10	-1.57145
64221693	chr15:64221693:C:T	6.49785e-17	-0.216265	-1.71912	1.14386e-09	-0.892482	-1.80002	7.1563e-05	-0.767401	-1.49478
64221803	chr15:64221803:T:C	7.41975e-17	-3.43345e-10	-1.80271	2.78747e-09	-3.43345e-10	-1.80178	0.000110633	-3.43345e-10	-1.82655
64221884	chr15:64221884:T:C	7.47469e-17	-3.43345e-10	-1.79534	2.99088e-09	-3.43345e-10	-1.73135	0.000112199	-3.43345e-10	-1.81249
64222510	chr15:64222510:G:A	8.52621e-17	-3.43345e-10	-1.66372	3.93037e-09	-3.43345e-10	-1.45818	0.000146432	-3.43345e-10	-1.5462
64222535	chr15:64222535:G:T	7.42713e-17	-3.43345e-10	-1.80172	2.78719e-09	-3.43345e-10	-1.80188	0.000110653	-3.43345e-10	-1.82636
64222596	chr15:64222596:C:T	1.02561e-16	-3.43345e-10	-1.47899	5.60205e-09	-3.43345e-10	-1.10379	0.000144915	-3.43345e-10	-1.55661
64223344	chr15:64223344:G:A	4.90612e-17	-0.692987	-1.52339	1.94425e-09	-2.04345	-0.118589	7.70182e-05	-0.476426	-1.71229
64223574	chr15:64223574:G:A	9.85609e-17	-3.43345e-10	-1.51877	2.71545e-09	-3.43345e-10	-1.82796	0.000130568	-3.43345e-10	-1.66086
64223623	chr15:64223623:A:C	6.33383e-17	-0.437541	-1.52341	2.09782e-09	-1.97659	-0.109426	0.000101362	-0.202425	-1.71164
64224045	chr15:64224045:G:A	7.50586e-17	-3.43345e-10	-1.79118	2.76263e-09	-3.43345e-10	-1.81073	0.000111062	-3.43345e-10	-1.82268
64224178	chr15:64224178:T:C	7.34351e-17	-3.43345e-10	-1.81304	2.71569e-09	-3.43345e-10	-1.82787	0.000112196	-3.43345e-10	-1.81251
64224470	chr15:64224470:G:A	9.31021e-17	-0.293253	-1.2825	3.69769e-09	-1.9341	0.414888	0.000138609	-0.0517099	-1.54939
64224730	chr15:64224730:A:C	1.89338e-16	0.678352	-1.54426	3.06932e-09	-0.19588	-1.50958	0.00012559	-0.00944273	-1.69029
64224829	chr15:64224829:C:T	5.34238e-17	-0.510726	-1.62046	4.45461e-10	-2.03563	-1.59993	9.79829e-05	-0.231502	-1.71647
64225196	chr15:64225196:C:T	1.86673e-16	0.669128	-1.54922	3.02111e-09	-0.206329	-1.51497	0.000123792	-0.0202875	-1.69387
64225546	chr15:64225546:T:C	1.05728e-16	0.286154	-1.73473	1.6446e-09	-0.501685	-1.82774	9.01517e-05	-0.330015	-1.70125
64225882	chr15:64225882:C:T	6.57065e-17	-1.92425	-9.44083e-10	2.68379e-09	-1.83969	-9.44083e-10	0.000177046	-1.35635	-9.44083e-10
64225923	chr15:64225923:G:A	1.7127e-16	-3.43345e-10	-0.966206	3.86357e-09	-3.43345e-10	-1.47533	0.000231035	-3.43345e-10	-1.09019
64226069	chr15:64226069:G:A	7.5544e-17	-3.43345e-10	-1.78473	2.74742e-09	-3.43345e-10	-1.81626	0.00011165	-3.43345e-10	-1.8174
64226168	chr15:64226168:G:A	9.6347e-17	0.0181233	-1.55961	1.74925e-09	-0.738525	-1.52921	7.0274e-05	-0.578532	-1.70183
64226215	chr15:64226215:G:T	9.01497e-17	-1.60797	-9.44083e-10	2.03723e-09	-2.11533	-9.44083e-10	8.33933e-05	-2.10919	-9.44083e-10
64227002	chr15:64227002:G:A	1.30693e-16	-3.43345e-10	-1.23659	2.7147e-09	-3.43345e-10	-1.82824	0.000237618	-3.43345e-10	-1.0621
64228261	chr15:64228261:TAAAC:T	6.34299e-17	-1.95951	-9.44083e-10	2.80434e-09	-1.79575	-9.44083e-10	0.000164706	-1.4286	-9.44083e-10
64228290	chr15:64228290:T:C	7.87877e-17	-3.43345e-10	-1.74269	2.72181e-09	-3.43345e-10	-1.82562	0.000114914	-3.43345e-10	-1.78857
64228505	chr15:64228505:G:A	9.81493e-17	-3.43345e-10	-1.52296	5.24801e-09	-3.43345e-10	-1.16907	0.000139436	-3.43345e-10	-1.59516
64228832	chr15:64228832:AT:A	6.94454e-17	-1.86891	-9.44083e-10	2.53248e-09	-1.89772	-9.44083e-10	0.000196579	-1.2517	-9.44083e-10
64228836	chr15:64228836:T:TA	6.76359e-17	-1.89531	-9.44083e-10	2.6003e-09	-1.87129	-9.44083e-10	0.000186956	-1.30189	-9.44083e-10
64229271	chr15:64229271:C:T	7.57391e-17	-3.43345e-10	-1.78215	2.74355e-09	-3.43345e-10	-1.81766	0.000111714	-3.43345e-10	-1.81682
64229438	chr15:64229438:G:A	6.64757e-17	-1.91261	-9.44083e-10	2.64706e-09	-1.85347	-9.44083e-10	0.000181204	-1.33314	-9.44083e-10
64229535	chr15:64229535:T:TCC	1.73625e-16	-3.43345e-10	-0.952549	1.16625e-08	-3.43345e-10	-0.370537	0.000308873	-3.43345e-10	-0.799831
64229558	chr15:64229558:T:C	1.84858e-16	0.704701	-1.59456	2.97616e-09	-0.175427	-1.56086	0.000123999	0.0119563	-1.72445
64229666	chr15:64229666:G:A	1.86619e-16	-0.880375	-9.44083e-10	6.49502e-09	-0.955881	-9.44083e-10	0.000245761	-1.0284	-9.44083e-10
64230113	chr15:64230113:G:C	8.11795e-17	-3.43345e-10	-1.71278	3.4495e-09	-3.43345e-10	-1.58869	0.000121289	-3.43345e-10	-1.73459
64230169	chr15:64230169:T:G	6.09635e-17	-0.365844	-1.63333	1.77048e-09	-1.95465	-0.301019	0.000103292	-0.126014	-1.76918
64230399	chr15:64230399:G:T	1.7168e-16	-3.43345e-10	-0.963813	1.20008e-08	-3.43345e-10	-0.341943	0.00030962	-3.43345e-10	-0.797416
64230549	chr15:64230549:C:T	1.36216e-16	-3.43345e-10	-1.1952	3.97546e-09	-3.43345e-10	-1.44678	0.000287832	-3.43345e-10	-0.870385
64230562	chr15:64230562:C:T	7.55235e-17	-3.43345e-10	-1.785	2.75478e-09	-3.43345e-10	-1.81358	0.000111279	-3.43345e-10	-1.82072
64230863	chr15:64230863:A:G	5.66409e-16	-3.43345e-10	0.229872	5.44489e-09	-3.43345e-10	-1.13224	0.000153826	-3.43345e-10	-1.49694
64230906	chr15:64230906:A:G	6.28652e-17	-0.421505	-1.54695	2.19344e-09	-1.97138	-0.0700671	0.000102498	-0.185445	-1.71747
64231105	chr15:64231105:T:C	1.05145e-16	-3.43345e-10	-1.4541	5.80144e-09	-3.43345e-10	-1.06881	0.000148241	-3.43345e-10	-1.53392
64231220	chr15:64231220:G:A	6.71049e-17	-1.90319	-9.44083e-10	2.62301e-09	-1.86259	-9.44083e-10	0.000184079	-1.3174	-9.44083e-10
64231270	chr15:64231270:G:A	8.1206e-17	-3.43345e-10	-1.71246	2.71941e-09	-3.43345e-10	-1.8265	0.000115398	-3.43345e-10	-1.78438
64231419	chr15:64231419:A:G	1.28093e-17	-1.9728	-1.58648	1.40359e-09	-1.76122	-0.72666	2.11656e-05	-1.73598	-1.74441
64231730	chr15:64231730:T:C	1.33772e-16	-1.21331	-9.44083e-10	7.68932e-09	-0.787085	-9.44083e-10	0.000284651	-0.881499	-9.44083e-10
64231827	chr15:64231827:G:A	2.71822e-16	-0.0379446	-0.466354	3.07623e-08	-0.913525	1.5129	0.000132642	-0.788202	-0.856905
64232062	chr15:64232062:G:A	1.74084e-16	-3.43345e-10	-0.949906	3.03759e-09	-3.43345e-10	-1.71585	0.000199718	-3.43345e-10	-1.23585
64232781	chr15:64232781:G:A	2.33823e-17	-1.34134	-1.61613	1.06138e-09	-2.1154	-0.651944	2.62472e-05	-1.60379	-1.66142
64233196	chr15:64233196:T:C	8.04245e-17	-3.43345e-10	-1.72213	4.77289e-09	-3.43345e-10	-1.26397	0.000122967	-3.43345e-10	-1.72085
64233268	chr15:64233268:T:C	7.70428e-17	-3.43345e-10	-1.76508	3.6024e-09	-3.43345e-10	-1.54532	0.000122967	-3.43345e-10	-1.72084
64233341	chr15:64233341:A:G	2.62359e-16	0.86323	-1.40296	4.07819e-09	-0.0508205	-1.37044	0.000163749	0.159503	-1.59393
64233354	chr15:64233354:CTCTCTT:C	6.68219e-17	-1.90742	-9.44083e-10	2.63255e-09	-1.85896	-9.44083e-10	0.000182728	-1.32476	-9.44083e-10
64233649	chr15:64233649:G:A	1.41682e-16	-3.43345e-10	-1.15586	4.10387e-09	-3.43345e-10	-1.41499	0.000301848	-3.43345e-10	-0.822837
64233800	chr15:64233800:T:C	6.1147e-17	-1.99617	-9.44083e-10	3.66102e-09	-1.52918	-9.44083e-10	0.000133667	-1.63741	-9.44083e-10
64234085	chr15:64234085:T:C	8.31198e-17	-3.43345e-10	-1.68916	2.77154e-09	-3.43345e-10	-1.80751	0.000126037	-3.43345e-10	-1.69619
64234123	chr15:64234123:A:C	7.00836e-17	-0.564837	-1.29492	2.33231e-09	-1.43203	-0.548032	4.00627e-05	-1.36665	-1.47566
64234618	chr15:64234618:A:G	2.44182e-17	-1.3559	-1.55821	3.7792e-09	-2.1154	0.617995	4.24203e-05	-1.14038	-1.64476
64235179	chr15:64235179:C:T	1.03535e-16	-3.43345e-10	-1.46954	2.95288e-09	-3.43345e-10	-1.74413	0.000139136	-3.43345e-10	-1.59731
64235519	chr15:64235519:C:T	9.14968e-17	-1.59314	-9.44083e-10	7.13122e-09	-0.862435	-9.44083e-10	0.000342932	-0.69523	-9.44083e-10
64235805	chr15:64235805:T:C	8.98341e-17	-3.43345e-10	-1.61148	2.80304e-09	-3.43345e-10	-1.79621	0.000130645	-3.43345e-10	-1.66028
64235877	chr15:64235877:G:A	1.23501e-16	-3.43345e-10	-1.2932	5.21117e-09	-3.43345e-10	-1.17611	0.000119883	-3.43345e-10	-1.74625
64236545	chr15:64236545:C:T	7.34984e-17	-3.43345e-10	-1.81218	2.82825e-09	-3.43345e-10	-1.78726	0.00011041	-3.43345e-10	-1.82856
64236892	chr15:64236892:T:C	7.42997e-17	-3.43345e-10	-1.80134	3.54444e-09	-3.43345e-10	-1.56154	0.000110664	-3.43345e-10	-1.82627
64236976	chr15:64236976:T:C	1.94062e-16	0.75836	-1.59963	3.09658e-09	-0.13016	-1.56646	0.000129539	0.0590551	-1.72784
64237237	chr15:64237237:T:C	6.49324e-17	-1.9361	-9.44083e-10	2.71552e-09	-1.82793	-9.44083e-10	0.000173313	-1.37766	-9.44083e-10
64237256	chr15:64237256:G:T	7.34279e-17	-0.399286	-1.41386	2.74035e-09	-1.96659	0.147758	0.000113051	-0.164504	-1.64042
64237487	chr15:64237487:C:T	8.27079e-17	-3.43345e-10	-1.69413	3.76472e-09	-3.43345e-10	-1.50124	0.000121174	-3.43345e-10	-1.73554
64237570	chr15:64237570:T:C	7.29706e-17	-3.43345e-10	-1.81939	2.8676e-09	-3.43345e-10	-1.77344	0.000110459	-3.43345e-10	-1.82812
64237812	chr15:64237812:A:G	7.36105e-17	-3.43345e-10	-1.81066	2.81981e-09	-3.43345e-10	-1.79025	0.000110424	-3.43345e-10	-1.82843
64238130	chr15:64238130:T:G	7.34587e-17	-3.43345e-10	-1.81272	3.23044e-09	-3.43345e-10	-1.6543	0.000125039	-3.43345e-10	-1.70413
64238640	chr15:64238640:C:T	7.0924e-17	-0.438438	-1.4094	2.69229e-09	-1.97844	0.141913	0.00010898	-0.205481	-1.63612
64239114	chr15:64239114:A:G	7.36664e-17	-3.43345e-10	-1.8099	2.81765e-09	-3.43345e-10	-1.79101	0.000110435	-3.43345e-10	-1.82834
64239619	chr15:64239619:T:C	2.17088e-16	0.690201	-1.41934	4.38494e-09	-0.186601	-1.16214	0.000138796	-0.00588056	-1.59387
64239830	chr15:64239830:G:T	1.01771e-16	-3.43345e-10	-1.48672	2.93012e-09	-3.43345e-10	-1.75188	0.000137243	-3.43345e-10	-1.61101
64240229	chr15:64240229:G:A	8.96489e-17	-3.43345e-10	-1.61355	2.73005e-09	-3.43345e-10	-1.8226	0.000123354	-3.43345e-10	-1.71771
64240267	chr15:64240267:A:C	7.49607e-17	-3.43345e-10	-1.79248	3.36771e-09	-3.43345e-10	-1.61268	0.00011788	-3.43345e-10	-1.76309
64241368	chr15:64241368:T:C	1.21911e-17	-1.84426	-1.76448	4.35355e-10	-1.83485	-1.82366	1.72982e-05	-1.93997	-1.74219
64241601	chr15:64241601:A:G	7.48361e-17	-3.43345e-10	-1.79415	3.01781e-09	-3.43345e-10	-1.72239	0.000111449	-3.43345e-10	-1.81919
64241673	chr15:64241673:C:A	7.59662e-17	-3.43345e-10	-1.77916	3.15135e-09	-3.43345e-10	-1.67909	0.000112031	-3.43345e-10	-1.81399
64241836	chr15:64241836:TAGA:T	1.63797e-16	0.120924	-1.13174	6.49211e-09	-1.04308	0.0867553	6.34482e-05	-0.943033	-1.4395
64241924	chr15:64241924:A:T	7.62327e-17	-0.509421	-1.26623	3.41792e-09	-1.99659	0.398701	0.000110347	-0.283757	-1.54538
64242094	chr15:64242094:G:GA	7.49368e-17	-3.43345e-10	-1.7928	3.07097e-09	-3.43345e-10	-1.70492	0.000111255	-3.43345e-10	-1.82093
64242100	chr15:64242100:C:T	7.62835e-17	-0.380862	-1.39413	2.86428e-09	-1.96131	0.186706	0.000116868	-0.144111	-1.62761
64242136	chr15:64242136:C:T	5.82498e-17	-2.04471	-9.44083e-10	2.83835e-09	-1.78369	-9.44083e-10	0.000109018	-1.84125	-9.44083e-10
64242298	chr15:64242298:A:G	6.14156e-17	-1.99178	-9.44083e-10	3.29873e-09	-1.63338	-9.44083e-10	0.000126585	-1.69185	-9.44083e-10
64242627	chr15:64242627:T:C	6.53091e-17	-1.93031	-9.44083e-10	3.59951e-09	-1.54612	-9.44083e-10	0.00014236	-1.5744	-9.44083e-10
64242659	chr15:64242659:T:C	7.38262e-17	-3.43345e-10	-1.80773	2.80996e-09	-3.43345e-10	-1.79375	0.000110471	-3.43345e-10	-1.82801
64242812	chr15:64242812:C:A	9.59152e-17	-3.43345e-10	-1.54598	9.72723e-09	-3.43345e-10	-0.551989	0.000135537	-3.43345e-10	-1.62351
64242978	chr15:64242978:G:A	8.2624e-17	-0.317076	-1.37807	3.02019e-09	-1.94179	0.220196	0.000126497	-0.076081	-1.61646
64243323	chr15:64243323:G:A	9.25475e-17	-1.58172	-9.44083e-10	6.80721e-09	-0.908935	-9.44083e-10	0.000327913	-0.740014	-9.44083e-10
64243501	chr15:64243501:C:T	1.24017e-17	-1.84859	-1.74302	5.66232e-09	0.707895	-1.80098	0.000860684	1.75739	-1.53242
64243560	chr15:64243560:A:G	1.74219e-16	0.594815	-1.54395	2.86483e-09	-0.265281	-1.50913	0.000116833	-0.0819873	-1.69002
64243819	chr15:64243819:G:A	7.69513e-17	-3.43345e-10	-1.76627	2.87667e-09	-3.43345e-10	-1.77029	0.000110774	-3.43345e-10	-1.82527
64244014	chr15:64244014:C:T	7.51514e-17	-3.43345e-10	-1.78994	2.79618e-09	-3.43345e-10	-1.79866	0.000111689	-3.43345e-10	-1.81705
64244156	chr15:64244156:G:A	8.96992e-17	-3.43345e-10	-1.61298	2.72421e-09	-3.43345e-10	-1.82474	0.000124833	-3.43345e-10	-1.70578
64244396	chr15:64244396:G:A	6.50274e-17	-1.93464	-9.44083e-10	2.72234e-09	-1.82542	-9.44083e-10	0.00017316	-1.37854	-9.44083e-10
64244776	chr15:64244776:T:C	7.14066e-17	-0.709944	-1.13111	7.56178e-09	-1.38817	0.584355	4.17303e-05	-1.30591	-1.49562
64245101	chr15:64245101:C:G	6.55597e-17	-1.92648	-9.44083e-10	2.69096e-09	-1.83702	-9.44083e-10	0.000176437	-1.3598	-9.44083e-10
64245501	chr15:64245501:C:T	7.44252e-17	-3.43345e-10	-1.79965	2.7862e-09	-3.43345e-10	-1.80224	0.000110683	-3.43345e-10	-1.82609
64245897	chr15:64245897:A:C	8.70856e-17	-1.64255	-9.44083e-10	6.11218e-09	-1.01663	-9.44083e-10	0.000292568	-0.854064	-9.44083e-10
64245913	chr15:64245913:T:C	8.37539e-17	-3.43345e-10	-1.68156	3.83037e-09	-3.43345e-10	-1.48396	0.000122444	-3.43345e-10	-1.7251
64245981	chr15:64245981:G:C	8.26654e-17	-3.43345e-10	-1.69464	2.76308e-09	-3.43345e-10	-1.81057	0.000148933	-3.43345e-10	-1.52926
64246258	chr15:64246258:A:G	1.86889e-16	0.662907	-1.54184	3.03405e-09	-0.209911	-1.50711	0.000123964	-0.024162	-1.68861
64246285	chr15:64246285:A:G	1.69192e-16	-3.43345e-10	-0.978412	1.17818e-08	-3.43345e-10	-0.360365	0.000305029	-3.43345e-10	-0.812355
64246325	chr15:64246325:C:T	7.71245e-17	-0.390478	-1.37355	2.97574e-09	-1.96507	0.228648	0.000116851	-0.157469	-1.61439
64246496	chr15:64246496:G:A	7.32201e-17	-3.43345e-10	-1.81598	2.04977e-06	-3.43345e-10	4.79857	0.000133253	-3.43345e-10	-1.64051
64246660	chr15:64246660:G:T	2.59813e-16	-3.43345e-10	-0.549484	4.52627e-09	-3.43345e-10	-1.31702	0.000146654	-3.43345e-10	-1.54468
64246756	chr15:64246756:G:C	7.19946e-17	-0.419079	-1.41378	2.93907e-09	-1.97173	0.222901	0.000110065	-0.184569	-1.64712
64247105	chr15:64247105:T:G	1.31789e-16	-3.43345e-10	-1.22824	3.47139e-09	-3.43345e-10	-1.58236	0.000176863	-3.43345e-10	-1.35739
64247225	chr15:64247225:C:T	1.64764e-16	0.588555	-1.59349	2.69617e-09	-0.272883	-1.5622	0.000111885	-0.0908424	-1.72445
64247528	chr15:64247528:G:T	6.63813e-17	-1.91403	-9.44083e-10	2.65359e-09	-1.851	-9.44083e-10	0.000180767	-1.33555	-9.44083e-10
64247996	chr15:64247996:T:A	6.03474e-17	-0.70701	-1.30232	6.05336e-09	-1.38262	0.356312	3.79063e-05	-1.30062	-1.59703
64248382	chr15:64248382:G:A	8.64805e-17	-3.43345e-10	-1.64953	4.02781e-09	-3.43345e-10	-1.4337	0.00012601	-3.43345e-10	-1.6964
64248412	chr15:64248412:ATCTT:A	7.98539e-17	-3.43345e-10	-1.72925	2.97673e-09	-3.43345e-10	-1.73609	0.000110402	-3.43345e-10	-1.82863
64249003	chr15:64249003:G:A	8.66959e-17	-3.43345e-10	-1.64704	4.04677e-09	-3.43345e-10	-1.429	0.000126308	-3.43345e-10	-1.69404
64249271	chr15:64249271:G:A	6.32967e-17	-0.600949	-1.36066	2.85699e-09	-2.0508	0.273652	8.42892e-05	-0.477433	-1.62107
64249582	chr15:64249582:C:A	9.03079e-17	0.122782	-1.729	1.8551e-09	-0.764114	-1.44486	6.09671e-05	-0.626272	-1.79615
64250154	chr15:64250154:A:C	7.2431e-17	-3.43345e-10	-1.82681	8.63912e-09	-3.43345e-10	-0.670617	0.000113645	-3.43345e-10	-1.79968
64250263	chr15:64250263:G:T	7.79601e-17	-1.75325	-9.44083e-10	2.16306e-09	-2.05539	-9.44083e-10	9.06303e-05	-2.02597	-9.44083e-10
64250769	chr15:64250769:A:AG	7.34141e-17	-3.43345e-10	-1.81333	2.83465e-09	-3.43345e-10	-1.785	0.000110403	-3.43345e-10	-1.82863
64250841	chr15:64250841:A:T	7.79344e-17	-3.43345e-10	-1.75358	2.7288e-09	-3.43345e-10	-1.82306	0.000114036	-3.43345e-10	-1.79625
64251272	chr15:64251272:G:T	7.37979e-17	-3.43345e-10	-1.80812	2.8114e-09	-3.43345e-10	-1.79324	0.000110464	-3.43345e-10	-1.82807
64251935	chr15:64251935:T:G	8.10791e-17	-3.43345e-10	-1.71402	2.71612e-09	-3.43345e-10	-1.82771	0.000116219	-3.43345e-10	-1.77729
64252398	chr15:64252398:T:C	1.1468e-16	-3.43345e-10	-1.3673	2.76937e-09	-3.43345e-10	-1.8083	0.000205722	-3.43345e-10	-1.20624
64252443	chr15:64252443:C:G	7.30157e-17	-3.43345e-10	-1.81877	2.86331e-09	-3.43345e-10	-1.77494	0.000110444	-3.43345e-10	-1.82825
64252518	chr15:64252518:A:AT	6.49434e-17	-0.42389	-1.51204	2.47715e-09	-1.97231	0.0524983	0.000104726	-0.188573	-1.69284
64252854	chr15:64252854:T:C	8.61149e-17	-3.43345e-10	-1.65376	2.75994e-09	-3.43345e-10	-1.81171	0.0001259	-3.43345e-10	-1.69727
64253172	chr15:64253172:T:C	1.68918e-16	0.572439	-1.55247	2.77678e-09	-0.287278	-1.51835	0.000113462	-0.105055	-1.69624
64253825	chr15:64253825:T:C	5.44106e-17	-2.11289	-9.44083e-10	2.04611e-09	-2.11098	-9.44083e-10	8.51671e-05	-2.08815	-9.44083e-10
64253951	chr15:64253951:A:G	7.19677e-17	-0.38958	-1.44365	2.96467e-09	-1.96218	0.222026	0.000113795	-0.151536	-1.64683
64254062	chr15:64254062:C:T	6.81107e-17	-1.88831	-9.44083e-10	2.57392e-09	-1.88149	-9.44083e-10	0.00019027	-1.28432	-9.44083e-10
64254142	chr15:64254142:A:G	6.76567e-17	-1.895	-9.44083e-10	2.59244e-09	-1.87432	-9.44083e-10	0.00018772	-1.29781	-9.44083e-10
64254606	chr15:64254606:C:T	1.82665e-16	0.640534	-1.54233	2.97206e-09	-0.230131	-1.50753	0.000121354	-0.0451051	-1.68894
64255121	chr15:64255121:G:C	9.11461e-17	-3.43345e-10	-1.59698	2.82008e-09	-3.43345e-10	-1.79015	0.000132352	-3.43345e-10	-1.6473
64255211	chr15:64255211:A:G	6.81724e-17	-0.424879	-1.46253	2.78267e-09	-1.97218	0.168672	0.000108239	-0.189026	-1.6594
64255327	chr15:64255327:A:G	6.64559e-17	-0.386325	-1.52658	2.42356e-09	-1.96062	0.0189461	0.000108133	-0.147399	-1.702
64255351	chr15:64255351:A:G	1.96679e-16	0.681784	-1.50965	3.20806e-09	-0.196048	-1.4652	0.000129333	-0.00946906	-1.6609
64255734	chr15:64255734:G:A	9.60785e-17	-3.43345e-10	-1.54428	3.76085e-09	-3.43345e-10	-1.50227	0.000130703	-3.43345e-10	-1.65983
64256065	chr15:64256065:G:A	1.71578e-16	-3.43345e-10	-0.964409	1.1994e-08	-3.43345e-10	-0.34251	0.000309492	-3.43345e-10	-0.797829
64256384	chr15:64256384:T:C	7.30303e-17	-3.43345e-10	-1.81857	2.86374e-09	-3.43345e-10	-1.77479	0.000110441	-3.43345e-10	-1.82828
64256535	chr15:64256535:T:G	1.83339e-16	-0.164144	-0.733963	2.20083e-08	-1.00323	1.26773	9.95362e-05	-0.883259	-1.04898
64256586	chr15:64256586:G:A	5.4279e-17	-2.11531	-9.44083e-10	2.47688e-09	-1.91992	-9.44083e-10	9.51609e-05	-1.97719	-9.44083e-10
64256778	chr15:64256778:T:A	7.30303e-17	-3.43345e-10	-1.81857	2.86374e-09	-3.43345e-10	-1.77479	0.000110441	-3.43345e-10	-1.82828
64257012	chr15:64257012:C:G	1.03565e-16	-3.43345e-10	-1.46924	5.67455e-09	-3.43345e-10	-1.09093	0.000146181	-3.43345e-10	-1.54792
64257050	chr15:64257050:A:AG	1.03908e-16	-3.43345e-10	-1.46594	5.69005e-09	-3.43345e-10	-1.0882	0.000146603	-3.43345e-10	-1.54503
64257229	chr15:64257229:G:A	7.27974e-17	-3.43345e-10	-1.82177	5.35575e-09	-3.43345e-10	-1.14875	0.000122726	-3.43345e-10	-1.7228
64257501	chr15:64257501:C:T	7.30876e-17	-3.43345e-10	-1.81779	2.85855e-09	-3.43345e-10	-1.7766	0.000110426	-3.43345e-10	-1.82841
64257579	chr15:64257579:G:A	2.18283e-15	-3.43345e-10	1.57893	9.56523e-08	-3.43345e-10	1.7338	0.00197952	-3.43345e-10	1.05785
64257794	chr15:64257794:A:G	6.14553e-17	-0.386447	-1.60469	1.99576e-09	-1.96072	-0.175176	0.000103072	-0.147197	-1.75014
64258146	chr15:64258146:G:A	1.70804e-16	-3.43345e-10	-0.968931	1.19237e-08	-3.43345e-10	-0.348393	0.000307973	-3.43345e-10	-0.802748
64258182	chr15:64258182:C:T	5.6518e-16	-3.43345e-10	0.227698	8.02332e-09	-3.43345e-10	-0.744565	0.000630056	-3.43345e-10	-0.0869521
64258315	chr15:64258315:G:A	2.54631e-17	-1.94163	-0.930583	7.50887e-09	-1.75112	0.940287	3.70437e-05	-1.72008	-1.20059
64258596	chr15:64258596:C:T	6.50315e-17	-1.0802	-0.854371	1.13661e-09	-1.19354	-1.50533	7.02835e-05	-1.24844	-1.03178
64258663	chr15:64258663:C:T	5.77174e-17	-0.806587	-1.2473	6.4683e-09	-1.45559	0.495589	3.5779e-05	-1.37926	-1.57614
64259022	chr15:64259022:T:C	7.38612e-17	-3.43345e-10	-1.80726	3.23696e-09	-3.43345e-10	-1.65228	0.000115464	-3.43345e-10	-1.78381
64259080	chr15:64259080:C:T	7.47598e-17	-0.46329	-1.33188	3.71127e-09	-1.98408	0.468538	0.000111769	-0.232285	-1.58405
64259389	chr15:64259389:A:C	8.62819e-17	-1.65183	-9.44083e-10	2.12033e-09	-2.07535	-9.44083e-10	8.91527e-05	-2.04241	-9.44083e-10
64259493	chr15:64259493:C:G	7.23758e-17	-1.82757	-9.44083e-10	2.48481e-09	-1.91672	-9.44083e-10	0.000202051	-1.22424	-9.44083e-10
64259549	chr15:64259549:C:A	8.54696e-17	-3.43345e-10	-1.66128	2.79529e-09	-3.43345e-10	-1.79898	0.00011512	-3.43345e-10	-1.78678
64259761	chr15:64259761:C:T	8.14644e-17	-1.70928	-9.44083e-10	5.12903e-09	-1.192	-9.44083e-10	0.000187187	-1.30066	-9.44083e-10
64260008	chr15:64260008:C:G	6.70608e-17	-0.439831	-1.46401	2.72522e-09	-1.97756	0.153185	0.000104605	-0.206755	-1.67582
64260198	chr15:64260198:T:C	6.68702e-17	-1.90669	-9.44083e-10	2.62951e-09	-1.86012	-9.44083e-10	0.000183552	-1.32026	-9.44083e-10
64260224	chr15:64260224:C:T	2.20545e-16	-0.253703	-0.459642	3.16901e-08	-1.07476	1.70385	0.000111648	-0.960781	-0.856626
64260356	chr15:64260356:T:C	7.29383e-17	-3.43345e-10	-1.81983	2.72766e-09	-3.43345e-10	-1.82347	0.000121004	-3.43345e-10	-1.73694
64260379	chr15:64260379:AAG:A	1.2224e-16	-3.43345e-10	-1.30346	5.52332e-09	-3.43345e-10	-1.11794	0.000118412	-3.43345e-10	-1.75859
64260458	chr15:64260458:A:G	7.30976e-17	-3.43345e-10	-1.81765	2.85645e-09	-3.43345e-10	-1.77734	0.000110424	-3.43345e-10	-1.82843
64260495	chr15:64260495:T:C	7.31416e-17	-3.43345e-10	-1.81705	2.86267e-09	-3.43345e-10	-1.77516	0.000110704	-3.43345e-10	-1.8259
64261541	chr15:64261541:T:C	7.65828e-17	-0.317591	-1.45348	2.69933e-09	-1.94181	0.107895	0.000120747	-0.0764984	-1.66257
64261627	chr15:64261627:A:C	1.29075e-16	-3.43345e-10	-1.24905	3.82064e-09	-3.43345e-10	-1.4865	0.000270496	-3.43345e-10	-0.932503
64261661	chr15:64261661:T:G	6.70651e-17	-1.90378	-9.44083e-10	2.62343e-09	-1.86244	-9.44083e-10	0.000184305	-1.31617	-9.44083e-10
64262447	chr15:64262447:T:C	1.03426e-16	-3.43345e-10	-1.47058	5.66341e-09	-3.43345e-10	-1.09289	0.000146002	-3.43345e-10	-1.54914
64262645	chr15:64262645:C:A	7.35305e-17	-3.43345e-10	-1.81174	2.8252e-09	-3.43345e-10	-1.78834	0.000110414	-3.43345e-10	-1.82852
64262682	chr15:64262682:T:G	1.1703e-16	-3.43345e-10	-1.34702	3.75097e-08	-3.43345e-10	0.797682	0.0001685	-3.43345e-10	-1.40583
64262695	chr15:64262695:A:C	7.29884e-17	-3.43345e-10	-1.81915	4.75795e-09	-3.43345e-10	-1.2671	0.000114046	-3.43345e-10	-1.79616
64263073	chr15:64263073:C:T	6.27179e-17	-1.9708	-9.44083e-10	2.03953e-09	-2.1142	-9.44083e-10	8.31295e-05	-2.11236	-9.44083e-10
64263261	chr15:64263261:T:C	6.50892e-17	-1.03638	-0.897311	1.15429e-09	-1.15128	-1.53215	7.03486e-05	-1.20742	-1.07188
64263281	chr15:64263281:A:G	7.77181e-17	-3.43345e-10	-1.75636	2.73237e-09	-3.43345e-10	-1.82175	0.00011377	-3.43345e-10	-1.79858
64263868	chr15:64263868:T:G	7.33366e-17	-3.43345e-10	-1.81439	2.8468e-09	-3.43345e-10	-1.78072	0.000110401	-3.43345e-10	-1.82864
64263894	chr15:64263894:C:A	1.2788e-17	-1.86536	-1.69558	1.46751e-09	-1.6011	-0.84225	2.36509e-05	-1.56448	-1.80489
64263920	chr15:64263920:T:C	1.2646e-16	-3.43345e-10	-1.26952	2.71617e-09	-3.43345e-10	-1.8277	0.00023202	-3.43345e-10	-1.08594
64263950	chr15:64263950:G:A	6.78437e-16	0.410346	-9.44083e-10	1.1112e-08	-0.418889	-9.44083e-10	0.00053848	-0.244011	-9.44083e-10
64263989	chr15:64263989:T:C	6.82756e-17	-1.88589	-9.44083e-10	2.57476e-09	-1.88116	-9.44083e-10	0.000190616	-1.2825	-9.44083e-10
64264068	chr15:64264068:T:C	6.1302e-17	-1.99363	-9.44083e-10	2.6835e-09	-1.83979	-9.44083e-10	0.000116141	-1.77796	-9.44083e-10
64264178	chr15:64264178:C:T	1.04397e-16	-3.43345e-10	-1.46125	5.73365e-09	-3.43345e-10	-1.08056	0.000147426	-3.43345e-10	-1.53943
64264978	chr15:64264978:A:C	6.80386e-17	-1.88937	-9.44083e-10	2.04388e-09	-2.11207	-9.44083e-10	8.48197e-05	-2.09223	-9.44083e-10
64265204	chr15:64265204:C:G	1.28625e-16	-3.43345e-10	-1.25254	5.42724e-09	-3.43345e-10	-1.13549	0.000121704	-3.43345e-10	-1.73117
64265250	chr15:64265250:C:T	7.44009e-17	-3.43345e-10	-1.79998	2.78424e-09	-3.43345e-10	-1.80294	0.000110669	-3.43345e-10	-1.82622
64265435	chr15:64265435:G:A	2.09466e-16	0.79418	-1.55906	3.62261e-09	-0.104527	-1.4352	0.00014921	0.102496	-1.6299
64265465	chr15:64265465:C:T	1.83364e-16	-0.89797	-9.44083e-10	5.92934e-09	-1.047	-9.44083e-10	0.00022416	-1.1204	-9.44083e-10
64265601	chr15:64265601:T:C	1.01304e-16	-3.43345e-10	-1.49132	5.49645e-09	-3.43345e-10	-1.12281	0.000143359	-3.43345e-10	-1.56741
64265826	chr15:64265826:C:T	1.77228e-16	-3.43345e-10	-0.932008	3.92206e-09	-3.43345e-10	-1.4603	0.000238222	-3.43345e-10	-1.05956
64265841	chr15:64265841:C:G	6.31969e-17	-0.478479	-1.48471	2.57649e-09	-1.98669	0.106199	9.91592e-05	-0.247043	-1.68899
64265862	chr15:64265862:T:C	6.83713e-17	-1.88449	-9.44083e-10	2.56478e-09	-1.88505	-9.44083e-10	0.000191396	-1.27842	-9.44083e-10
64266132	chr15:64266132:G:A	6.84006e-17	-1.88406	-9.44083e-10	2.5604e-09	-1.88675	-9.44083e-10	0.000192046	-1.27503	-9.44083e-10
64266492	chr15:64266492:G:A	1.33864e-16	-3.43345e-10	-1.21262	3.92891e-09	-3.43345e-10	-1.45855	0.000282502	-3.43345e-10	-0.889075
64266734	chr15:64266734:G:A	1.22267e-16	-1.30324	-9.44083e-10	7.35002e-09	-0.832215	-9.44083e-10	0.000269525	-0.936099	-9.44083e-10
64266921	chr15:64266921:A:G	7.23085e-17	-3.43345e-10	-1.8285	4.40987e-09	-3.43345e-10	-1.34307	0.00011654	-3.43345e-10	-1.77453
64266958	chr15:64266958:T:C	1.16255e-16	-3.43345e-10	-1.35366	3.85868e-08	-3.43345e-10	0.825993	0.000166767	-3.43345e-10	-1.41617
64266970	chr15:64266970:G:A	1.32412e-16	-1.22352	-9.44083e-10	3.78993e-09	-1.49457	-9.44083e-10	0.000141608	-1.5797	-9.44083e-10
64267027	chr15:64267027:GGGT:G	1.26207e-16	-3.43345e-10	-1.27152	3.0071e-09	-3.43345e-10	-1.72594	0.000163365	-3.43345e-10	-1.43677
64267411	chr15:64267411:T:C	1.03426e-16	-3.43345e-10	-1.47058	5.66341e-09	-3.43345e-10	-1.09289	0.000146002	-3.43345e-10	-1.54914
64267498	chr15:64267498:A:G	1.0229e-16	-3.43345e-10	-1.48163	5.56875e-09	-3.43345e-10	-1.10975	0.000144548	-3.43345e-10	-1.55915
64267549	chr15:64267549:T:C	1.89608e-17	-1.98122	-1.18585	1.85504e-09	-1.70339	-0.505625	3.54994e-05	-1.91652	-1.04673
64267583	chr15:64267583:G:A	1.26239e-16	-3.43345e-10	-1.27127	3.75476e-09	-3.43345e-10	-1.50389	0.000262818	-3.43345e-10	-0.961299
64267865	chr15:64267865:A:C	2.6228e-15	-3.43345e-10	1.76255	1.15605e-07	-3.43345e-10	1.92326	0.0023325	-3.43345e-10	1.22193
64267948	chr15:64267948:T:C	1.91134e-16	-3.43345e-10	-0.856473	4.12123e-09	-3.43345e-10	-1.41077	0.000255578	-3.43345e-10	-0.989236
64268184	chr15:64268184:A:G	1.88396e-16	0.731453	-1.60235	3.02949e-09	-0.149293	-1.56923	0.000126623	0.0380779	-1.72962
64268523	chr15:64268523:T:C	7.33568e-17	-3.43345e-10	-1.81411	2.88804e-09	-3.43345e-10	-1.76634	0.000113637	-3.43345e-10	-1.79975
64268543	chr15:64268543:G:T	1.70855e-16	-3.43345e-10	-0.968631	1.19272e-08	-3.43345e-10	-0.348096	0.000308065	-3.43345e-10	-0.80245
64268634	chr15:64268634:C:T	7.66491e-17	-0.32641	-1.4438	2.73706e-09	-1.94206	0.122023	0.000120577	-0.0831905	-1.65729
64268898	chr15:64268898:T:C	6.64431e-17	-1.9131	-9.44083e-10	2.64244e-09	-1.85522	-9.44083e-10	0.000181458	-1.33174	-9.44083e-10
64268985	chr15:64268985:TCTC:T	7.04596e-17	-1.85441	-9.44083e-10	2.49727e-09	-1.91172	-9.44083e-10	0.000202281	-1.22311	-9.44083e-10
64269367	chr15:64269367:G:A	7.23028e-17	-3.43345e-10	-1.82858	2.78084e-09	-3.43345e-10	-1.80416	0.000128614	-3.43345e-10	-1.67594
64269586	chr15:64269586:C:T	5.72255e-17	-2.06245	-9.44083e-10	3.32005e-09	-1.62694	-9.44083e-10	0.000148127	-1.53469	-9.44083e-10
64269773	chr15:64269773:T:C	8.06766e-17	-0.272624	-1.44637	2.76001e-09	-1.92612	0.114434	0.000127441	-0.0260007	-1.65911
64269827	chr15:64269827:G:A	1.04459e-16	-3.43345e-10	-1.46065	5.7247e-09	-3.43345e-10	-1.08213	0.000147232	-3.43345e-10	-1.54076
64271014	chr15:64271014:G:A	2.50632e-16	0.768915	-1.35438	3.8224e-09	-0.132048	-1.35399	0.000152703	0.0515742	-1.55584
64271107	chr15:64271107:T:C	9.8093e-17	-3.43345e-10	-1.52353	1.02612e-08	-3.43345e-10	-0.498551	0.000138214	-3.43345e-10	-1.60396
64271386	chr15:64271386:C:T	7.68607e-17	-0.0633659	-1.70408	5.03421e-10	-1.69257	-1.82067	2.26947e-05	-1.65558	-1.75506
64271490	chr15:64271490:T:C	1.28615e-16	-3.43345e-10	-1.25263	3.81186e-09	-3.43345e-10	-1.4888	0.000269331	-3.43345e-10	-0.936819
64272376	chr15:64272376:T:G	6.62079e-17	-1.91665	-9.44083e-10	2.65823e-09	-1.84926	-9.44083e-10	0.000180115	-1.33917	-9.44083e-10
64272407	chr15:64272407:C:T	7.3575e-17	-3.43345e-10	-1.81114	2.81971e-09	-3.43345e-10	-1.79028	0.00011042	-3.43345e-10	-1.82847
64272552	chr15:64272552:G:T	7.60869e-17	-3.43345e-10	-1.77757	2.74496e-09	-3.43345e-10	-1.81715	0.000111376	-3.43345e-10	-1.81985
64273056	chr15:64273056:T:C	1.75125e-16	-3.43345e-10	-0.943945	1.178e-08	-3.43345e-10	-0.360516	0.00031173	-3.43345e-10	-0.790624
64273093	chr15:64273093:G:T	2.17582e-16	-3.43345e-10	-0.726872	3.38918e-09	-3.43345e-10	-1.60633	0.000244094	-3.43345e-10	-1.03521
64273095	chr15:64273095:T:C	9.72782e-17	-3.43345e-10	-1.53187	2.80972e-09	-3.43345e-10	-1.79383	0.000130791	-3.43345e-10	-1.65916
64274143	chr15:64274143:G:GTTACCCTTTTA	6.03507e-17	-0.409477	-1.5998	2.16311e-09	-1.96594	-0.089434	0.000100726	-0.169669	-1.75069
64274271	chr15:64274271:A:T	1.15524e-16	0.272357	-1.63233	9.2122e-10	-1.68828	-1.2207	3.48885e-05	-1.44047	-1.54013
64274483	chr15:64274483:T:C	7.77071e-17	-1.7565	-9.44083e-10	5.24061e-09	-1.17048	-9.44083e-10	0.000247877	-1.01983	-9.44083e-10
64274759	chr15:64274759:C:T	6.78902e-17	-0.438487	-1.45307	2.81461e-09	-1.97621	0.184114	0.000105718	-0.203926	-1.66806
64274877	chr15:64274877:T:C	9.2118e-17	-3.43345e-10	-1.58638	8.34326e-09	-3.43345e-10	-0.705464	0.000131127	-3.43345e-10	-1.6566
64275134	chr15:64275134:C:T	1.11561e-16	-3.43345e-10	-1.39487	6.29465e-09	-3.43345e-10	-0.987217	0.000156179	-3.43345e-10	-1.48176
64276815	chr15:64276815:C:T	6.66953e-17	-1.90931	-9.44083e-10	2.63953e-09	-1.85632	-9.44083e-10	0.000182345	-1.32686	-9.44083e-10
64276872	chr15:64276872:G:A	3.69916e-16	0.684758	-0.880926	9.49292e-09	-0.164656	-0.411716	0.000258735	0.017873	-0.994832
64277153	chr15:64277153:G:T	6.76192e-17	-1.89555	-9.44083e-10	2.03746e-09	-2.11522	-9.44083e-10	8.34677e-05	-2.1083	-9.44083e-10
64277541	chr15:64277541:TATTA:T	4.13447e-16	0.688725	-0.773641	1.0808e-08	-0.16747	-0.279165	0.000285149	0.0171449	-0.896896
64277877	chr15:64277877:A:G	6.48464e-17	-1.93742	-9.44083e-10	2.72543e-09	-1.82429	-9.44083e-10	0.000174029	-1.37354	-9.44083e-10
64277947	chr15:64277947:AT:A	9.22401e-17	-3.43345e-10	-1.58505	2.76444e-09	-3.43345e-10	-1.81008	0.000125701	-3.43345e-10	-1.69886
64278012	chr15:64278012:T:C	2.23378e-16	-3.43345e-10	-0.700581	3.42635e-09	-3.43345e-10	-1.59542	0.000113883	-3.43345e-10	-1.79759
64278068	chr15:64278068:T:C	2.17564e-16	-3.43345e-10	-0.726952	4.05618e-09	-3.43345e-10	-1.42668	0.000134518	-3.43345e-10	-1.63106
64278131	chr15:64278131:T:C	7.83914e-17	-0.290773	-1.45696	2.98722e-09	-1.93065	0.198075	0.000126248	-0.0417678	-1.65275
64278168	chr15:64278168:T:C	7.31821e-17	-3.43345e-10	-1.81649	2.84792e-09	-3.43345e-10	-1.78033	0.000110409	-3.43345e-10	-1.82857
64278314	chr15:64278314:C:T	7.86068e-17	-3.43345e-10	-1.74499	2.71874e-09	-3.43345e-10	-1.82675	0.000113107	-3.43345e-10	-1.80443
64278350	chr15:64278350:G:T	1.2881e-16	-3.43345e-10	-1.25111	4.77914e-08	-3.43345e-10	1.03993	0.000184441	-3.43345e-10	-1.31543
64279618	chr15:64279618:T:C	9.79683e-17	-3.43345e-10	-1.5248	1.02194e-08	-3.43345e-10	-0.502625	0.000138074	-3.43345e-10	-1.60498
64279725	chr15:64279725:G:C	7.58425e-16	0.521799	-9.44083e-10	1.22061e-08	-0.324983	-9.44083e-10	0.000593423	-0.146855	-9.44083e-10
64279895	chr15:64279895:C:T	9.27499e-18	-2.11168	-1.77045	3.87678e-10	-1.95788	-1.81662	1.5064e-05	-2.01435	-1.80611
64279959	chr15:64279959:G:A	2.9167e-16	0.506616	-0.940437	7.63719e-09	-0.31647	-0.477417	0.000207354	-0.146372	-1.05196
64280160	chr15:64280160:G:A	9.71658e-17	-3.43345e-10	-1.53303	5.15219e-09	-3.43345e-10	-1.1875	0.000138029	-3.43345e-10	-1.6053
64280293	chr15:64280293:T:C	6.74439e-17	-1.89815	-9.44083e-10	2.60768e-09	-1.86846	-9.44083e-10	0.00018626	-1.30562	-9.44083e-10
64280352	chr15:64280352:G:A	6.70125e-17	-1.90457	-9.44083e-10	2.6259e-09	-1.8615	-9.44083e-10	0.000183975	-1.31796	-9.44083e-10
64280460	chr15:64280460:C:T	5.11256e-17	-1.54645	-0.62871	2.19189e-09	-2.11217	0.0700194	5.25989e-05	-2.10514	-0.464925
64281037	chr15:64281037:G:A	2.3058e-15	-3.43345e-10	1.63374	1.01425e-07	-3.43345e-10	1.7924	0.00206768	-3.43345e-10	1.10142
64281039	chr15:64281039:C:T	9.32094e-17	-3.43345e-10	-1.5746	2.84924e-09	-3.43345e-10	-1.77987	0.000134979	-3.43345e-10	-1.62764
64282132	chr15:64282132:T:C	9.71008e-17	-3.43345e-10	-1.5337	2.80793e-09	-3.43345e-10	-1.79447	0.000130614	-3.43345e-10	-1.66051
64282437	chr15:64282437:A:G	7.76595e-17	-3.43345e-10	-1.75711	3.94106e-07	-3.43345e-10	3.1497	0.00016007	-3.43345e-10	-1.45715
64282581	chr15:64282581:G:A	6.84153e-17	-1.88385	-9.44083e-10	2.56384e-09	-1.88541	-9.44083e-10	0.000191697	-1.27684	-9.44083e-10
64282587	chr15:64282587:T:C	7.24772e-17	-3.43345e-10	-1.82617	2.87479e-09	-3.43345e-10	-1.77094	0.000110987	-3.43345e-10	-1.82335
64282617	chr15:64282617:T:C	7.34748e-17	-3.43345e-10	-1.8125	2.82865e-09	-3.43345e-10	-1.78712	0.000110408	-3.43345e-10	-1.82858
64282651	chr15:64282651:G:C	1.83919e-16	-3.43345e-10	-0.89495	4.01566e-09	-3.43345e-10	-1.43672	0.000247979	-3.43345e-10	-1.01942
64282887	chr15:64282887:C:T	4.22078e-17	-1.60367	-0.763171	1.85898e-09	-2.10662	-0.100267	4.53551e-05	-2.11145	-0.606784
64282906	chr15:64282906:G:A	1.43647e-17	-1.87276	-1.57191	1.94632e-09	-1.62095	-0.540031	2.48642e-05	-1.58672	-1.73261
64283278	chr15:64283278:C:T	1.47884e-16	-3.43345e-10	-1.11301	3.64235e-09	-3.43345e-10	-1.53429	0.00018923	-3.43345e-10	-1.2898
64283288	chr15:64283288:G:T	6.6175e-17	-1.91714	-9.44083e-10	2.65351e-09	-1.85103	-9.44083e-10	0.000180077	-1.33938	-9.44083e-10
64283892	chr15:64283892:C:T	3.31712e-16	-0.305178	-9.44083e-10	1.10627e-08	-0.42334	-9.44083e-10	0.0002864	-0.875371	-9.44083e-10
64284656	chr15:64284656:A:C	1.72849e-16	-3.43345e-10	-0.957027	3.86523e-09	-3.43345e-10	-1.4749	0.000233098	-3.43345e-10	-1.0813
64284666	chr15:64284666:C:A	1.03386e-16	-0.462501	-1.00848	1.18621e-08	-1.22416	0.870591	6.16131e-05	-1.11963	-1.29226
64285080	chr15:64285080:T:C	6.72016e-17	-1.90175	-9.44083e-10	2.03733e-09	-2.11528	-9.44083e-10	8.35584e-05	-2.10722	-9.44083e-10
64285542	chr15:64285542:C:A	1.5892e-16	-3.43345e-10	-1.04104	1.00857e-08	-3.43345e-10	-0.515794	0.000276821	-3.43345e-10	-0.909389
64286093	chr15:64286093:G:A	1.34143e-16	-3.43345e-10	-1.21054	3.95975e-09	-3.43345e-10	-1.45074	0.000287059	-3.43345e-10	-0.873072
64286129	chr15:64286129:C:A	1.61988e-16	-0.19871	-0.823214	2.06687e-08	-1.02531	1.22701	8.91812e-05	-0.910056	-1.13204
64286473	chr15:64286473:CA:C	2.37507e-16	-0.639249	-9.44083e-10	4.83012e-09	-1.25205	-9.44083e-10	0.000174986	-1.36805	-9.44083e-10
64286942	chr15:64286942:T:C	1.89887e-16	0.570174	-1.43319	2.99272e-09	-0.288148	-1.44259	0.000122924	-0.106204	-1.61499
64286962	chr15:64286962:A:G	7.31901e-17	-3.43345e-10	-1.81639	2.84681e-09	-3.43345e-10	-1.78072	0.000110407	-3.43345e-10	-1.82858
64287079	chr15:64287079:T:C	3.62602e-16	0.623686	-0.839826	9.46791e-09	-0.217444	-0.361565	0.000254359	-0.036678	-0.957337
64287373	chr15:64287373:T:C	3.586e-16	0.615606	-0.842844	9.36913e-09	-0.2243	-0.365198	0.000251857	-0.0438399	-0.960061
64287509	chr15:64287509:T:C	7.34733e-17	-3.43345e-10	-1.81252	2.78043e-09	-3.43345e-10	-1.80431	0.000110402	-3.43345e-10	-1.82863
64287512	chr15:64287512:T:C	2.20652e-16	-0.712859	-9.44083e-10	5.73121e-09	-1.08099	-9.44083e-10	0.000208202	-1.19425	-9.44083e-10
64287945	chr15:64287945:C:CT	6.50671e-17	-1.93403	-9.44083e-10	2.71564e-09	-1.82789	-9.44083e-10	0.000173834	-1.37466	-9.44083e-10
64288179	chr15:64288179:G:A	1.37031e-17	-1.82628	-1.66554	1.60404e-09	-1.55397	-0.800428	2.52505e-05	-1.51531	-1.78861
64288384	chr15:64288384:A:C	2.15964e-17	-2.08038	-0.95654	6.12813e-10	-2.00328	-1.31334	3.45062e-05	-2.0723	-0.919326
64288479	chr15:64288479:T:C	1.06304e-16	-3.43345e-10	-1.44314	5.89371e-09	-3.43345e-10	-1.05303	0.000149593	-3.43345e-10	-1.52484
64289026	chr15:64289026:T:C	3.20976e-16	0.474107	-0.812186	8.56589e-09	-0.343553	-0.335576	0.000227021	-0.168864	-0.938857
64289079	chr15:64289079:G:A	1.08593e-16	-3.43345e-10	-1.42184	6.07524e-09	-3.43345e-10	-1.0227	0.000152471	-3.43345e-10	-1.50579
64289222	chr15:64289222:GA:G	1.43121e-17	-1.94485	-1.50349	2.12206e-09	-1.73255	-0.341982	2.33314e-05	-1.7022	-1.68075
64289234	chr15:64289234:T:C	7.23888e-17	-3.43345e-10	-1.82739	2.95677e-09	-3.43345e-10	-1.74282	0.000111127	-3.43345e-10	-1.82209
64289299	chr15:64289299:A:G	7.23839e-17	-3.43345e-10	-1.82746	2.95805e-09	-3.43345e-10	-1.74239	0.000111145	-3.43345e-10	-1.82192
64289533	chr15:64289533:T:TA	1.05815e-16	-3.43345e-10	-1.44775	5.85453e-09	-3.43345e-10	-1.0597	0.000148971	-3.43345e-10	-1.52901
64289799	chr15:64289799:G:C	1.2964e-16	-3.43345e-10	-1.24468	3.834e-09	-3.43345e-10	-1.48301	0.000271328	-3.43345e-10	-0.929432
64289863	chr15:64289863:T:A	7.95286e-17	-3.43345e-10	-1.73333	1.37708e-08	-3.43345e-10	-0.204371	0.000119806	-3.43345e-10	-1.74688
64290146	chr15:64290146:G:A	7.26867e-17	-3.43345e-10	-1.82329	2.89596e-09	-3.43345e-10	-1.7636	0.000110615	-3.43345e-10	-1.8267
64290527	chr15:64290527:AAT:A	4.70851e-16	0.0450968	-9.44083e-10	5.8483e-09	-1.06077	-9.44083e-10	0.000281142	-0.893903	-9.44083e-10
64290627	chr15:64290627:C:T	3.54257e-16	0.56748	-0.806902	9.32898e-09	-0.264739	-0.329053	0.000247873	-0.086127	-0.933717
64290820	chr15:64290820:C:G	1.11464e-16	-3.43345e-10	-1.39574	6.1612e-09	-3.43345e-10	-1.00865	0.000156271	-3.43345e-10	-1.48117
64290915	chr15:64290915:C:T	7.41913e-17	-3.43345e-10	-1.8028	1.52604e-06	-3.43345e-10	4.50351	0.000140252	-3.43345e-10	-1.58932
64290974	chr15:64290974:A:G	6.5668e-17	-1.92483	-9.44083e-10	2.68446e-09	-1.83944	-9.44083e-10	0.000177269	-1.35509	-9.44083e-10
64290983	chr15:64290983:A:G	5.43483e-17	-2.11403	-9.44083e-10	2.25401e-09	-2.01421	-9.44083e-10	8.86196e-05	-2.04841	-9.44083e-10
64291338	chr15:64291338:G:A	1.28199e-16	-3.43345e-10	-1.25586	3.80231e-09	-3.43345e-10	-1.49131	0.000267681	-3.43345e-10	-0.942964
64291554	chr15:64291554:C:T	6.22869e-17	-1.97769	-9.44083e-10	2.9345e-09	-1.75038	-9.44083e-10	0.000156688	-1.47851	-9.44083e-10
64292071	chr15:64292071:G:A	1.34233e-17	-1.82631	-1.68615	1.52354e-09	-1.55401	-0.851872	2.50028e-05	-1.51535	-1.79843
64292156	chr15:64292156:G:C	7.46585e-17	-3.43345e-10	-1.79652	2.79221e-09	-3.43345e-10	-1.80008	0.000111218	-3.43345e-10	-1.82127
64292325	chr15:64292325:A:C	1.60219e-16	-1.03291	-9.44083e-10	4.40875e-09	-1.34333	-9.44083e-10	0.000162754	-1.44052	-9.44083e-10
64292421	chr15:64292421:G:A	1.77702e-16	-3.43345e-10	-0.929336	3.92549e-09	-3.43345e-10	-1.45943	0.000238686	-3.43345e-10	-1.05761
64292568	chr15:64292568:C:T	2.62256e-16	-3.43345e-10	-0.540125	5.08468e-09	-3.43345e-10	-1.20069	0.000338515	-3.43345e-10	-0.708192
64292654	chr15:64292654:G:C	7.26893e-17	-3.43345e-10	-1.82325	2.89561e-09	-3.43345e-10	-1.76372	0.000110613	-3.43345e-10	-1.82672
64293162	chr15:64293162:ATC:A	1.35978e-17	-1.82631	-1.67322	1.57463e-09	-1.55397	-0.818926	2.5159e-05	-1.51531	-1.79223
64293542	chr15:64293542:C:T	1.70803e-16	-3.43345e-10	-0.968935	2.71497e-09	-3.43345e-10	-1.82814	0.000114675	-3.43345e-10	-1.79066
64293863	chr15:64293863:CT:C	1.63497e-16	-3.43345e-10	-1.01265	2.96329e-09	-3.43345e-10	-1.74062	0.000189498	-3.43345e-10	-1.28838
64294089	chr15:64294089:T:C	1.06411e-16	-3.43345e-10	-1.44214	5.90039e-09	-3.43345e-10	-1.0519	0.000149738	-3.43345e-10	-1.52388
64294234	chr15:64294234:G:A	4.15784e-16	0.75878	-0.83806	1.05477e-08	-0.104894	-0.366116	0.000284286	0.0802067	-0.962986
64294319	chr15:64294319:C:T	7.2308e-17	-3.43345e-10	-1.82851	2.7782e-09	-3.43345e-10	-1.80511	0.000128181	-3.43345e-10	-1.67932
64294396	chr15:64294396:A:G	7.27543e-17	-3.43345e-10	-1.82236	2.88704e-09	-3.43345e-10	-1.76669	0.000110561	-3.43345e-10	-1.8272
64294455	chr15:64294455:C:A	1.0555e-16	-3.43345e-10	-1.45026	5.83379e-09	-3.43345e-10	-1.06325	0.000148648	-3.43345e-10	-1.53118
64295003	chr15:64295003:G:A	1.76756e-16	-3.43345e-10	-0.934678	3.91685e-09	-3.43345e-10	-1.46163	0.000237977	-3.43345e-10	-1.06059
64295366	chr15:64295366:A:G	1.35246e-16	-3.43345e-10	-1.20235	3.96393e-09	-3.43345e-10	-1.44968	0.000286401	-3.43345e-10	-0.875369
64295536	chr15:64295536:T:C	7.26036e-17	-3.43345e-10	-1.82443	2.90726e-09	-3.43345e-10	-1.75971	0.000110707	-3.43345e-10	-1.82587
64295617	chr15:64295617:G:A	1.10935e-16	-3.43345e-10	-1.4005	6.1358e-09	-3.43345e-10	-1.01278	0.000155493	-3.43345e-10	-1.48616
64295663	chr15:64295663:A:G	7.5958e-17	-3.43345e-10	-1.77927	3.45827e-09	-3.43345e-10	-1.58615	0.000120481	-3.43345e-10	-1.74127
64296592	chr15:64296592:C:T	3.12081e-16	0.478535	-0.844718	8.33502e-09	-0.339063	-0.367389	0.000222923	-0.164115	-0.96182
64296856	chr15:64296856:CT:C	7.33343e-17	-1.81442	-9.44083e-10	7.505e-09	-0.811348	-9.44083e-10	0.000239381	-1.0547	-9.44083e-10
64297220	chr15:64297220:T:C	6.79114e-17	-1.89124	-9.44083e-10	2.58283e-09	-1.87803	-9.44083e-10	0.000189006	-1.29098	-9.44083e-10
64297254	chr15:64297254:C:G	7.23189e-17	-3.43345e-10	-1.82836	2.77382e-09	-3.43345e-10	-1.80669	0.000127665	-3.43345e-10	-1.68335
64297606	chr15:64297606:G:A	1.49583e-17	-1.90606	-1.49812	2.26123e-09	-1.6759	-0.335114	2.48173e-05	-1.64331	-1.67792
64297899	chr15:64297899:T:C	8.7336e-17	-3.43345e-10	-1.63968	3.85568e-09	-3.43345e-10	-1.47737	0.000129756	-3.43345e-10	-1.6671
64298033	chr15:64298033:G:C	1.67325e-16	-3.43345e-10	-0.989507	3.78163e-09	-3.43345e-10	-1.49676	0.000225884	-3.43345e-10	-1.11274
64298113	chr15:64298113:A:C	9.78648e-17	-3.43345e-10	-1.52586	1.01972e-08	-3.43345e-10	-0.504808	0.000137951	-3.43345e-10	-1.60586
64298412	chr15:64298412:C:T	1.48119e-17	-1.95472	-1.4593	2.29263e-09	-1.74812	-0.249098	2.36469e-05	-1.71877	-1.65077
64298495	chr15:64298495:T:C	6.52991e-17	-1.93047	-9.44083e-10	2.69619e-09	-1.83508	-9.44083e-10	0.000175378	-1.36582	-9.44083e-10
64298525	chr15:64298525:AC:A	3.8389e-16	0.682526	-0.841617	9.92778e-09	-0.168018	-0.363562	0.000267469	0.0151164	-0.958872
64298734	chr15:64298734:C:G	7.23707e-17	-3.43345e-10	-1.82764	4.51459e-09	-3.43345e-10	-1.3196	0.000117725	-3.43345e-10	-1.76441
64298926	chr15:64298926:GCTA:G	6.98523e-17	-1.86306	-9.44083e-10	2.51226e-09	-1.90574	-9.44083e-10	0.000199474	-1.23708	-9.44083e-10
64299108	chr15:64299108:C:G	7.22986e-17	-3.43345e-10	-1.82864	4.28576e-09	-3.43345e-10	-1.37162	0.00011567	-3.43345e-10	-1.78202
64299280	chr15:64299280:G:A	7.26127e-17	-3.43345e-10	-1.82431	2.91813e-09	-3.43345e-10	-1.75598	0.000136853	-3.43345e-10	-1.61386
64299531	chr15:64299531:G:A	9.77064e-17	-3.43345e-10	-1.52748	1.01637e-08	-3.43345e-10	-0.508094	0.000137749	-3.43345e-10	-1.60733
64299547	chr15:64299547:G:A	2.41833e-16	0.861655	-1.48285	4.20245e-09	-0.0396188	-1.35163	0.000160351	0.152165	-1.60756
64300071	chr15:64300071:T:C	5.50516e-17	-2.10118	-9.44083e-10	2.39619e-09	-1.95304	-9.44083e-10	0.000102364	-1.90423	-9.44083e-10
64300170	chr15:64300170:A:T	9.79122e-17	-3.43345e-10	-1.52537	1.02084e-08	-3.43345e-10	-0.503705	0.000138	-3.43345e-10	-1.60551
64300634	chr15:64300634:T:C	5.46163e-17	-1.1092	-0.999913	1.0078e-09	-1.21338	-1.60577	5.90506e-05	-1.2694	-1.18496
64300646	chr15:64300646:G:A	2.05572e-16	-3.43345e-10	-0.783648	4.29306e-09	-3.43345e-10	-1.36992	0.000272156	-3.43345e-10	-0.926388
64300872	chr15:64300872:T:C	7.24492e-17	-3.43345e-10	-1.82656	2.93904e-09	-3.43345e-10	-1.74884	0.000110976	-3.43345e-10	-1.82344
64300938	chr15:64300938:A:G	4.92582e-17	-0.784736	-1.42763	5.05236e-09	-1.43568	0.228616	3.29843e-05	-1.35959	-1.67714
64301216	chr15:64301216:C:A	8.77851e-17	-3.43345e-10	-1.63455	2.93623e-09	-3.43345e-10	-1.74979	0.000112009	-3.43345e-10	-1.81418
64301241	chr15:64301241:C:T	1.17791e-16	-3.43345e-10	-1.34053	2.78474e-09	-3.43345e-10	-1.80276	0.00011115	-3.43345e-10	-1.82188
64301394	chr15:64301394:T:C	1.07239e-16	-3.43345e-10	-1.43438	5.95903e-09	-3.43345e-10	-1.04201	0.00015047	-3.43345e-10	-1.519
64301987	chr15:64301987:T:C	6.80109e-17	-1.88978	-9.44083e-10	2.58343e-09	-1.8778	-9.44083e-10	0.000189467	-1.28855	-9.44083e-10
64302070	chr15:64302070:A:G	7.23905e-17	-3.43345e-10	-1.82737	2.95535e-09	-3.43345e-10	-1.7433	0.000111139	-3.43345e-10	-1.82198
64302686	chr15:64302686:G:C	1.84874e-16	0.730023	-1.6198	2.97453e-09	-0.152551	-1.58428	0.000125284	0.0359123	-1.73809
64303216	chr15:64303216:G:A	1.06553e-16	-3.43345e-10	-1.4408	5.90708e-09	-3.43345e-10	-1.05077	0.00014973	-3.43345e-10	-1.52393
64303435	chr15:64303435:G:A	9.51024e-18	-2.11348	-1.74359	3.36392e-10	-2.09959	-1.81681	1.48487e-05	-2.11513	-1.71972
64303480	chr15:64303480:A:G	7.27881e-17	-3.43345e-10	-1.82189	2.88199e-09	-3.43345e-10	-1.76844	0.000110539	-3.43345e-10	-1.82739
64303551	chr15:64303551:A:G	1.98244e-16	-3.43345e-10	-0.819945	3.58272e-09	-3.43345e-10	-1.55079	0.000224551	-3.43345e-10	-1.11866
64303858	chr15:64303858:C:T	5.48519e-17	-0.377409	-1.7274	1.56473e-09	-1.95321	-0.425993	9.9562e-05	-0.126988	-1.80499
64304204	chr15:64304204:A:G	7.32855e-17	-3.43345e-10	-1.81508	2.97589e-09	-3.43345e-10	-1.73637	0.000142152	-3.43345e-10	-1.57586
64304215	chr15:64304215:C:T	7.29853e-17	-3.43345e-10	-1.81919	3.82909e-09	-3.43345e-10	-1.48429	0.000112332	-3.43345e-10	-1.81131
64304809	chr15:64304809:T:C	7.26036e-17	-3.43345e-10	-1.82443	2.90726e-09	-3.43345e-10	-1.75971	0.000110707	-3.43345e-10	-1.82587
64304847	chr15:64304847:T:C	6.90217e-17	-1.87502	-9.44083e-10	2.08292e-09	-2.09315	-9.44083e-10	8.29834e-05	-2.11412	-9.44083e-10
64305378	chr15:64305378:T:C	9.80955e-17	-3.43345e-10	-1.5235	1.02488e-08	-3.43345e-10	-0.49976	0.000138233	-3.43345e-10	-1.60382
64305437	chr15:64305437:C:T	6.79425e-17	-1.89078	-9.44083e-10	2.5786e-09	-1.87967	-9.44083e-10	0.000189532	-1.2882	-9.44083e-10
64305465	chr15:64305465:C:T	1.24164e-17	-1.8434	-1.74703	5.7715e-09	0.730725	-1.80471	0.000885442	1.78623	-1.5329
64305752	chr15:64305752:C:T	9.96039e-17	-3.43345e-10	-1.50824	3.93348e-09	-3.43345e-10	-1.45739	0.000133484	-3.43345e-10	-1.63878
64305979	chr15:64305979:C:T	7.22988e-17	-3.43345e-10	-1.82864	4.69066e-09	-3.43345e-10	-1.28134	0.000116934	-3.43345e-10	-1.77115
64306066	chr15:64306066:A:T	1.26849e-16	-3.43345e-10	-1.26645	3.76925e-09	-3.43345e-10	-1.50004	0.000264278	-3.43345e-10	-0.95576
64306118	chr15:64306118:C:T	6.21308e-17	-1.9802	-9.44083e-10	3.61091e-09	-1.54296	-9.44083e-10	0.000133078	-1.64183	-9.44083e-10
64306196	chr15:64306196:T:C	1.07491e-16	-3.43345e-10	-1.43204	5.98536e-09	-3.43345e-10	-1.0376	0.000150949	-3.43345e-10	-1.51582
64306503	chr15:64306503:T:C	1.09775e-16	-3.43345e-10	-1.41102	6.16164e-09	-3.43345e-10	-1.00857	0.000153675	-3.43345e-10	-1.49792
64306624	chr15:64306624:T:G	5.2238e-17	-0.51227	-1.64137	1.87465e-09	-1.99357	-0.204921	8.84504e-05	-0.276248	-1.77407
64306759	chr15:64306759:A:G	6.70609e-17	-1.90384	-9.44083e-10	2.1036e-09	-2.08327	-9.44083e-10	8.32403e-05	-2.11103	-9.44083e-10
64306847	chr15:64306847:T:C	1.49421e-16	-3.43345e-10	-1.10268	3.53684e-09	-3.43345e-10	-1.56368	0.000203442	-3.43345e-10	-1.21738
64307168	chr15:64307168:T:C	9.87482e-17	-3.43345e-10	-1.51687	1.04924e-08	-3.43345e-10	-0.476263	0.000138858	-3.43345e-10	-1.59931
64307284	chr15:64307284:C:A	1.8094e-16	-3.43345e-10	-0.91128	3.97309e-09	-3.43345e-10	-1.44737	0.000243301	-3.43345e-10	-1.03846
64307449	chr15:64307449:C:T	8.99877e-17	-1.60977	-9.44083e-10	2.07623e-09	-2.09636	-9.44083e-10	8.59725e-05	-2.07873	-9.44083e-10
64307520	chr15:64307520:C:A	1.26691e-16	-3.43345e-10	-1.26769	3.7657e-09	-3.43345e-10	-1.50099	0.000263865	-3.43345e-10	-0.957323
64307678	chr15:64307678:T:TA	7.30444e-17	-3.43345e-10	-1.81838	2.85046e-09	-3.43345e-10	-1.77944	0.000110422	-3.43345e-10	-1.82845
64307707	chr15:64307707:G:C	7.23317e-17	-3.43345e-10	-1.82818	2.76991e-09	-3.43345e-10	-1.8081	0.000127259	-3.43345e-10	-1.68654
64307970	chr15:64307970:A:G	1.40252e-17	-1.80128	-1.66731	1.65637e-09	-1.52035	-0.801938	2.61351e-05	-1.48055	-1.78894
64308051	chr15:64308051:C:T	1.8501e-16	-3.43345e-10	-0.889034	4.02974e-09	-3.43345e-10	-1.43321	0.000247746	-3.43345e-10	-1.02036
64308215	chr15:64308215:C:T	9.78752e-17	-3.43345e-10	-1.52575	1.02004e-08	-3.43345e-10	-0.50449	0.000137965	-3.43345e-10	-1.60576
64308301	chr15:64308301:AT:A	7.23012e-17	-3.43345e-10	-1.8286	4.7584e-09	-3.43345e-10	-1.26701	0.000117482	-3.43345e-10	-1.76648
64308728	chr15:64308728:C:T	7.26703e-17	-3.43345e-10	-1.82351	4.78782e-09	-3.43345e-10	-1.26084	0.000120337	-3.43345e-10	-1.74246
64309428	chr15:64309428:A:T	7.32803e-17	-3.43345e-10	-1.81515	2.83273e-09	-3.43345e-10	-1.78568	0.000110405	-3.43345e-10	-1.8286
64309507	chr15:64309507:C:A	2.29679e-15	-3.43345e-10	1.62982	1.01009e-07	-3.43345e-10	1.78829	0.00206116	-3.43345e-10	1.09826
64309655	chr15:64309655:T:C	6.51939e-17	-1.93208	-9.44083e-10	2.70092e-09	-1.83333	-9.44083e-10	0.000174711	-1.36963	-9.44083e-10
64309780	chr15:64309780:G:A	5.5583e-17	-0.47311	-1.61846	2.09433e-09	-1.98272	-0.104971	9.30762e-05	-0.23808	-1.76126
64310050	chr15:64310050:CTG:C	2.06054e-16	-0.781309	-9.44083e-10	6.65855e-09	-0.931016	-9.44083e-10	0.00025037	-1.00982	-9.44083e-10
64310062	chr15:64310062:G:A	1.41678e-16	0.395211	-1.5511	1.09523e-09	-1.64067	-1.09528	4.04964e-05	-1.38206	-1.44948
64310071	chr15:64310071:C:A	5.19597e-17	-0.525793	-1.63318	1.90938e-09	-1.99792	-0.182216	8.73052e-05	-0.294095	-1.76926
64310116	chr15:64310116:A:C	9.41424e-17	-3.43345e-10	-1.56464	9.20187e-09	-3.43345e-10	-0.607511	0.000133354	-3.43345e-10	-1.63975
64310310	chr15:64310310:T:G	9.35106e-17	-3.43345e-10	-1.57137	2.85129e-09	-3.43345e-10	-1.77915	0.000135317	-3.43345e-10	-1.62514
64310437	chr15:64310437:T:G	7.23326e-17	-3.43345e-10	-1.82817	4.56894e-09	-3.43345e-10	-1.30764	0.000115929	-3.43345e-10	-1.77978
64310507	chr15:64310507:G:A	9.74659e-17	-3.43345e-10	-1.52994	9.9023e-09	-3.43345e-10	-0.53415	0.000137352	-3.43345e-10	-1.61021
64310530	chr15:64310530:ATGTGGTGAGAC:A	1.86966e-16	-3.43345e-10	-0.878521	4.04952e-09	-3.43345e-10	-1.42832	0.000250572	-3.43345e-10	-1.00901
64310694	chr15:64310694:G:A	1.02796e-16	-3.43345e-10	-1.4767	5.6131e-09	-3.43345e-10	-1.10181	0.000145086	-3.43345e-10	-1.55543
64311419	chr15:64311419:G:C	9.68909e-17	-3.43345e-10	-1.53586	9.78194e-09	-3.43345e-10	-0.54638	0.000136667	-3.43345e-10	-1.61522
64312287	chr15:64312287:G:A	5.13801e-17	-0.578118	-1.59208	2.13597e-09	-2.0125	-0.0554905	8.45361e-05	-0.350644	-1.74494
64312336	chr15:64312336:G:A	5.4721e-17	-0.50058	-1.60662	2.09497e-09	-1.99224	-0.0951386	9.09819e-05	-0.268417	-1.75368
64313809	chr15:64313809:A:C	1.42877e-16	-3.43345e-10	-1.14746	4.114e-09	-3.43345e-10	-1.41252	0.000304361	-3.43345e-10	-0.814545
64314006	chr15:64314006:G:A	1.07616e-16	-3.43345e-10	-1.43087	5.99557e-09	-3.43345e-10	-1.0359	0.000151104	-3.43345e-10	-1.51479
64314218	chr15:64314218:C:G	6.50089e-17	-1.93492	-9.44083e-10	2.71459e-09	-1.82828	-9.44083e-10	0.000173464	-1.37679	-9.44083e-10
64315146	chr15:64315146:GAGA:G	1.04116e-16	-3.43345e-10	-1.46394	5.71402e-09	-3.43345e-10	-1.08399	0.000146702	-3.43345e-10	-1.54436
64315273	chr15:64315273:A:G	2.05976e-17	-2.07901	-1.00526	1.17597e-09	-1.56897	-1.09585	6.01514e-05	-1.7504	-0.685502
64315560	chr15:64315560:T:G	1.26633e-16	-3.43345e-10	-1.26815	3.74621e-09	-3.43345e-10	-1.50617	0.000262205	-3.43345e-10	-0.963637
64315588	chr15:64315588:A:G	6.3546e-17	-1.95768	-9.44083e-10	2.80202e-09	-1.79658	-9.44083e-10	0.000165561	-1.42342	-9.44083e-10
64315701	chr15:64315701:A:T	1.07265e-16	-3.43345e-10	-1.43414	1.23662e-08	-3.43345e-10	-0.311953	0.000149366	-3.43345e-10	-1.52636
64316093	chr15:64316093:C:G	7.2315e-17	-3.43345e-10	-1.82841	2.7752e-09	-3.43345e-10	-1.8062	0.00012782	-3.43345e-10	-1.68214
64316463	chr15:64316463:G:C	6.74557e-17	-1.89797	-9.44083e-10	2.61161e-09	-1.86695	-9.44083e-10	0.00018611	-1.30643	-9.44083e-10
64317015	chr15:64317015:G:C	1.68761e-16	-3.43345e-10	-0.980964	1.09363e-08	-3.43345e-10	-0.434831	0.000295037	-3.43345e-10	-0.84566
64317374	chr15:64317374:C:G	7.23974e-17	-3.43345e-10	-1.82727	4.48667e-09	-3.43345e-10	-1.32581	0.000115225	-3.43345e-10	-1.78587
64317511	chr15:64317511:T:A	7.3428e-17	-3.43345e-10	-1.81314	2.78366e-09	-3.43345e-10	-1.80315	0.000110519	-3.43345e-10	-1.82758
64317672	chr15:64317672:T:C	6.45987e-17	-1.94125	-9.44083e-10	2.74353e-09	-1.81767	-9.44083e-10	0.000170702	-1.39284	-9.44083e-10
64318131	chr15:64318131:C:T	1.17333e-16	-3.43345e-10	-1.34443	5.24853e-09	-3.43345e-10	-1.16897	0.000116672	-3.43345e-10	-1.7734
64318769	chr15:64318769:C:A	1.11726e-16	-3.43345e-10	-1.39339	6.32127e-09	-3.43345e-10	-0.982998	0.000156236	-3.43345e-10	-1.48139
64318800	chr15:64318800:G:A	5.7074e-17	-2.0651	-9.44083e-10	3.06499e-09	-1.70687	-9.44083e-10	0.000113966	-1.79686	-9.44083e-10
64318854	chr15:64318854:A:G	1.55293e-17	-1.83991	-1.52681	7.78165e-10	-1.91849	-1.15925	4.35877e-05	-1.22606	-1.53193
64318900	chr15:64318900:C:T	7.84609e-17	-3.43345e-10	-1.74685	2.72439e-09	-3.43345e-10	-1.82467	0.000114577	-3.43345e-10	-1.79152
64319460	chr15:64319460:G:A	4.11028e-16	-3.43345e-10	-0.0907837	5.11702e-09	-3.43345e-10	-1.19434	0.000507986	-3.43345e-10	-0.302309
64319762	chr15:64319762:G:C	1.82247e-16	-3.43345e-10	-0.904085	1.30234e-08	-3.43345e-10	-0.26017	0.000330143	-3.43345e-10	-0.733236
64319819	chr15:64319819:C:T	8.37817e-17	-3.43345e-10	-1.68123	2.73785e-09	-3.43345e-10	-1.81975	0.000122989	-3.43345e-10	-1.72066
64320080	chr15:64320080:T:C	7.23105e-17	-3.43345e-10	-1.82848	2.77704e-09	-3.43345e-10	-1.80553	0.000128042	-3.43345e-10	-1.6804
64320817	chr15:64320817:T:G	7.23042e-17	-3.43345e-10	-1.82856	2.79701e-09	-3.43345e-10	-1.79837	0.000130284	-3.43345e-10	-1.66305
64320989	chr15:64320989:CT:C	7.33175e-17	-3.43345e-10	-1.81465	7.54627e-07	-3.43345e-10	3.79931	0.000136075	-3.43345e-10	-1.61955
64321146	chr15:64321146:T:C	1.0807e-16	-3.43345e-10	-1.42667	6.02976e-09	-3.43345e-10	-1.03021	0.000151653	-3.43345e-10	-1.51117
64321259	chr15:64321259:T:C	1.45149e-16	-3.43345e-10	-1.13168	4.20118e-09	-3.43345e-10	-1.39155	0.000315955	-3.43345e-10	-0.777162
64321277	chr15:64321277:A:G	6.58842e-17	-1.92155	-9.44083e-10	2.6687e-09	-1.84533	-9.44083e-10	0.000178893	-1.34597	-9.44083e-10
64321339	chr15:64321339:T:C	6.40569e-17	-1.94967	-9.44083e-10	4.03211e-09	-1.43263	-9.44083e-10	0.000145739	-1.55094	-9.44083e-10
64321534	chr15:64321534:G:C	7.27062e-17	-3.43345e-10	-1.82302	2.89341e-09	-3.43345e-10	-1.76448	0.000110599	-3.43345e-10	-1.82685
64321585	chr15:64321585:A:G	7.64321e-17	-3.43345e-10	-1.77304	1.22483e-07	-3.43345e-10	1.98105	0.000149246	-3.43345e-10	-1.52717
64322104	chr15:64322104:A:G	5.43188e-17	-2.11458	-9.44083e-10	2.03906e-09	-2.11443	-9.44083e-10	8.91929e-05	-2.04196	-9.44083e-10
64322545	chr15:64322545:T:C	8.40911e-17	-3.43345e-10	-1.67755	2.76444e-09	-3.43345e-10	-1.81008	0.000125713	-3.43345e-10	-1.69876
64322636	chr15:64322636:G:A	5.74263e-16	-3.43345e-10	0.243642	5.50074e-09	-3.43345e-10	-1.12204	0.000154715	-3.43345e-10	-1.49118
64323010	chr15:64323010:C:A	1.10246e-16	-3.43345e-10	-1.40673	4.87316e-09	-3.43345e-10	-1.24318	0.00011443	-3.43345e-10	-1.7928
64323096	chr15:64323096:CT:C	1.12434e-16	-3.43345e-10	-1.38708	3.43854e-09	-3.43345e-10	-1.59187	0.000226478	-3.43345e-10	-1.11011
64323764	chr15:64323764:C:A	4.63901e-17	-0.669282	-1.60308	1.21493e-09	-0.827769	-1.80446	5.69027e-05	-0.893225	-1.59819
64324113	chr15:64324113:C:T	9.72276e-17	-3.43345e-10	-1.53239	3.8039e-09	-3.43345e-10	-1.49089	0.000131974	-3.43345e-10	-1.65016
64324356	chr15:64324356:G:C	1.82693e-16	0.708299	-1.60994	2.95504e-09	-0.168486	-1.57492	0.000124024	0.0188196	-1.7311
64324495	chr15:64324495:T:C	9.12071e-17	-3.43345e-10	-1.59631	4.06019e-09	-3.43345e-10	-1.42569	0.000110826	-3.43345e-10	-1.8248
64325674	chr15:64325674:TAAGAC:T	1.73001e-16	-3.43345e-10	-0.95615	3.0234e-09	-3.43345e-10	-1.72054	0.000198381	-3.43345e-10	-1.24257
64326241	chr15:64326241:G:A	1.14682e-16	-3.43345e-10	-1.36728	3.49014e-09	-3.43345e-10	-1.57697	0.000232129	-3.43345e-10	-1.08547
64326424	chr15:64326424:A:G	7.24798e-17	-3.43345e-10	-1.82614	2.9313e-09	-3.43345e-10	-1.75147	0.000110897	-3.43345e-10	-1.82416
64326425	chr15:64326425:C:T	2.54298e-16	-3.43345e-10	-0.570939	3.81482e-09	-3.43345e-10	-1.48802	0.000322603	-3.43345e-10	-0.756338
64326501	chr15:64326501:G:A	2.27249e-16	-3.43345e-10	-0.683401	1.7397e-08	-3.43345e-10	0.0293792	0.000420978	-3.43345e-10	-0.490182
64326709	chr15:64326709:T:C	8.66947e-17	0.0312466	-1.6783	4.54732e-10	-1.79335	-1.82162	0.000234693	0.53369	-1.60817
64326818	chr15:64326818:CACCGTGCGCGA:C	1.0946e-16	-3.43345e-10	-1.41388	6.12955e-09	-3.43345e-10	-1.0138	0.000153392	-3.43345e-10	-1.49977
64327286	chr15:64327286:T:C	1.34008e-16	-1.21155	-9.44083e-10	3.01678e-09	-1.72273	-9.44083e-10	0.000132293	-1.64774	-9.44083e-10
64328217	chr15:64328217:A:C	2.01e-16	-3.43345e-10	-0.806141	5.76917e-09	-3.43345e-10	-1.07439	0.000566312	-3.43345e-10	-0.193617
64329036	chr15:64329036:G:A	1.88511e-16	-3.43345e-10	-0.87029	1.29186e-08	-3.43345e-10	-0.268253	0.000336816	-3.43345e-10	-0.713224
64329125	chr15:64329125:A:G	1.17186e-16	-3.43345e-10	-1.34568	6.74864e-09	-3.43345e-10	-0.917577	0.000163033	-3.43345e-10	-1.43881
64329170	chr15:64329170:G:A	7.36835e-17	-3.43345e-10	-1.80967	2.84328e-09	-3.43345e-10	-1.78196	0.000110415	-3.43345e-10	-1.82851
64329891	chr15:64329891:A:G	7.27429e-17	-3.43345e-10	-1.82251	2.88446e-09	-3.43345e-10	-1.76758	0.000110569	-3.43345e-10	-1.82712
64330480	chr15:64330480:T:A	7.24559e-17	-3.43345e-10	-1.82647	2.8344e-06	-3.43345e-10	5.12267	0.000126978	-3.43345e-10	-1.68875
64331650	chr15:64331650:T:C	5.43977e-17	-2.11312	-9.44083e-10	2.54476e-09	-1.89288	-9.44083e-10	0.000109631	-1.83564	-9.44083e-10
64332088	chr15:64332088:A:C	7.23118e-17	-3.43345e-10	-1.82846	2.77646e-09	-3.43345e-10	-1.80574	0.000127952	-3.43345e-10	-1.6811
64332267	chr15:64332267:A:T	7.3723e-17	-3.43345e-10	-1.80913	3.38856e-09	-3.43345e-10	-1.60651	0.000118104	-3.43345e-10	-1.76119
64332580	chr15:64332580:C:T	1.22944e-16	-3.43345e-10	-1.29771	2.82662e-08	-3.43345e-10	0.514749	0.000183027	-3.43345e-10	-1.32313
64332681	chr15:64332681:T:A	9.35441e-17	-3.43345e-10	-1.57101	1.16292e-08	-3.43345e-10	-0.373401	0.000128431	-3.43345e-10	-1.67737
64332724	chr15:64332724:A:T	7.72876e-17	-3.43345e-10	-1.76191	2.73932e-09	-3.43345e-10	-1.81921	0.000113451	-3.43345e-10	-1.80139
64332818	chr15:64332818:T:C	7.40374e-17	-3.43345e-10	-1.80487	2.75146e-09	-3.43345e-10	-1.81479	0.000110885	-3.43345e-10	-1.82427
64332908	chr15:64332908:A:G	7.75659e-17	-3.43345e-10	-1.75832	6.18956e-09	-3.43345e-10	-1.00405	0.000111471	-3.43345e-10	-1.819
64333150	chr15:64333150:G:A	6.58831e-17	-1.92156	-9.44083e-10	2.66651e-09	-1.84615	-9.44083e-10	0.000178329	-1.34913	-9.44083e-10
64333581	chr15:64333581:C:G	7.43666e-17	-3.43345e-10	-1.80044	1.54931e-06	-3.43345e-10	4.51864	0.000141053	-3.43345e-10	-1.58363
64334032	chr15:64334032:A:G	2.19421e-16	0.47801	-1.19646	5.49534e-09	-0.358357	-0.764661	0.000139225	-0.185432	-1.41124
64334672	chr15:64334672:C:T	1.82047e-16	0.734732	-1.63991	2.89781e-09	-0.146739	-1.61622	0.000124691	0.0438908	-1.75082
64335104	chr15:64335104:T:C	9.70742e-18	-2.02616	-1.8104	6.07914e-10	-2.10582	-1.21882	1.33895e-05	-2.11113	-1.82716
64335454	chr15:64335454:A:T	1.08131e-16	-3.43345e-10	-1.4261	6.03385e-09	-3.43345e-10	-1.02953	0.000151737	-3.43345e-10	-1.51061
64335948	chr15:64335948:T:A	7.87259e-17	-3.43345e-10	-1.74347	2.72248e-09	-3.43345e-10	-1.82537	0.000114836	-3.43345e-10	-1.78926
64336082	chr15:64336082:G:A	1.7525e-16	-3.43345e-10	-0.943235	3.37688e-09	-3.43345e-10	-1.60996	0.000201621	-3.43345e-10	-1.22637
64336335	chr15:64336335:C:T	9.09594e-17	0.156792	-1.75582	1.71892e-09	-1.75341	-0.531809	0.00015384	0.322428	-1.81928
64336718	chr15:64336718:G:A	9.62131e-17	0.149411	-1.69229	2.20295e-09	-1.75641	-0.28071	0.000157254	0.314311	-1.78921
64336734	chr15:64336734:T:G	1.42109e-16	-3.43345e-10	-1.15285	2.74516e-09	-3.43345e-10	-1.81708	0.000264188	-3.43345e-10	-0.956101
64336875	chr15:64336875:CTTT:C	1.49521e-16	-3.43345e-10	-1.10201	3.5231e-09	-3.43345e-10	-1.56758	0.000203554	-3.43345e-10	-1.21683
64337204	chr15:64337204:G:A	8.4024e-17	-3.43345e-10	-1.67834	2.71359e-09	-3.43345e-10	-1.82864	0.000117856	-3.43345e-10	-1.7633
64337223	chr15:64337223:G:A	1.18113e-16	-3.43345e-10	-1.33781	3.56935e-09	-3.43345e-10	-1.55453	0.000241309	-3.43345e-10	-1.04668
64337448	chr15:64337448:A:G	7.87419e-17	-3.43345e-10	-1.74327	2.72256e-09	-3.43345e-10	-1.82535	0.000114849	-3.43345e-10	-1.78914
64337473	chr15:64337473:C:T	7.23384e-17	-3.43345e-10	-1.82809	2.76755e-09	-3.43345e-10	-1.80896	0.000126955	-3.43345e-10	-1.68893
64337674	chr15:64337674:A:G	8.85131e-17	0.142812	-1.76911	1.61182e-09	-1.75682	-0.592737	0.000151292	0.31013	-1.82368
64337968	chr15:64337968:G:C	7.84926e-17	-3.43345e-10	-1.74644	2.72411e-09	-3.43345e-10	-1.82478	0.000114609	-3.43345e-10	-1.79124
64338223	chr15:64338223:T:C	1.09599e-16	-3.43345e-10	-1.41262	6.15092e-09	-3.43345e-10	-1.01032	0.000153574	-3.43345e-10	-1.49858
64338409	chr15:64338409:A:G	7.74905e-17	-3.43345e-10	-1.75929	2.73352e-09	-3.43345e-10	-1.82133	0.000113641	-3.43345e-10	-1.79972
64338880	chr15:64338880:G:A	1.7986e-16	-3.43345e-10	-0.917268	3.06685e-09	-3.43345e-10	-1.70627	0.000204849	-3.43345e-10	-1.21049
64339565	chr15:64339565:G:A	7.54439e-17	-3.43345e-10	-1.78606	3.02466e-09	-3.43345e-10	-1.72012	0.00011121	-3.43345e-10	-1.82134
64339769	chr15:64339769:C:T	1.47804e-16	-3.43345e-10	-1.11356	2.76003e-09	-3.43345e-10	-1.81167	0.000276822	-3.43345e-10	-0.909388
64339775	chr15:64339775:C:G	1.15759e-16	-3.43345e-10	-1.35793	3.51594e-09	-3.43345e-10	-1.56961	0.000235382	-3.43345e-10	-1.07155
64340389	chr15:64340389:A:C	1.11289e-16	-3.43345e-10	-1.39732	2.86149e-09	-3.43345e-10	-1.77558	0.000147082	-3.43345e-10	-1.54177
64340475	chr15:64340475:G:A	1.61571e-16	-3.43345e-10	-1.0245	1.03032e-08	-3.43345e-10	-0.49446	0.000281812	-3.43345e-10	-0.891522
64340538	chr15:64340538:G:A	1.72267e-16	-0.960399	-9.44083e-10	5.35073e-09	-1.14968	-9.44083e-10	0.000209249	-1.18924	-9.44083e-10
64340641	chr15:64340641:G:A	1.2354e-16	0.382408	-1.67529	2.3685e-09	-1.6651	-0.299558	0.000196477	0.54139	-1.79361
64342810	chr15:64342810:G:A	6.63559e-16	0.388172	-9.44083e-10	9.89943e-08	1.76815	-9.44083e-10	0.00843311	2.50716	-9.44083e-10
64343289	chr15:64343289:C:T	7.6973e-17	-3.43345e-10	-1.76599	3.59464e-09	-3.43345e-10	-1.54747	0.000123012	-3.43345e-10	-1.72048
64343808	chr15:64343808:A:G	7.42843e-17	-3.43345e-10	-1.80155	4.98191e-09	-3.43345e-10	-1.2211	0.000110467	-3.43345e-10	-1.82804
64343830	chr15:64343830:T:A	1.59099e-16	-3.43345e-10	-1.03992	1.08592e-08	-3.43345e-10	-0.441904	0.000284998	-3.43345e-10	-0.880279
64344148	chr15:64344148:C:T	7.2921e-17	-3.43345e-10	-1.82007	2.8723e-09	-3.43345e-10	-1.7718	0.000110478	-3.43345e-10	-1.82795
64344465	chr15:64344465:C:T	7.82302e-17	-3.43345e-10	-1.74979	2.72531e-09	-3.43345e-10	-1.82433	0.000114332	-3.43345e-10	-1.79365
64344555	chr15:64344555:G:A	2.52299e-17	-1.37219	-1.50922	7.57836e-10	-1.75028	-1.35393	1.87132e-05	-1.78452	-1.81902
64344892	chr15:64344892:C:T	8.13183e-17	-3.43345e-10	-1.71107	2.77563e-09	-3.43345e-10	-1.80604	0.000112492	-3.43345e-10	-1.80988
64344956	chr15:64344956:G:A	7.97353e-17	-3.43345e-10	-1.73073	2.71666e-09	-3.43345e-10	-1.82752	0.000115834	-3.43345e-10	-1.78061
64345004	chr15:64345004:C:T	7.32258e-17	-3.43345e-10	-1.8159	2.83743e-09	-3.43345e-10	-1.78402	0.000110402	-3.43345e-10	-1.82863
64345337	chr15:64345337:T:C	4.02022e-16	0.92627	-1.03921	3.36436e-08	-0.175505	0.86441	0.000172988	-0.0607604	-1.31878
64345381	chr15:64345381:G:A	7.36107e-17	-3.43345e-10	-1.81065	2.82056e-09	-3.43345e-10	-1.78998	0.000110426	-3.43345e-10	-1.82842
64345536	chr15:64345536:A:G	1.06347e-16	-3.43345e-10	-1.44274	5.89187e-09	-3.43345e-10	-1.05334	0.000149521	-3.43345e-10	-1.52532
64345933	chr15:64345933:G:A	5.53375e-17	-2.09599	-9.44083e-10	2.16829e-09	-2.05298	-9.44083e-10	8.53669e-05	-2.0858	-9.44083e-10
64346056	chr15:64346056:T:TG	3.91667e-16	0.838537	-0.977571	3.50527e-08	-0.24646	0.976396	0.000169091	-0.132876	-1.26945
64346076	chr15:64346076:C:T	9.18701e-17	-3.43345e-10	-1.58907	4.78413e-09	-3.43345e-10	-1.26161	0.000131701	-3.43345e-10	-1.65223
64346246	chr15:64346246:A:T	2.26365e-16	-3.43345e-10	-0.687295	4.58014e-09	-3.43345e-10	-1.30519	0.000295665	-3.43345e-10	-0.843536
64346270	chr15:64346270:T:C	7.35144e-17	-3.43345e-10	-1.81196	2.82663e-09	-3.43345e-10	-1.78783	0.000110412	-3.43345e-10	-1.82854
64346360	chr15:64346360:G:A	6.81025e-17	-1.88843	-9.44083e-10	2.57283e-09	-1.88191	-9.44083e-10	0.000190104	-1.28519	-9.44083e-10
64346505	chr15:64346505:A:T	1.97851e-17	-1.44702	-1.67749	5.93185e-10	-1.80286	-1.54631	1.77278e-05	-1.83392	-1.82371
64346543	chr15:64346543:C:T	1.04712e-16	-3.43345e-10	-1.45823	2.97499e-09	-3.43345e-10	-1.73668	0.000140684	-3.43345e-10	-1.58625
64346660	chr15:64346660:A:G	1.42572e-17	-1.98648	-1.46571	1.79924e-09	-2.0914	-0.148148	1.6251e-05	-2.10069	-1.64392
64346842	chr15:64346842:C:T	1.06121e-16	-3.43345e-10	-1.44487	5.87128e-09	-3.43345e-10	-1.05685	0.000149198	-3.43345e-10	-1.52749
64346859	chr15:64346859:A:G	8.83364e-17	-3.43345e-10	-1.62829	2.72298e-09	-3.43345e-10	-1.82519	0.000121977	-3.43345e-10	-1.72893
64347115	chr15:64347115:C:T	1.09949e-16	-3.43345e-10	-1.40943	6.20336e-09	-3.43345e-10	-1.00183	0.000154321	-3.43345e-10	-1.49373
64347188	chr15:64347188:A:G	1.15458e-16	-0.680808	-0.679732	2.44765e-09	-1.75943	-0.172359	8.15343e-05	-1.60233	-0.529412
64348691	chr15:64348691:G:A	1.70855e-16	-3.43345e-10	-0.968631	1.19272e-08	-3.43345e-10	-0.348096	0.000308065	-3.43345e-10	-0.80245
64349062	chr15:64349062:G:A	1.24956e-16	0.411639	-1.69313	2.26555e-09	-1.65435	-0.354746	0.000200072	0.567992	-1.80208
64349191	chr15:64349191:A:G	7.24589e-17	-3.43345e-10	-1.82643	4.40604e-09	-3.43345e-10	-1.34394	0.000114691	-3.43345e-10	-1.79052
64349292	chr15:64349292:T:C	6.72111e-17	-1.90161	-9.44083e-10	2.61907e-09	-1.8641	-9.44083e-10	0.000184807	-1.31345	-9.44083e-10
64349372	chr15:64349372:G:A	7.29504e-17	-3.43345e-10	-1.81967	2.86948e-09	-3.43345e-10	-1.77279	0.000110465	-3.43345e-10	-1.82806
64349940	chr15:64349940:A:G	7.38596e-17	-3.43345e-10	-1.80728	2.80836e-09	-3.43345e-10	-1.79432	0.000110484	-3.43345e-10	-1.82789
64350056	chr15:64350056:C:T	4.43869e-16	1.64639	-1.66031	4.76781e-09	0.370264	-1.6353	0.000205398	0.561155	-1.76897
64350318	chr15:64350318:C:A	4.411e-16	0.321306	-0.341481	4.37301e-10	-1.82542	-1.82863	0.000808387	0.49498	-0.332701
64350846	chr15:64350846:T:C	7.26458e-17	-3.43345e-10	-1.82385	2.90611e-09	-3.43345e-10	-1.7601	0.000110673	-3.43345e-10	-1.82618
64350868	chr15:64350868:C:T	1.24352e-16	0.425287	-1.71161	2.13878e-09	-1.64977	-0.416918	0.000200942	0.579989	-1.80973
64351004	chr15:64351004:C:T	6.83199e-17	-1.88524	-9.44083e-10	2.57268e-09	-1.88197	-9.44083e-10	0.000191083	-1.28006	-9.44083e-10
64351225	chr15:64351225:G:A	2.17276e-16	0.828419	-1.55669	3.45218e-09	-0.0696672	-1.51824	0.000142665	0.122442	-1.6947
64351492	chr15:64351492:T:C	1.23192e-16	0.403225	-1.69893	2.21575e-09	-1.65705	-0.374279	0.00019749	0.557291	-1.80436
64351730	chr15:64351730:T:C	7.23176e-17	-3.43345e-10	-1.82838	2.77423e-09	-3.43345e-10	-1.80654	0.000127708	-3.43345e-10	-1.68302
64352145	chr15:64352145:A:C	5.57456e-17	-2.08865	-9.44083e-10	3.31904e-09	-1.62724	-9.44083e-10	0.000118734	-1.75588	-9.44083e-10
64352238	chr15:64352238:G:A	7.29554e-17	-3.43345e-10	-1.8196	2.86791e-09	-3.43345e-10	-1.77334	0.000110462	-3.43345e-10	-1.82809
64352383	chr15:64352383:A:C	6.05967e-17	-2.0052	-9.44083e-10	2.76134e-09	-1.8112	-9.44083e-10	0.000119313	-1.75101	-9.44083e-10
64352698	chr15:64352698:G:A	2.15099e-16	-0.738347	-9.44083e-10	3.21913e-09	-1.65781	-9.44083e-10	0.000114677	-1.79064	-9.44083e-10
64352915	chr15:64352915:G:C	2.02901e-17	-1.52021	-1.5791	6.27548e-10	-1.8517	-1.44115	1.68543e-05	-1.88059	-1.82756
64353329	chr15:64353329:T:C	7.39992e-17	-3.43345e-10	-1.80539	1.62946e-07	-3.43345e-10	2.2665	0.000137018	-3.43345e-10	-1.61265
64353602	chr15:64353602:G:A	1.23142e-16	-3.43345e-10	-1.29611	2.97596e-09	-3.43345e-10	-1.73635	0.000160063	-3.43345e-10	-1.45719
64353985	chr15:64353985:C:T	7.22995e-17	-3.43345e-10	-1.82863	2.79269e-09	-3.43345e-10	-1.79991	0.000129855	-3.43345e-10	-1.66634
64354187	chr15:64354187:C:A	9.8034e-17	-3.43345e-10	-1.52413	1.02343e-08	-3.43345e-10	-0.50117	0.00013815	-3.43345e-10	-1.60442
64354435	chr15:64354435:C:T	8.28247e-17	-3.43345e-10	-1.69272	2.7147e-09	-3.43345e-10	-1.82824	0.000116641	-3.43345e-10	-1.77366
64354441	chr15:64354441:A:G	1.75312e-16	-3.43345e-10	-0.942877	1.17983e-08	-3.43345e-10	-0.358959	0.000312098	-3.43345e-10	-0.789444
64354488	chr15:64354488:C:T	1.70855e-16	-3.43345e-10	-0.968631	1.19272e-08	-3.43345e-10	-0.348096	0.000308065	-3.43345e-10	-0.80245
64354621	chr15:64354621:A:T	1.36491e-17	-2.00961	-1.48616	1.69293e-09	-2.09889	-0.201567	1.58985e-05	-2.10635	-1.66019
64356199	chr15:64356199:G:C	1.56327e-16	-3.43345e-10	-1.0575	3.63113e-09	-3.43345e-10	-1.53737	0.000212414	-3.43345e-10	-1.17423
64356690	chr15:64356690:T:C	1.26834e-16	-3.43345e-10	-1.26657	3.7697e-09	-3.43345e-10	-1.49992	0.000264565	-3.43345e-10	-0.954674
64356853	chr15:64356853:T:G	1.71117e-16	-3.43345e-10	-0.967097	1.19512e-08	-3.43345e-10	-0.346084	0.000308591	-3.43345e-10	-0.800743
64357099	chr15:64357099:G:A	1.20007e-16	-3.43345e-10	-1.3219	3.6096e-09	-3.43345e-10	-1.54332	0.000246236	-3.43345e-10	-1.02647
64357128	chr15:64357128:G:T	6.87857e-17	-1.87845	-9.44083e-10	2.55017e-09	-1.89076	-9.44083e-10	0.00019384	-1.26573	-9.44083e-10
64358074	chr15:64358074:G:A	1.29573e-16	0.442152	-1.68735	2.34466e-09	-1.6398	-0.334971	0.000206483	0.596954	-1.7995
64358247	chr15:64358247:T:C	7.32351e-17	-3.43345e-10	-1.81577	2.83679e-09	-3.43345e-10	-1.78424	0.000110402	-3.43345e-10	-1.82863
64358460	chr15:64358460:G:A	7.30035e-17	-3.43345e-10	-1.81894	2.8635e-09	-3.43345e-10	-1.77487	0.000110446	-3.43345e-10	-1.82824
64359210	chr15:64359210:A:AAT	1.14992e-17	-1.93027	-1.7369	7.94739e-10	-2.06752	-0.98914	1.39002e-05	-2.0806	-1.82026
64359523	chr15:64359523:G:T	7.28263e-17	-3.43345e-10	-1.82137	2.88236e-09	-3.43345e-10	-1.76831	0.000110525	-3.43345e-10	-1.82752
64360292	chr15:64360292:A:T	1.15059e-17	-1.92162	-1.74497	7.78286e-10	-2.06318	-1.0144	1.39196e-05	-2.07688	-1.82259
64360486	chr15:64360486:T:G	5.42919e-17	-2.11507	-9.44083e-10	2.04018e-09	-2.11388	-9.44083e-10	8.44559e-05	-2.09653	-9.44083e-10
64360672	chr15:64360672:G:A	5.96429e-17	-2.02107	-9.44083e-10	2.90848e-09	-1.75929	-9.44083e-10	0.000109001	-1.8414	-9.44083e-10
64360756	chr15:64360756:T:C	1.12914e-16	-3.43345e-10	-1.38282	3.37231e-09	-3.43345e-10	-1.61132	0.000234518	-3.43345e-10	-1.07523
64361006	chr15:64361006:TAA:T	1.45648e-17	-1.74844	-1.68239	3.90353e-10	-1.99427	-1.77335	4.22242e-05	-1.03698	-1.75279
64361305	chr15:64361305:CT:C	1.12929e-16	0.31311	-1.6958	2.16054e-09	-1.6943	-0.362259	0.000180359	0.465246	-1.80306
64361393	chr15:64361393:C:T	7.37661e-17	-3.43345e-10	-1.80855	2.77041e-09	-3.43345e-10	-1.80792	0.000110676	-3.43345e-10	-1.82615
64361587	chr15:64361587:C:A	2.58396e-16	-3.43345e-10	-0.554953	3.76234e-09	-3.43345e-10	-1.50188	0.000321985	-3.43345e-10	-0.758257
64361758	chr15:64361758:T:C	7.23623e-17	-3.43345e-10	-1.82776	2.76377e-09	-3.43345e-10	-1.81032	0.000126435	-3.43345e-10	-1.69303
64361809	chr15:64361809:C:G	3.6092e-17	-1.93006	-0.593312	3.54227e-09	-1.81974	0.257589	6.31102e-05	-1.98873	-0.399154
64362081	chr15:64362081:C:T	2.10682e-16	-3.43345e-10	-0.759096	4.37224e-09	-3.43345e-10	-1.35164	0.000276144	-3.43345e-10	-0.91184
64362303	chr15:64362303:T:C	2.42377e-17	-1.39666	-1.52487	7.28318e-10	-1.76855	-1.37539	1.83398e-05	-1.80181	-1.82188
64362415	chr15:64362415:A:G	2.0977e-17	-1.52067	-1.54535	6.51274e-10	-1.85384	-1.4019	1.68833e-05	-1.88199	-1.82445
64362681	chr15:64362681:C:T	1.0278e-16	-3.43345e-10	-1.47685	5.62615e-09	-3.43345e-10	-1.09949	0.000145088	-3.43345e-10	-1.55542
64363863	chr15:64363863:C:T	1.00422e-16	-3.43345e-10	-1.50007	5.43838e-09	-3.43345e-10	-1.13344	0.000142147	-3.43345e-10	-1.5759
64363895	chr15:64363895:C:A	1.03162e-16	-3.43345e-10	-1.47315	5.65335e-09	-3.43345e-10	-1.09467	0.000145528	-3.43345e-10	-1.55239
64363897	chr15:64363897:G:A	1.5005e-16	-3.43345e-10	-1.09848	1.00411e-08	-3.43345e-10	-0.520227	0.000267164	-3.43345e-10	-0.944898
64364043	chr15:64364043:T:C	1.1385e-17	-1.93835	-1.7388	7.88527e-10	-2.07178	-0.99273	1.38427e-05	-2.0842	-1.8208
64364252	chr15:64364252:T:C	2.00657e-16	0.631427	-1.43928	3.29036e-09	-0.231067	-1.40485	0.000130635	-0.0457712	-1.61459
64364405	chr15:64364405:G:A	9.79683e-17	-3.43345e-10	-1.5248	1.02194e-08	-3.43345e-10	-0.502625	0.000138074	-3.43345e-10	-1.60498
64364489	chr15:64364489:C:T	1.03175e-16	-3.43345e-10	-1.47302	5.65419e-09	-3.43345e-10	-1.09452	0.000145562	-3.43345e-10	-1.55216
64364563	chr15:64364563:T:C	1.12587e-16	0.283042	-1.66876	2.32788e-09	-1.70668	-0.275282	0.000177454	0.436546	-1.7906
64364565	chr15:64364565:G:C	1.12342e-16	0.285787	-1.67368	2.29677e-09	-1.70536	-0.290048	0.000177601	0.439701	-1.79292
64364626	chr15:64364626:T:C	2.59016e-17	-1.27412	-1.58103	7.4153e-10	-1.68184	-1.44412	1.98015e-05	-1.71927	-1.82774
64364683	chr15:64364683:TTTTC:T	6.90534e-17	-1.87457	-9.44083e-10	2.52718e-09	-1.89981	-9.44083e-10	0.000195514	-1.25713	-9.44083e-10
64365152	chr15:64365152:G:A	1.26387e-16	-1.2701	-9.44083e-10	2.94945e-09	-1.7453	-9.44083e-10	0.000128135	-1.67968	-9.44083e-10
64365161	chr15:64365161:C:A	1.53857e-16	-3.43345e-10	-1.07342	3.58596e-09	-3.43345e-10	-1.54989	0.000209101	-3.43345e-10	-1.18994
64365224	chr15:64365224:G:A	9.42813e-17	-3.43345e-10	-1.56316	2.83204e-09	-3.43345e-10	-1.78592	0.000117221	-3.43345e-10	-1.7687
64365282	chr15:64365282:G:A	1.22196e-16	-3.43345e-10	-1.30382	3.66251e-09	-3.43345e-10	-1.52877	0.000252428	-3.43345e-10	-1.00164
64365485	chr15:64365485:C:A	6.78788e-17	-1.89172	-9.44083e-10	2.62217e-09	-1.86291	-9.44083e-10	0.000191813	-1.27624	-9.44083e-10
64365957	chr15:64365957:C:T	1.50663e-16	-1.0944	-9.44083e-10	4.19708e-09	-1.39253	-9.44083e-10	0.000155485	-1.48621	-9.44083e-10
64366350	chr15:64366350:T:C	1.09054e-16	-3.43345e-10	-1.4176	3.03373e-09	-3.43345e-10	-1.71713	0.000145144	-3.43345e-10	-1.55503
64366475	chr15:64366475:C:A	7.23157e-17	-3.43345e-10	-1.8284	2.77488e-09	-3.43345e-10	-1.80631	0.000127785	-3.43345e-10	-1.68241
64367135	chr15:64367135:AAAG:A	7.03519e-17	-1.85594	-9.44083e-10	2.53404e-09	-1.8971	-9.44083e-10	0.000204703	-1.2112	-9.44083e-10
64367790	chr15:64367790:C:T	2.12075e-16	-3.43345e-10	-0.752508	4.39074e-09	-3.43345e-10	-1.34742	0.000277892	-3.43345e-10	-0.905529
64368057	chr15:64368057:G:A	1.00503e-16	-3.43345e-10	-1.49925	5.45343e-09	-3.43345e-10	-1.13067	0.000142139	-3.43345e-10	-1.57595
64368418	chr15:64368418:G:A	9.42565e-18	-2.11528	-1.75073	3.70686e-10	-1.99608	-1.82324	1.48055e-05	-2.0447	-1.79306
64368612	chr15:64368612:A:G	9.79683e-17	-3.43345e-10	-1.5248	1.02194e-08	-3.43345e-10	-0.502625	0.000138074	-3.43345e-10	-1.60498
64369025	chr15:64369025:T:C	6.83342e-17	-1.88503	-9.44083e-10	2.60371e-09	-1.86998	-9.44083e-10	0.000194542	-1.26211	-9.44083e-10
64369578	chr15:64369578:T:C	7.6465e-17	-3.43345e-10	-1.77261	2.74807e-09	-3.43345e-10	-1.81602	0.000112695	-3.43345e-10	-1.80807
64369738	chr15:64369738:C:T	2.14645e-17	-1.96999	-1.07306	6.6794e-10	-1.80787	-1.42261	6.13159e-05	-1.46837	-0.948352
64369810	chr15:64369810:T:G	7.28349e-17	-3.43345e-10	-1.82125	3.41708e-09	-3.43345e-10	-1.59813	0.000114598	-3.43345e-10	-1.79133
64370473	chr15:64370473:T:C	7.28804e-17	-3.43345e-10	-1.82063	2.87546e-09	-3.43345e-10	-1.7707	0.000110498	-3.43345e-10	-1.82777
64370593	chr15:64370593:T:G	1.81721e-16	-3.43345e-10	-0.906972	1.23785e-08	-3.43345e-10	-0.310956	0.000324666	-3.43345e-10	-0.749964
64370701	chr15:64370701:A:G	7.67075e-17	0.0494702	-1.81892	1.08091e-09	-1.71569	-1.03343	0.000186609	0.523905	-1.82765
64371908	chr15:64371908:TTTTTAACCCACCTCCTGCACAAAAAATGGTCAATTTTTAAGTTGTAAAAATTATTCAACATGTACAAAGTCACCTCTTAATTTCAAGATTAATCAAATACGCCTTCAAAGGAAATCAAC:T	7.34237e-17	-3.43345e-10	-1.8132	5.45341e-09	-3.43345e-10	-1.13068	0.000110726	-3.43345e-10	-1.8257
64372057	chr15:64372057:T:A	1.87264e-16	-3.43345e-10	-0.876927	1.28693e-08	-3.43345e-10	-0.272075	0.000335365	-3.43345e-10	-0.717543
64372090	chr15:64372090:C:T	9.23484e-18	-2.08879	-1.79768	5.25627e-10	-2.08871	-1.38137	1.35617e-05	-2.09782	-1.82769
64372237	chr15:64372237:G:A	1.73519e-16	-3.43345e-10	-0.953161	3.85696e-09	-3.43345e-10	-1.47704	0.000233698	-3.43345e-10	-1.07873
64372420	chr15:64372420:C:T	1.0368e-16	0.180098	-1.64823	1.84618e-09	-0.597612	-1.61619	7.7385e-05	-0.428292	-1.75568
64372506	chr15:64372506:G:A	7.4092e-17	-3.43345e-10	-1.80414	2.75002e-09	-3.43345e-10	-1.81531	0.000110919	-3.43345e-10	-1.82396
64373210	chr15:64373210:C:T	1.59112e-16	-1.03984	-9.44083e-10	7.56063e-09	-0.803963	-9.44083e-10	0.000250436	-1.00956	-9.44083e-10
64375040	chr15:64375040:C:T	7.29207e-17	-3.43345e-10	-1.82007	2.8746e-09	-3.43345e-10	-1.771	0.000110474	-3.43345e-10	-1.82798
64375135	chr15:64375135:T:C	7.53135e-17	0.0368126	-1.8246	1.12584e-09	-1.72709	-0.981299	0.0001816	0.497618	-1.82857
64375364	chr15:64375364:T:C	1.5693e-16	-3.43345e-10	-1.05364	3.6422e-09	-3.43345e-10	-1.53433	0.000212746	-3.43345e-10	-1.17266
64375683	chr15:64375683:G:A	1.33557e-16	-3.43345e-10	-1.21491	3.91627e-09	-3.43345e-10	-1.46178	0.000281623	-3.43345e-10	-0.892191
64375731	chr15:64375731:T:C	6.85016e-17	-1.88259	-9.44083e-10	2.60345e-09	-1.87008	-9.44083e-10	0.00019526	-1.25843	-9.44083e-10
64375873	chr15:64375873:A:T	7.41231e-17	-3.43345e-10	-1.80372	3.68142e-09	-3.43345e-10	-1.52362	0.000118441	-3.43345e-10	-1.75835
64376571	chr15:64376571:C:T	1.73151e-16	0.659583	-1.61487	2.81937e-09	-0.212355	-1.57805	0.000118642	-0.0239196	-1.73273
64376666	chr15:64376666:G:A	6.97807e-17	-1.86409	-9.44083e-10	2.55405e-09	-1.88924	-9.44083e-10	0.000202406	-1.22249	-9.44083e-10
64376671	chr15:64376671:G:A	5.42769e-17	-2.11535	-9.44083e-10	2.4798e-09	-1.91874	-9.44083e-10	9.52791e-05	-1.97595	-9.44083e-10
64377641	chr15:64377641:G:A	7.27511e-17	-3.43345e-10	-1.8224	2.49773e-06	-3.43345e-10	4.99622	0.000130414	-3.43345e-10	-1.66205
64378173	chr15:64378173:G:A	7.71231e-17	-3.43345e-10	-1.76404	2.73726e-09	-3.43345e-10	-1.81996	0.000113308	-3.43345e-10	-1.80265
64378367	chr15:64378367:T:C	8.09574e-17	0.11198	-1.8275	1.44267e-09	-1.69502	-0.765395	0.000199212	0.579202	-1.8176
64378589	chr15:64378589:AC:A	7.23786e-17	-3.43345e-10	-1.82753	2.82384e-09	-3.43345e-10	-1.78882	0.000133031	-3.43345e-10	-1.64218
64378645	chr15:64378645:G:A	7.89921e-17	0.0873497	-1.82745	1.43097e-09	-1.70412	-0.764445	0.00019443	0.554775	-1.81747
64378780	chr15:64378780:G:A	8.73644e-17	-3.43345e-10	-1.63936	2.71933e-09	-3.43345e-10	-1.82653	0.000120877	-3.43345e-10	-1.73798
64378925	chr15:64378925:AT:A	6.37202e-16	-3.43345e-10	0.347641	5.267e-07	-3.43345e-10	3.43971	0.00069562	-3.43345e-10	0.012042
64378994	chr15:64378994:C:A	8.43074e-17	0.151019	-1.826	1.22943e-09	-1.67737	-0.942994	0.000206037	0.623634	-1.82834
64379203	chr15:64379203:G:A	7.51985e-17	-3.43345e-10	-1.78931	3.8528e-09	-3.43345e-10	-1.47812	0.000121196	-3.43345e-10	-1.73535
64379803	chr15:64379803:G:A	7.89492e-17	0.0790356	-1.81968	5.78958e-09	-0.55152	-0.519338	7.16153e-05	-0.456931	-1.80452
64379883	chr15:64379883:C:T	7.00317e-17	-1.8605	-9.44083e-10	2.54703e-09	-1.89199	-9.44083e-10	0.000203574	-1.21673	-9.44083e-10
64379960	chr15:64379960:C:A	7.56141e-17	0.0439756	-1.82778	1.36224e-09	-1.72474	-0.79305	0.000183921	0.501793	-1.82005
64380011	chr15:64380011:C:T	7.41557e-17	-3.43345e-10	-1.80328	4.63698e-09	-3.43345e-10	-1.29285	0.000123908	-3.43345e-10	-1.71323
64380120	chr15:64380120:C:T	1.13042e-16	0.446436	-1.82812	1.67279e-09	-1.53523	-0.777197	0.000297704	0.972003	-1.80867
64380394	chr15:64380394:G:A	1.0084e-16	0.328759	-1.82467	1.23386e-09	-1.63451	-0.982262	0.000238046	0.768348	-1.82864
64380647	chr15:64380647:T:A	8.82284e-17	-3.43345e-10	-1.62952	3.42012e-09	-3.43345e-10	-1.59724	0.000120992	-3.43345e-10	-1.73704
64381094	chr15:64381094:A:G	8.44516e-17	-3.43345e-10	-1.67327	1.04496e-06	-3.43345e-10	4.12482	0.000195283	-3.43345e-10	-1.25831
64381416	chr15:64381416:A:G	6.67634e-17	-1.90829	-9.44083e-10	2.74139e-09	-1.81845	-9.44083e-10	0.000183505	-1.32052	-9.44083e-10
64382001	chr15:64382001:AAAC:A	6.39215e-17	-1.95179	-9.44083e-10	2.03731e-09	-2.11529	-9.44083e-10	8.33171e-05	-2.11011	-9.44083e-10
64382185	chr15:64382185:G:A	9.10938e-17	-3.43345e-10	-1.59756	4.83475e-09	-3.43345e-10	-1.25109	0.000130972	-3.43345e-10	-1.65778
64382504	chr15:64382504:T:C	1.47305e-16	-3.43345e-10	-1.11694	2.96841e-09	-3.43345e-10	-1.73889	0.000181994	-3.43345e-10	-1.32879
64383051	chr15:64383051:T:C	9.54227e-17	-1.55113	-9.44083e-10	2.23487e-09	-2.02273	-9.44083e-10	9.53862e-05	-1.97483	-9.44083e-10
64383114	chr15:64383114:C:T	9.18305e-18	-2.11428	-1.77781	5.93381e-10	-2.10781	-1.24103	2.14648e-05	-2.07226	-1.39409
64383223	chr15:64383223:T:G	6.11403e-17	-1.99627	-9.44083e-10	1.89194e-08	0.113269	-9.44083e-10	8.40174e-05	-2.10174	-9.44083e-10
64383662	chr15:64383662:T:C	1.11996e-17	-2.05932	-1.63425	4.72426e-10	-2.07874	-1.49805	4.14005e-05	-1.87983	-0.929644
64384034	chr15:64384034:AAC:A	5.97473e-17	-2.01932	-9.44083e-10	1.70917e-08	0.011677	-9.44083e-10	8.48008e-05	-2.09246	-9.44083e-10
64384114	chr15:64384114:A:C	7.52487e-16	-3.43345e-10	0.513938	6.46945e-09	-3.43345e-10	-0.959826	0.000171892	-3.43345e-10	-1.3859
64384225	chr15:64384225:C:G	7.36736e-17	-3.43345e-10	-1.8098	2.76726e-09	-3.43345e-10	-1.80906	0.000110874	-3.43345e-10	-1.82437
64384723	chr15:64384723:T:C	1.63805e-17	-1.48506	-1.8283	2.12673e-06	-2.11165	6.94707	2.01692e-05	-1.8272	-1.7014
64384776	chr15:64384776:T:A	1.32609e-16	-3.43345e-10	-1.22204	2.79824e-08	-3.43345e-10	0.504656	0.000180707	-3.43345e-10	-1.33589
64385214	chr15:64385214:C:T	8.78803e-18	-2.11539	-1.82066	1.04704e-09	-1.40015	-1.38081	2.30948e-05	-1.86497	-1.52818
64385668	chr15:64385668:CTAGATAACTTG:C	1.11213e-16	-3.43345e-10	-1.398	3.114e-09	-3.43345e-10	-1.69101	0.00015813	-3.43345e-10	-1.46934
64385901	chr15:64385901:C:CTTGA	1.24689e-17	-2.11081	-1.47539	4.47455e-10	-1.85831	-1.77278	1.92001e-05	-1.79143	-1.78642
64386463	chr15:64386463:G:T	9.0324e-17	-3.43345e-10	-1.60604	4.75444e-09	-3.43345e-10	-1.26784	0.000146161	-3.43345e-10	-1.54805
64387391	chr15:64387391:A:T	1.63264e-16	-1.01408	-9.44083e-10	3.75952e-09	-1.50263	-9.44083e-10	0.000166632	-1.41698	-9.44083e-10
64387399	chr15:64387399:T:A	8.72212e-17	-3.43345e-10	-1.641	3.19641e-09	-3.43345e-10	-1.66489	0.000116806	-3.43345e-10	-1.77224
64387403	chr15:64387403:T:A	2.12362e-16	-3.43345e-10	-0.751155	3.24019e-08	-3.43345e-10	0.651301	0.000388605	-3.43345e-10	-0.570198
64388192	chr15:64388192:C:A	8.49844e-17	-3.43345e-10	-1.66698	3.0076e-06	-3.43345e-10	5.18198	0.000193673	-3.43345e-10	-1.26659
64388193	chr15:64388193:A:G	9.19235e-17	-3.43345e-10	-1.58849	4.91038e-09	-3.43345e-10	-1.23557	0.000132021	-3.43345e-10	-1.6498
64388210	chr15:64388210:A:G	7.39093e-17	-3.43345e-10	-1.80661	2.89543e-09	-3.43345e-10	-1.76378	0.000110512	-3.43345e-10	-1.82764
64388904	chr15:64388904:A:G	1.37113e-16	-3.43345e-10	-1.18864	6.24448e-08	-3.43345e-10	1.30736	0.000193045	-3.43345e-10	-1.26984
64388969	chr15:64388969:A:G	8.73609e-17	-3.43345e-10	-1.6394	2.73983e-09	-3.43345e-10	-1.81902	0.000123462	-3.43345e-10	-1.71682
64389007	chr15:64389007:GGTTGGGGAAATGAAGGGGCTT:G	5.91266e-17	-2.02977	-9.44083e-10	1.63051e-08	-0.0354426	-9.44083e-10	8.52772e-05	-2.08685	-9.44083e-10
64389031	chr15:64389031:T:G	9.12419e-17	-3.43345e-10	-1.59593	4.84892e-09	-3.43345e-10	-1.24816	0.000131154	-3.43345e-10	-1.65639
64389226	chr15:64389226:T:C	9.17664e-17	-3.43345e-10	-1.5902	4.89674e-09	-3.43345e-10	-1.23835	0.000131822	-3.43345e-10	-1.65131
64389799	chr15:64389799:C:T	9.16503e-17	-3.43345e-10	-1.59147	4.89457e-09	-3.43345e-10	-1.23879	0.000131725	-3.43345e-10	-1.65204
64390154	chr15:64390154:C:A	7.75909e-17	-3.43345e-10	-1.758	3.35835e-09	-3.43345e-10	-1.61547	0.000120874	-3.43345e-10	-1.73801
64390242	chr15:64390242:A:G	1.53591e-15	1.22743	-9.44083e-10	6.80473e-08	1.39329	-9.44083e-10	0.00446214	1.87062	-9.44083e-10
64390318	chr15:64390318:C:T	1.41407e-16	-3.43345e-10	-1.1578	3.33862e-08	-3.43345e-10	0.681226	0.000191444	-3.43345e-10	-1.27817
64391302	chr15:64391302:G:A	1.03978e-16	-3.43345e-10	-1.46527	1.65339e-08	-3.43345e-10	-0.0215073	0.000145324	-3.43345e-10	-1.55379
64391359	chr15:64391359:G:C	7.55147e-17	-3.43345e-10	-1.78512	3.17612e-09	-3.43345e-10	-1.67126	0.000117659	-3.43345e-10	-1.76497
64391682	chr15:64391682:C:A	5.55465e-17	-2.09222	-9.44083e-10	2.99918e-09	-1.72858	-9.44083e-10	0.000135262	-1.62555	-9.44083e-10
64391889	chr15:64391889:T:C	1.0092e-16	-3.43345e-10	-1.49511	2.91483e-09	-3.43345e-10	-1.75711	0.000119247	-3.43345e-10	-1.75156
64392255	chr15:64392255:ACCACTGCACT:A	7.38886e-17	-1.80689	-9.44083e-10	2.04824e-09	-2.10993	-9.44083e-10	8.45612e-05	-2.09529	-9.44083e-10
64392306	chr15:64392306:A:C	1.32652e-16	-3.43345e-10	-1.22172	2.79384e-08	-3.43345e-10	0.503085	0.000180767	-3.43345e-10	-1.33555
64393008	chr15:64393008:G:A	8.83848e-18	-2.10237	-1.82796	1.26384e-09	-1.21088	-1.38188	2.25149e-05	-1.95394	-1.46464
64393570	chr15:64393570:A:G	1.30502e-16	-3.43345e-10	-1.23806	2.7168e-09	-3.43345e-10	-1.82746	0.000241757	-3.43345e-10	-1.04483
64393597	chr15:64393597:C:T	9.30447e-17	-3.43345e-10	-1.57637	5.00051e-09	-3.43345e-10	-1.21738	0.000133322	-3.43345e-10	-1.63999
64393898	chr15:64393898:CA:C	8.22382e-17	-1.69983	-9.44083e-10	2.26021e-09	-2.01146	-9.44083e-10	9.57027e-05	-1.97151	-9.44083e-10
64394099	chr15:64394099:G:A	1.66716e-16	-3.43345e-10	-0.993154	3.77173e-09	-3.43345e-10	-1.49938	0.000224476	-3.43345e-10	-1.11899
64394188	chr15:64394188:T:A	2.37616e-16	-3.43345e-10	-0.638791	6.44507e-09	-3.43345e-10	-0.963603	0.000252061	-3.43345e-10	-1.00309
64394211	chr15:64394211:C:T	5.43239e-17	-2.11448	-9.44083e-10	4.53299e-09	-1.31554	-9.44083e-10	0.00020677	-1.20116	-9.44083e-10
64394233	chr15:64394233:G:A	9.4157e-18	-2.10304	-1.76403	5.21899e-10	-2.11091	-1.36629	2.81805e-05	-1.98387	-1.21026
64394429	chr15:64394429:C:A	1.47301e-16	-3.43345e-10	-1.11697	2.96929e-09	-3.43345e-10	-1.73859	0.000182094	-3.43345e-10	-1.32824
64394504	chr15:64394504:C:T	1.20336e-17	-2.11527	-1.50647	4.80388e-10	-1.77542	-1.78466	2.13945e-05	-1.69697	-1.77266
64394567	chr15:64394567:T:A	6.1011e-17	-1.99839	-9.44083e-10	1.86587e-08	0.0993945	-9.44083e-10	8.42201e-05	-2.09933	-9.44083e-10
64395105	chr15:64395105:C:CA	3.39306e-17	-1.17012	-1.415	4.77611e-10	-1.7782	-1.78768	4.83076e-05	-1.22876	-1.42641
64395865	chr15:64395865:C:T	1.54933e-16	-3.43345e-10	-1.06645	3.03114e-09	-3.43345e-10	-1.71798	0.000190868	-3.43345e-10	-1.28118
64395940	chr15:64395940:G:A	8.96404e-18	-2.11461	-1.80161	1.30246e-09	-1.36895	-1.19372	2.10003e-05	-1.87817	-1.61006
64396082	chr15:64396082:G:A	8.87909e-17	-3.43345e-10	-1.62316	4.64781e-09	-3.43345e-10	-1.29052	0.00012819	-3.43345e-10	-1.67925
64396124	chr15:64396124:G:T	9.16764e-17	-3.43345e-10	-1.59118	4.88973e-09	-3.43345e-10	-1.23978	0.000131708	-3.43345e-10	-1.65217
64396131	chr15:64396131:G:A	9.46337e-18	-2.1063	-1.75572	5.09929e-10	-2.11276	-1.38764	2.8596e-05	-1.99496	-1.18453
64396560	chr15:64396560:T:A	3.52108e-17	-0.729778	-1.81832	3.72785e-09	-0.539574	-0.971511	9.81985e-05	-0.237389	-1.70838
64396753	chr15:64396753:G:A	1.21487e-16	-3.43345e-10	-1.30964	2.34445e-08	-3.43345e-10	0.327717	0.000166973	-3.43345e-10	-1.41493
64396842	chr15:64396842:A:G	1.44619e-16	-3.43345e-10	-1.13534	2.95004e-09	-3.43345e-10	-1.7451	0.000179307	-3.43345e-10	-1.34366
64396923	chr15:64396923:C:T	1.40282e-16	-3.43345e-10	-1.16579	2.9198e-09	-3.43345e-10	-1.7554	0.000174815	-3.43345e-10	-1.36903
64397220	chr15:64397220:C:T	8.29051e-17	-3.43345e-10	-1.69175	2.77376e-09	-3.43345e-10	-1.80671	0.000117626	-3.43345e-10	-1.76525
64397652	chr15:64397652:A:G	9.2261e-17	-3.43345e-10	-1.58482	1.63013e-08	-3.43345e-10	-0.0356714	0.000137339	-3.43345e-10	-1.61031
64397782	chr15:64397782:A:G	7.41008e-17	-3.43345e-10	-1.80402	2.77111e-09	-3.43345e-10	-1.80767	0.000110797	-3.43345e-10	-1.82506
64398190	chr15:64398190:C:T	8.9182e-18	-2.09826	-1.82309	1.43217e-09	-1.1618	-1.30593	2.07616e-05	-1.97574	-1.52392
64398555	chr15:64398555:G:T	1.66478e-16	-3.43345e-10	-0.994581	3.76801e-09	-3.43345e-10	-1.50037	0.000224147	-3.43345e-10	-1.12046
64398573	chr15:64398573:A:G	1.00759e-17	-2.115	-1.6843	4.55826e-10	-2.11477	-1.49779	3.27697e-05	-2.04186	-1.00139
64398624	chr15:64398624:A:G	1.48277e-16	-3.43345e-10	-1.11037	2.976e-09	-3.43345e-10	-1.73634	0.00018308	-3.43345e-10	-1.32284
64398667	chr15:64398667:G:A	1.07848e-16	-3.43345e-10	-1.42872	1.14072e-08	-3.43345e-10	-0.392673	0.000213742	-3.43345e-10	-1.16799
64399199	chr15:64399199:A:G	1.60286e-16	-3.43345e-10	-1.03249	3.07559e-09	-3.43345e-10	-1.70342	0.000196086	-3.43345e-10	-1.25421
64399717	chr15:64399717:A:C	6.28796e-17	-1.96822	-9.44083e-10	2.3153e-09	-1.98738	-9.44083e-10	9.95656e-05	-1.93194	-9.44083e-10
64399953	chr15:64399953:T:C	6.13653e-17	-1.9926	-9.44083e-10	1.92759e-08	0.13194	-9.44083e-10	8.39129e-05	-2.10298	-9.44083e-10
64400219	chr15:64400219:G:T	6.02528e-17	-2.0109	-9.44083e-10	1.77802e-08	0.0511688	-9.44083e-10	8.44853e-05	-2.09618	-9.44083e-10
64400732	chr15:64400732:C:G	8.7572e-17	-3.43345e-10	-1.63698	2.88187e-08	-3.43345e-10	0.534107	0.000131939	-3.43345e-10	-1.65042
64400851	chr15:64400851:G:A	1.26726e-16	-3.43345e-10	-1.26742	2.96801e-09	-3.43345e-10	-1.73903	0.000160863	-3.43345e-10	-1.45221
64401594	chr15:64401594:C:G	1.46305e-16	-3.43345e-10	-1.12375	2.96433e-09	-3.43345e-10	-1.74027	0.000180947	-3.43345e-10	-1.33456
64401935	chr15:64401935:A:G	1.00228e-16	-3.43345e-10	-1.502	2.71801e-09	-3.43345e-10	-1.82702	0.000128795	-3.43345e-10	-1.67454
64402198	chr15:64402198:A:G	1.19848e-16	-3.43345e-10	-1.32322	2.28085e-08	-3.43345e-10	0.300215	0.000164985	-3.43345e-10	-1.42691
64402305	chr15:64402305:C:G	7.52623e-17	-3.43345e-10	-1.78847	3.95472e-09	-3.43345e-10	-1.45201	0.000121198	-3.43345e-10	-1.73534
64402591	chr15:64402591:T:C	1.43608e-16	-3.43345e-10	-1.14236	2.94407e-09	-3.43345e-10	-1.74713	0.000178184	-3.43345e-10	-1.34994
64402721	chr15:64402721:C:T	5.47992e-17	-2.10577	-9.44083e-10	2.67336e-09	-1.84358	-9.44083e-10	0.000102491	-1.90298	-9.44083e-10
64402747	chr15:64402747:A:G	7.88257e-17	-3.43345e-10	-1.74221	4.53684e-06	-3.43345e-10	5.59307	0.000167457	-3.43345e-10	-1.41204
64403405	chr15:64403405:C:T	9.52315e-17	-3.43345e-10	-1.55313	5.18812e-09	-3.43345e-10	-1.18055	0.000136052	-3.43345e-10	-1.61973
64403450	chr15:64403450:C:T	7.61314e-17	-3.43345e-10	-1.77699	2.81414e-09	-3.43345e-10	-1.79226	0.000111699	-3.43345e-10	-1.81696
64403848	chr15:64403848:A:T	1.39645e-16	-3.43345e-10	-1.17034	2.91714e-09	-3.43345e-10	-1.75631	0.000174055	-3.43345e-10	-1.37339
64403914	chr15:64403914:G:A	1.4856e-17	-1.9662	-1.44484	1.205e-09	-1.56791	-1.07253	3.18649e-05	-1.6815	-1.38976
64404182	chr15:64404182:C:T	1.32878e-16	-3.43345e-10	-1.22001	2.8078e-08	-3.43345e-10	0.508068	0.000181016	-3.43345e-10	-1.33418
64404603	chr15:64404603:G:A	1.31969e-16	-3.43345e-10	-1.22687	3.49228e-09	-3.43345e-10	-1.57636	0.000175851	-3.43345e-10	-1.36312
64404712	chr15:64404712:G:T	8.16469e-16	-3.43345e-10	0.595544	7.82983e-09	-3.43345e-10	-0.768977	0.000974681	-3.43345e-10	0.349349
64404782	chr15:64404782:C:G	1.03034e-16	-3.43345e-10	-1.47439	2.74662e-09	-3.43345e-10	-1.81655	0.000131971	-3.43345e-10	-1.65018
64404952	chr15:64404952:C:T	1.31901e-16	-3.43345e-10	-1.2274	2.86745e-09	-3.43345e-10	-1.7735	0.000166143	-3.43345e-10	-1.41991
64405242	chr15:64405242:C:T	1.22901e-16	-3.43345e-10	-1.29807	2.81073e-09	-3.43345e-10	-1.79347	0.000156767	-3.43345e-10	-1.478
64405255	chr15:64405255:T:C	1.2289e-17	-1.92184	-1.6789	4.409e-10	-2.04693	-1.59892	3.26763e-05	-2.11271	-0.933405
64405907	chr15:64405907:G:A	9.08761e-17	-3.43345e-10	-1.59995	4.79656e-09	-3.43345e-10	-1.25902	0.000130896	-3.43345e-10	-1.65836
64406736	chr15:64406736:C:T	7.27071e-17	-3.43345e-10	-1.82301	3.22249e-09	-3.43345e-10	-1.65676	0.000113351	-3.43345e-10	-1.80227
64406978	chr15:64406978:G:C	1.46045e-16	-3.43345e-10	-1.12553	2.95939e-09	-3.43345e-10	-1.74194	0.000180693	-3.43345e-10	-1.33596
64407395	chr15:64407395:C:T	1.32794e-16	-3.43345e-10	-1.22065	2.87359e-09	-3.43345e-10	-1.77136	0.0001671	-3.43345e-10	-1.41417
64407398	chr15:64407398:T:G	7.25865e-17	-3.43345e-10	-1.82467	2.83932e-09	-3.43345e-10	-1.78335	0.000110456	-3.43345e-10	-1.82814
64407559	chr15:64407559:C:T	1.38439e-16	-3.43345e-10	-1.17902	2.90723e-09	-3.43345e-10	-1.75972	0.00017275	-3.43345e-10	-1.38091
64407814	chr15:64407814:C:A	2.00626e-17	-2.11238	-0.998208	5.10243e-10	-2.05145	-1.44834	2.68724e-05	-2.00214	-1.23953
64408024	chr15:64408024:G:A	6.01609e-17	-2.01242	-9.44083e-10	1.81931e-08	0.0741269	-9.44083e-10	8.42057e-05	-2.0995	-9.44083e-10
64408044	chr15:64408044:G:A	6.11661e-17	-1.99585	-9.44083e-10	3.68223e-09	-1.5234	-9.44083e-10	0.000168677	-1.40478	-9.44083e-10
64408539	chr15:64408539:GT:G	9.26131e-18	-2.11531	-1.76829	4.72979e-10	-2.11441	-1.46122	2.71435e-05	-2.04706	-1.18457
64408695	chr15:64408695:G:A	1.03431e-16	-3.43345e-10	-1.47054	2.88163e-09	-3.43345e-10	-1.76856	0.000120625	-3.43345e-10	-1.74008
64408843	chr15:64408843:G:T	1.46428e-16	-3.43345e-10	-1.12291	2.96402e-09	-3.43345e-10	-1.74037	0.000181126	-3.43345e-10	-1.33357
64408996	chr15:64408996:C:T	6.08659e-17	-2.00077	-9.44083e-10	1.8604e-08	0.0964611	-9.44083e-10	8.41459e-05	-2.10021	-9.44083e-10
64409170	chr15:64409170:G:A	9.41693e-18	-2.09659	-1.77035	1.61279e-09	-1.15926	-1.1897	1.81887e-05	-1.97941	-1.65255
64409491	chr15:64409491:GCAGAGC:G	9.6651e-17	-3.43345e-10	-1.53834	5.12084e-09	-3.43345e-10	-1.1936	0.000165186	-3.43345e-10	-1.42569
64409499	chr15:64409499:TGA:T	9.66661e-17	-3.43345e-10	-1.53818	5.12228e-09	-3.43345e-10	-1.19332	0.000165219	-3.43345e-10	-1.42549
64409597	chr15:64409597:G:C	7.4414e-17	-3.43345e-10	-1.7998	3.31967e-09	-3.43345e-10	-1.62705	0.000115234	-3.43345e-10	-1.7858
64409766	chr15:64409766:C:T	7.41337e-17	-3.43345e-10	-1.80358	3.77111e-09	-3.43345e-10	-1.49955	0.000118155	-3.43345e-10	-1.76076
64409969	chr15:64409969:G:A	8.98504e-18	-2.09789	-1.81599	1.30424e-09	-1.16778	-1.39352	2.07865e-05	-1.97581	-1.52265
64410171	chr15:64410171:G:A	1.26649e-16	-3.43345e-10	-1.26802	2.54568e-08	-3.43345e-10	0.410067	0.000173719	-3.43345e-10	-1.37532
64411025	chr15:64411025:G:A	1.01165e-17	-2.11217	-1.68311	4.13104e-10	-2.10576	-1.60521	3.36171e-05	-2.07668	-0.941045
64411611	chr15:64411611:A:G	1.02248e-16	-3.43345e-10	-1.48204	2.93552e-09	-3.43345e-10	-1.75003	0.000142217	-3.43345e-10	-1.57541
64412063	chr15:64412063:A:T	1.58527e-17	-1.69364	-1.65246	4.47827e-10	-1.8213	-1.80897	2.21936e-05	-1.76585	-1.66711
64412069	chr15:64412069:A:T	1.03205e-17	-2.11465	-1.66067	4.0032e-10	-2.1107	-1.63171	3.59498e-05	-2.0642	-0.886435
64412348	chr15:64412348:T:C	7.22993e-17	-3.43345e-10	-1.82863	3.00717e-09	-3.43345e-10	-1.72592	0.000111489	-3.43345e-10	-1.81883
64412682	chr15:64412682:C:T	1.32649e-16	-3.43345e-10	-1.22174	2.79505e-08	-3.43345e-10	0.503518	0.000180775	-3.43345e-10	-1.33551
64412742	chr15:64412742:G:A	5.93839e-17	-2.02542	-9.44083e-10	1.71338e-08	0.0141351	-9.44083e-10	8.46801e-05	-2.09388	-9.44083e-10
64413347	chr15:64413347:A:G	8.79373e-17	-3.43345e-10	-1.63282	4.41791e-09	-3.43345e-10	-1.34125	0.000145267	-3.43345e-10	-1.55419
64413511	chr15:64413511:G:T	2.82936e-17	-1.30638	-1.46043	3.67497e-09	-1.59421	0.0688406	0.000143485	-0.821862	-0.744666
64413563	chr15:64413563:A:G	5.43672e-17	-2.11368	-9.44083e-10	2.85935e-09	-1.77632	-9.44083e-10	0.000125046	-1.70408	-9.44083e-10
64413603	chr15:64413603:T:A	6.7655e-16	-3.43345e-10	0.40756	6.87849e-09	-3.43345e-10	-0.898518	0.000809641	-3.43345e-10	0.163829
64414060	chr15:64414060:G:A	8.74978e-18	-2.11343	-1.82698	1.00271e-09	-1.3223	-1.50192	2.60953e-05	-1.90394	-1.36706
64414133	chr15:64414133:A:G	6.03591e-17	-2.00913	-9.44083e-10	1.84729e-08	0.0893888	-9.44083e-10	8.41125e-05	-2.10061	-9.44083e-10
64414229	chr15:64414229:C:G	5.74609e-17	-2.05834	-9.44083e-10	3.34456e-09	-1.61958	-9.44083e-10	0.000153141	-1.5014	-9.44083e-10
64414403	chr15:64414403:T:C	7.80013e-17	-3.43345e-10	-1.75272	3.38543e-09	-3.43345e-10	-1.60744	0.000121633	-3.43345e-10	-1.73176
64414621	chr15:64414621:A:G	8.8156e-17	-3.43345e-10	-1.63034	4.60778e-09	-3.43345e-10	-1.29917	0.00012679	-3.43345e-10	-1.69023
64414718	chr15:64414718:C:T	2.58592e-17	-1.35674	-1.50004	3.88629e-09	-1.63736	0.167899	0.00012512	-0.89116	-0.812326
64414760	chr15:64414760:A:G	7.5545e-17	-3.43345e-10	-1.78472	2.81607e-09	-3.43345e-10	-1.79157	0.000111741	-3.43345e-10	-1.81658
64414863	chr15:64414863:G:A	7.50179e-17	-3.43345e-10	-1.79172	3.93312e-09	-3.43345e-10	-1.45748	0.000120579	-3.43345e-10	-1.74045
64415001	chr15:64415001:G:A	7.5225e-17	-3.43345e-10	-1.78896	2.84743e-09	-3.43345e-10	-1.7805	0.000111107	-3.43345e-10	-1.82227
64415085	chr15:64415085:A:G	9.25618e-17	-3.43345e-10	-1.58157	1.06704e-08	-3.43345e-10	-0.459443	0.000184207	-3.43345e-10	-1.3167
64415176	chr15:64415176:G:A	1.0091e-16	-3.43345e-10	-1.49521	5.62458e-09	-3.43345e-10	-1.09977	0.000142918	-3.43345e-10	-1.57049
64415335	chr15:64415335:T:C	7.23179e-17	-3.43345e-10	-1.82837	2.92282e-09	-3.43345e-10	-1.75437	0.000110978	-3.43345e-10	-1.82343
64415817	chr15:64415817:A:C	7.2299e-17	-3.43345e-10	-1.82863	2.94473e-09	-3.43345e-10	-1.7469	0.000111211	-3.43345e-10	-1.82133
64416123	chr15:64416123:T:C	1.17834e-16	-3.43345e-10	-1.34017	2.18721e-08	-3.43345e-10	0.258294	0.000162594	-3.43345e-10	-1.4415
64416226	chr15:64416226:A:G	7.38641e-17	-3.43345e-10	-1.80722	7.78717e-06	-3.43345e-10	6.13332	0.000140089	-3.43345e-10	-1.59048
64417621	chr15:64417621:T:G	7.27284e-17	-3.43345e-10	-1.82271	3.21672e-09	-3.43345e-10	-1.65856	0.000113369	-3.43345e-10	-1.80211
64418379	chr15:64418379:T:C	6.87472e-17	-1.87901	-9.44083e-10	9.59315e-09	-0.565868	-9.44083e-10	8.48654e-05	-2.0917	-9.44083e-10
64418564	chr15:64418564:C:T	1.08208e-16	-3.43345e-10	-1.42539	3.06821e-09	-3.43345e-10	-1.70582	0.000154136	-3.43345e-10	-1.49493
64418628	chr15:64418628:T:C	1.95186e-17	-1.37209	-1.76599	8.01544e-10	-1.55397	-1.49416	3.91973e-05	-1.10739	-1.75676
64418975	chr15:64418975:C:T	2.13705e-17	-1.72162	-1.32581	6.82334e-10	-1.8864	-1.32275	0.000136143	-1.3439	-0.275156
64419002	chr15:64419002:AAGAT:A	6.22764e-17	-1.97786	-9.44083e-10	3.84397e-09	-1.48041	-9.44083e-10	0.000139283	-1.59625	-9.44083e-10
64419390	chr15:64419390:T:C	1.24486e-17	-2.10372	-1.48412	3.64474e-10	-2.11131	-1.72491	5.24802e-05	-1.98629	-0.586035
64419430	chr15:64419430:C:G	9.22934e-17	-3.43345e-10	-1.58447	4.93764e-09	-3.43345e-10	-1.23003	0.00013245	-3.43345e-10	-1.64656
64419787	chr15:64419787:A:G	9.31917e-18	-2.09972	-1.77765	9.69367e-10	-1.17468	-1.68335	3.1823e-05	-1.97108	-1.1015
64419857	chr15:64419857:C:T	2.39968e-17	-1.73618	-1.19535	5.90134e-10	-1.90138	-1.45294	0.000167561	-1.36566	-0.0457469
64419936	chr15:64419936:C:T	5.56315e-17	-2.0907	-9.44083e-10	2.3065e-09	-1.99119	-9.44083e-10	8.92794e-05	-2.04099	-9.44083e-10
64419965	chr15:64419965:G:A	8.33375e-17	-3.43345e-10	-1.68655	4.19402e-09	-3.43345e-10	-1.39326	0.000133842	-3.43345e-10	-1.6361
64420341	chr15:64420341:A:T	1.19204e-16	-3.43345e-10	-1.32861	2.79291e-09	-3.43345e-10	-1.79983	0.000153018	-3.43345e-10	-1.50221
64420356	chr15:64420356:G:A	8.90402e-17	-3.43345e-10	-1.62036	4.65473e-09	-3.43345e-10	-1.28903	0.000128402	-3.43345e-10	-1.6776
64420409	chr15:64420409:A:G	9.10818e-18	-2.10267	-1.7976	9.8752e-10	-1.19798	-1.64149	2.95647e-05	-1.96142	-1.18476
64420609	chr15:64420609:C:T	1.51495e-16	-3.43345e-10	-1.08889	3.20248e-09	-3.43345e-10	-1.66299	0.000186674	-3.43345e-10	-1.3034
64420688	chr15:64420688:T:C	7.57266e-17	-3.43345e-10	-1.78232	4.04139e-09	-3.43345e-10	-1.43033	0.000122271	-3.43345e-10	-1.72652
64421031	chr15:64421031:C:T	5.61964e-17	-2.08059	-9.44083e-10	3.23769e-09	-1.65206	-9.44083e-10	0.000120018	-1.74512	-9.44083e-10
64421326	chr15:64421326:T:C	6.3761e-17	-1.9543	-9.44083e-10	2.32102e-08	0.317674	-9.44083e-10	8.30587e-05	-2.11321	-9.44083e-10
64421441	chr15:64421441:T:C	3.51308e-16	-3.43345e-10	-0.247783	1.86124e-08	-3.43345e-10	0.0969107	0.000420917	-3.43345e-10	-0.490326
64421883	chr15:64421883:A:C	1.28144e-16	-3.43345e-10	-1.25629	2.84222e-09	-3.43345e-10	-1.78233	0.00016218	-3.43345e-10	-1.44406
64421999	chr15:64421999:T:C	7.4952e-17	-3.43345e-10	-1.7926	2.84161e-09	-3.43345e-10	-1.78255	0.000111292	-3.43345e-10	-1.8206
64422265	chr15:64422265:G:A	6.02584e-17	-2.0108	-9.44083e-10	3.54674e-09	-1.56089	-9.44083e-10	0.000129474	-1.66928	-9.44083e-10
64422320	chr15:64422320:C:T	6.59099e-17	-1.92116	-9.44083e-10	2.05369e-09	-2.10728	-9.44083e-10	8.28794e-05	-2.11537	-9.44083e-10
64422573	chr15:64422573:A:C	9.21484e-18	-2.11538	-1.77325	5.32428e-09	-1.95399	0.799349	2.23953e-05	-1.89658	-1.52732
64422704	chr15:64422704:T:G	6.05605e-17	-2.0058	-9.44083e-10	1.88026e-08	0.10708	-9.44083e-10	8.39971e-05	-2.10198	-9.44083e-10
64422807	chr15:64422807:T:C	7.43538e-17	-3.43345e-10	-1.80061	2.8679e-09	-3.43345e-10	-1.77334	0.000110907	-3.43345e-10	-1.82407
64423865	chr15:64423865:T:C	9.14502e-17	-3.43345e-10	-1.59365	4.86151e-09	-3.43345e-10	-1.24557	0.000131421	-3.43345e-10	-1.65435
64425273	chr15:64425273:T:A	7.23079e-17	-3.43345e-10	-1.82851	2.93072e-09	-3.43345e-10	-1.75167	0.00011106	-3.43345e-10	-1.82269
64426362	chr15:64426362:G:A	1.81004e-16	-3.43345e-10	-0.910925	3.90923e-09	-3.43345e-10	-1.46358	0.000234097	-3.43345e-10	-1.07702
64426563	chr15:64426563:G:A	1.98219e-16	-3.43345e-10	-0.820074	4.13809e-09	-3.43345e-10	-1.40668	0.000254314	-3.43345e-10	-0.994191
64426573	chr15:64426573:G:A	8.9975e-17	-3.43345e-10	-1.60991	4.73841e-09	-3.43345e-10	-1.27122	0.000129561	-3.43345e-10	-1.66861
64427105	chr15:64427105:A:G	8.29223e-17	-3.43345e-10	-1.69154	1.60948e-07	-3.43345e-10	2.25416	0.00017527	-3.43345e-10	-1.36643
64427665	chr15:64427665:T:C	1.19975e-17	-2.00711	-1.61763	1.06488e-07	2.60039	-0.759275	0.000448174	1.02193	-1.44951
64428381	chr15:64428381:TCTC:T	1.48406e-16	-3.43345e-10	-1.10949	2.97476e-09	-3.43345e-10	-1.73675	0.000183214	-3.43345e-10	-1.32211
64428554	chr15:64428554:G:A	6.16066e-17	-1.98868	-9.44083e-10	3.74956e-09	-1.50528	-9.44083e-10	0.000136172	-1.61884	-9.44083e-10
64429045	chr15:64429045:T:C	1.91609e-16	-3.43345e-10	-0.853987	4.00623e-09	-3.43345e-10	-1.43907	0.000245417	-3.43345e-10	-1.0298
64429519	chr15:64429519:G:A	9.41403e-17	-1.56466	-9.44083e-10	2.22293e-09	-2.02809	-9.44083e-10	9.47741e-05	-1.98127	-9.44083e-10
64429546	chr15:64429546:C:A	6.03184e-17	-2.00981	-9.44083e-10	1.84464e-08	0.0879516	-9.44083e-10	8.41279e-05	-2.10042	-9.44083e-10
64429629	chr15:64429629:A:C	1.31803e-17	-1.74832	-1.7824	4.56654e-10	-1.87818	-1.73257	1.8575e-05	-1.82779	-1.78316
64430856	chr15:64430856:C:T	6.59806e-17	-1.92009	-9.44083e-10	4.29599e-09	-1.36924	-9.44083e-10	0.000200251	-1.23319	-9.44083e-10
64431431	chr15:64431431:C:T	9.14618e-17	-3.43345e-10	-1.59352	4.88252e-09	-3.43345e-10	-1.24126	0.000131465	-3.43345e-10	-1.65402
64431469	chr15:64431469:G:A	8.24169e-17	-3.43345e-10	-1.69766	3.86678e-09	-3.43345e-10	-1.4745	0.000132613	-3.43345e-10	-1.64532
64432047	chr15:64432047:C:T	1.31568e-16	-3.43345e-10	-1.22992	2.86651e-09	-3.43345e-10	-1.77382	0.000110415	-3.43345e-10	-1.82852
64432338	chr15:64432338:G:T	6.74142e-17	-1.89859	-9.44083e-10	2.4215e-09	-1.94253	-9.44083e-10	0.000103827	-1.89003	-9.44083e-10
64432497	chr15:64432497:C:G	8.1316e-17	-3.43345e-10	-1.7111	2.13935e-07	-3.43345e-10	2.53876	0.000172649	-3.43345e-10	-1.3815
64432868	chr15:64432868:G:A	8.13382e-17	-3.43345e-10	-1.71083	4.34354e-09	-3.43345e-10	-1.35823	0.000132216	-3.43345e-10	-1.64833
64433291	chr15:64433291:T:C	5.55335e-17	-2.09246	-9.44083e-10	3.16788e-09	-1.67385	-9.44083e-10	0.000140176	-1.58986	-9.44083e-10
64433622	chr15:64433622:A:T	8.94111e-17	-3.43345e-10	-1.6162	4.68688e-09	-3.43345e-10	-1.28215	0.000128879	-3.43345e-10	-1.67389
64434065	chr15:64434065:T:C	1.54472e-17	-1.5618	-1.81022	4.887e-09	-1.4567	0.216365	3.20331e-05	-1.41947	-1.64653
64434841	chr15:64434841:A:G	8.38832e-17	-3.43345e-10	-1.68002	4.23796e-09	-3.43345e-10	-1.38284	0.000134618	-3.43345e-10	-1.63032
64435418	chr15:64435418:C:T	7.23045e-17	-3.43345e-10	-1.82856	3.01554e-09	-3.43345e-10	-1.72314	0.000111132	-3.43345e-10	-1.82205
64436387	chr15:64436387:T:C	1.56861e-16	-3.43345e-10	-1.05409	3.6308e-09	-3.43345e-10	-1.53746	0.000212443	-3.43345e-10	-1.17409
64436548	chr15:64436548:G:A	9.32426e-17	-1.57424	-9.44083e-10	2.84327e-09	-1.78196	-9.44083e-10	0.000108645	-1.84467	-9.44083e-10
64437602	chr15:64437602:C:T	7.85575e-17	-3.43345e-10	-1.74561	9.76261e-09	-3.43345e-10	-0.548358	0.000118118	-3.43345e-10	-1.76108
64437808	chr15:64437808:C:G	5.83208e-16	-3.43345e-10	0.259099	5.93285e-09	-3.43345e-10	-1.04641	0.00067809	-3.43345e-10	-0.0134818
64437821	chr15:64437821:A:G	7.44372e-17	-3.43345e-10	-1.79949	1.95892e-05	-3.43345e-10	7.05581	0.000147265	-3.43345e-10	-1.54053
64438040	chr15:64438040:G:T	1.16693e-16	-3.43345e-10	-1.3499	3.25994e-09	-3.43345e-10	-1.64521	0.000171317	-3.43345e-10	-1.38924
64438185	chr15:64438185:T:C	6.13231e-17	-1.99329	-9.44083e-10	1.98874e-08	0.163168	-9.44083e-10	8.36632e-05	-2.10596	-9.44083e-10
64438397	chr15:64438397:G:T	6.17159e-17	-1.9869	-9.44083e-10	1.99022e-08	0.16391	-9.44083e-10	8.37479e-05	-2.10495	-9.44083e-10
64438623	chr15:64438623:G:C	5.9446e-17	-2.02438	-9.44083e-10	1.73282e-08	0.0254196	-9.44083e-10	8.46154e-05	-2.09464	-9.44083e-10
64439365	chr15:64439365:A:G	5.57752e-17	-2.08812	-9.44083e-10	3.22189e-09	-1.65695	-9.44083e-10	0.000142776	-1.57149	-9.44083e-10
64439367	chr15:64439367:C:T	8.34708e-17	-3.43345e-10	-1.68495	5.17377e-09	-3.43345e-10	-1.18332	0.000138949	-3.43345e-10	-1.59865
64439496	chr15:64439496:A:C	1.00175e-17	-1.98151	-1.8236	2.50116e-09	-1.84501	-0.065151	1.9561e-05	-1.78782	-1.77141
64441024	chr15:64441024:G:A	9.62166e-17	-3.43345e-10	-1.54284	2.72442e-09	-3.43345e-10	-1.82466	0.000131036	-3.43345e-10	-1.65729
64441089	chr15:64441089:C:T	8.18988e-17	-3.43345e-10	-1.70396	1.14253e-08	-3.43345e-10	-0.391086	0.000122824	-3.43345e-10	-1.72201
64441136	chr15:64441136:A:G	7.0711e-17	-1.85084	-9.44083e-10	2.03907e-09	-2.11442	-9.44083e-10	8.36958e-05	-2.10557	-9.44083e-10
64441146	chr15:64441146:G:A	4.18814e-16	-3.43345e-10	-0.0720192	2.19262e-08	-3.43345e-10	0.260763	0.000489909	-3.43345e-10	-0.338542
64442140	chr15:64442140:C:T	6.25181e-17	-1.97399	-9.44083e-10	2.08961e-08	0.212645	-9.44083e-10	8.34924e-05	-2.10801	-9.44083e-10
64442263	chr15:64442263:G:A	5.80378e-17	-2.04835	-9.44083e-10	6.34193e-09	-0.979735	-9.44083e-10	0.000300087	-0.828689	-9.44083e-10
64442524	chr15:64442524:A:G	9.01593e-17	-3.43345e-10	-1.60787	4.73703e-09	-3.43345e-10	-1.27151	0.000129762	-3.43345e-10	-1.66706
64442597	chr15:64442597:T:C	8.7285e-17	-3.43345e-10	-1.64027	4.52691e-09	-3.43345e-10	-1.31688	0.000126159	-3.43345e-10	-1.69522
64443257	chr15:64443257:G:A	1.46945e-16	-3.43345e-10	-1.11939	2.96589e-09	-3.43345e-10	-1.73974	0.000181868	-3.43345e-10	-1.32948
64443328	chr15:64443328:G:A	9.74508e-18	-2.11447	-1.71822	7.37989e-10	-1.36758	-1.76316	4.38404e-05	-1.8796	-0.872602
64443615	chr15:64443615:G:GA	6.41189e-17	-1.94871	-9.44083e-10	2.06794e-09	-2.10037	-9.44083e-10	8.29361e-05	-2.11469	-9.44083e-10
64443892	chr15:64443892:A:G	6.24182e-17	-1.97559	-9.44083e-10	2.07951e-08	0.207798	-9.44083e-10	8.35289e-05	-2.10757	-9.44083e-10
64444007	chr15:64444007:G:GTT	9.76071e-18	-2.10502	-1.72606	8.51403e-10	-1.23988	-1.74791	4.00207e-05	-1.94302	-0.900348
64444088	chr15:64444088:T:C	9.51466e-18	-2.10475	-1.75186	8.76776e-10	-1.23721	-1.72121	3.68527e-05	-1.94415	-0.981679
64444142	chr15:64444142:C:T	1.15064e-16	-1.36396	-9.44083e-10	7.91526e-09	-0.758125	-9.44083e-10	0.000284897	-0.880635	-9.44083e-10
64444466	chr15:64444466:G:A	1.63476e-16	-3.43345e-10	-1.01278	3.71516e-09	-3.43345e-10	-1.51449	0.000220374	-3.43345e-10	-1.13744
64444506	chr15:64444506:T:C	7.71914e-17	-3.43345e-10	-1.76316	6.90563e-09	-3.43345e-10	-0.89458	0.000142021	-3.43345e-10	-1.57678
64444613	chr15:64444613:T:C	1.21611e-16	-1.30862	-9.44083e-10	2.39156e-09	-1.95497	-9.44083e-10	9.28711e-05	-2.00155	-9.44083e-10
64444674	chr15:64444674:A:G	9.13908e-17	-3.43345e-10	-1.5943	1.09545e-08	-3.43345e-10	-0.433164	0.000130801	-3.43345e-10	-1.65908
64444904	chr15:64444904:G:C	1.41917e-17	-1.73808	-1.7187	1.90367e-08	-1.50916	1.62861	4.219e-05	-1.42414	-1.36644
64445026	chr15:64445026:G:A	1.58693e-17	-1.62439	-1.72067	2.16077e-08	-1.36939	1.61552	4.86651e-05	-1.27599	-1.37181
64445134	chr15:64445134:G:A	8.41129e-17	-3.43345e-10	-1.67729	3.17351e-09	-3.43345e-10	-1.67208	0.000111824	-3.43345e-10	-1.81583
64445433	chr15:64445433:C:T	9.36458e-17	-3.43345e-10	-1.56993	9.62942e-08	-3.43345e-10	1.74049	0.000217883	-3.43345e-10	-1.1488
64446062	chr15:64446062:C:T	8.94469e-17	-3.43345e-10	-1.6158	4.69481e-09	-3.43345e-10	-1.28046	0.000128897	-3.43345e-10	-1.67375
64446198	chr15:64446198:C:T	1.21681e-16	-3.43345e-10	-1.30805	2.92305e-09	-3.43345e-10	-1.75429	0.000155488	-3.43345e-10	-1.48619
64446363	chr15:64446363:C:T	7.58221e-17	-3.43345e-10	-1.78106	1.45308e-05	-3.43345e-10	6.75711	0.000154657	-3.43345e-10	-1.49155
64446565	chr15:64446565:T:C	1.03792e-16	-3.43345e-10	-1.46706	5.91538e-09	-3.43345e-10	-1.04936	0.000146556	-3.43345e-10	-1.54535
64446651	chr15:64446651:C:G	9.00865e-17	-3.43345e-10	-1.60868	1.17687e-08	-3.43345e-10	-0.361472	0.000183079	-3.43345e-10	-1.32285
64446838	chr15:64446838:C:T	1.5675e-16	-3.43345e-10	-1.05479	3.62917e-09	-3.43345e-10	-1.53791	0.000212363	-3.43345e-10	-1.17447
64447204	chr15:64447204:C:T	8.98832e-17	-3.43345e-10	-1.61093	1.9625e-06	-3.43345e-10	4.75506	0.000215548	-3.43345e-10	-1.15958
64447397	chr15:64447397:A:G	1.08562e-16	-3.43345e-10	-1.42212	2.82972e-09	-3.43345e-10	-1.78674	0.000143583	-3.43345e-10	-1.56585
64447431	chr15:64447431:C:A	8.89429e-18	-2.1154	-1.80863	7.8016e-10	-1.40384	-1.67134	3.22646e-05	-1.86496	-1.19384
64447526	chr15:64447526:A:G	7.47254e-17	-3.43345e-10	-1.79563	1.10017e-08	-3.43345e-10	-0.428864	0.000113004	-3.43345e-10	-1.80534
64447991	chr15:64447991:A:G	9.93191e-17	-3.43345e-10	-1.51111	3.52086e-09	-3.43345e-10	-1.56821	0.000180634	-3.43345e-10	-1.33629
64448288	chr15:64448288:A:T	7.25482e-17	-3.43345e-10	-1.82519	3.40405e-09	-3.43345e-10	-1.60195	0.000113453	-3.43345e-10	-1.80138
64448559	chr15:64448559:G:A	8.08017e-17	-3.43345e-10	-1.71745	2.7773e-09	-3.43345e-10	-1.80544	0.000114777	-3.43345e-10	-1.78977
64448611	chr15:64448611:G:A	6.11158e-17	-1.99668	-9.44083e-10	1.9042e-08	0.119729	-9.44083e-10	8.40244e-05	-2.10165	-9.44083e-10
64448771	chr15:64448771:G:T	1.02217e-16	-3.43345e-10	-1.48235	2.93505e-09	-3.43345e-10	-1.75019	0.000142179	-3.43345e-10	-1.57568
64449291	chr15:64449291:T:G	7.60231e-17	-3.43345e-10	-1.77841	2.97014e-09	-3.43345e-10	-1.73831	0.000148879	-3.43345e-10	-1.52963
64449296	chr15:64449296:T:G	6.21143e-17	-1.98047	-9.44083e-10	2.03708e-08	0.187185	-9.44083e-10	8.3628e-05	-2.10638	-9.44083e-10
64449444	chr15:64449444:C:T	2.31856e-17	-1.13824	-1.82768	1.67478e-09	-0.67974	-1.63149	2.96078e-05	-1.72837	-1.41635
64449562	chr15:64449562:G:A	7.49077e-17	-3.43345e-10	-1.79319	1.87354e-05	-3.43345e-10	7.01125	0.000148485	-3.43345e-10	-1.53228
64449611	chr15:64449611:CTTAAA:C	5.43292e-17	-2.11438	-9.44083e-10	9.11407e-09	-0.617098	-9.44083e-10	9.57456e-05	-1.97107	-9.44083e-10
64449866	chr15:64449866:A:G	7.24359e-17	-3.43345e-10	-1.82674	3.35802e-09	-3.43345e-10	-1.61557	0.00011292	-3.43345e-10	-1.80608
64450151	chr15:64450151:T:C	1.51081e-16	-3.43345e-10	-1.09163	3.55203e-09	-3.43345e-10	-1.5594	0.000204987	-3.43345e-10	-1.20982
64450409	chr15:64450409:A:G	8.81063e-17	-3.43345e-10	-1.6309	4.56128e-09	-3.43345e-10	-1.30932	0.000142109	-3.43345e-10	-1.57616
64450471	chr15:64450471:T:A	1.48528e-17	-1.5969	-1.81436	1.09778e-08	-1.33554	0.904496	3.97732e-05	-1.23958	-1.60999
64451369	chr15:64451369:TC:T	6.15348e-17	-1.98984	-9.44083e-10	1.96205e-08	0.149657	-9.44083e-10	8.38297e-05	-2.10397	-9.44083e-10
64451546	chr15:64451546:A:G	1.53087e-16	-3.43345e-10	-1.07844	3.55357e-09	-3.43345e-10	-1.55896	0.000207528	-3.43345e-10	-1.1975
64451584	chr15:64451584:A:G	7.13026e-17	-1.84251	-9.44083e-10	2.07093e-09	-2.09892	-9.44083e-10	8.69128e-05	-2.06786	-9.44083e-10
64451637	chr15:64451637:A:G	1.13349e-16	-3.43345e-10	-1.37897	3.05397e-09	-3.43345e-10	-1.71048	0.000160973	-3.43345e-10	-1.45152
64451684	chr15:64451684:A:T	8.07053e-17	-3.43345e-10	-1.71864	3.97992e-09	-3.43345e-10	-1.44566	0.00011834	-3.43345e-10	-1.7592
64452085	chr15:64452085:T:C	1.42534e-17	-1.63098	-1.82147	9.34502e-09	-1.37314	0.781064	3.70542e-05	-1.27852	-1.64186
64453060	chr15:64453060:C:G	8.89515e-18	-2.09686	-1.82708	4.9993e-10	-1.70239	-1.81781	3.54231e-05	-1.61233	-1.35307
64454081	chr15:64454081:T:C	5.52714e-17	-2.09719	-9.44083e-10	2.45229e-09	-1.9299	-9.44083e-10	9.47769e-05	-1.98124	-9.44083e-10
64454249	chr15:64454249:C:G	1.66009e-16	-3.43345e-10	-0.997405	3.75891e-09	-3.43345e-10	-1.50279	0.000223776	-3.43345e-10	-1.12211
64454257	chr15:64454257:A:C	1.01338e-15	0.811603	-9.44083e-10	1.73681e-07	2.3303	-9.44083e-10	0.0156651	3.12643	-9.44083e-10
64454598	chr15:64454598:CA:C	9.52647e-17	-3.43345e-10	-1.55279	5.19008e-09	-3.43345e-10	-1.18017	0.000136179	-3.43345e-10	-1.61879
64454600	chr15:64454600:T:C	9.52647e-17	-3.43345e-10	-1.55279	5.19008e-09	-3.43345e-10	-1.18017	0.000136179	-3.43345e-10	-1.61879
64454627	chr15:64454627:C:T	9.28252e-17	-3.43345e-10	-1.57873	4.98136e-09	-3.43345e-10	-1.22121	0.000133111	-3.43345e-10	-1.64158
64455254	chr15:64455254:G:C	9.40454e-17	-3.43345e-10	-1.56567	5.09288e-09	-3.43345e-10	-1.19907	0.000134686	-3.43345e-10	-1.62982
64455740	chr15:64455740:T:C	1.94113e-16	-3.43345e-10	-0.841006	4.12243e-09	-3.43345e-10	-1.41048	0.000257112	-3.43345e-10	-0.983249
64457236	chr15:64457236:G:A	8.90756e-17	-3.43345e-10	-1.61996	1.20598e-07	-3.43345e-10	1.96555	0.00020237	-3.43345e-10	-1.22266
64457252	chr15:64457252:T:A	7.67733e-17	-3.43345e-10	-1.76859	4.09294e-09	-3.43345e-10	-1.41765	0.000125305	-3.43345e-10	-1.70201
64457378	chr15:64457378:C:T	1.68574e-16	-0.982069	-9.44083e-10	1.48884e-08	-0.126337	-9.44083e-10	0.000984357	0.359227	-9.44083e-10
64457782	chr15:64457782:A:T	7.3188e-17	-3.43345e-10	-1.81641	3.65382e-09	-3.43345e-10	-1.53115	0.000116285	-3.43345e-10	-1.77671
64458633	chr15:64458633:C:CT	1.59063e-17	-2.03252	-1.31021	1.79717e-09	-1.59713	-0.643572	3.48439e-05	-1.84433	-1.13755
64458963	chr15:64458963:A:G	9.14035e-18	-2.10631	-1.79044	9.26873e-10	-1.25032	-1.65253	3.19924e-05	-1.93812	-1.12915
64459932	chr15:64459932:T:C	1.02996e-17	-1.97509	-1.80224	3.55242e-09	0.189114	-1.7484	1.35649e-05	-2.10929	-1.81599
64460110	chr15:64460110:T:A	8.29879e-17	-1.69075	-9.44083e-10	3.52813e-09	-1.56615	-9.44083e-10	0.000127285	-1.68633	-9.44083e-10
64460473	chr15:64460473:A:G	8.68052e-17	-3.43345e-10	-1.64578	9.58678e-09	-3.43345e-10	-0.566532	0.000125208	-3.43345e-10	-1.70278
64461298	chr15:64461298:C:CA	8.69343e-17	-3.43345e-10	-1.64429	5.63041e-09	-3.43345e-10	-1.09873	0.00014615	-3.43345e-10	-1.54813
64461755	chr15:64461755:A:G	7.14703e-16	-3.43345e-10	0.462421	7.15698e-09	-3.43345e-10	-0.858829	0.000857762	-3.43345e-10	0.221565
64462791	chr15:64462791:A:G	1.02572e-17	-1.98205	-1.79941	3.46618e-09	0.157536	-1.7414	1.36175e-05	-2.10756	-1.81384
64464086	chr15:64464086:A:G	1.32323e-17	-1.83881	-1.68797	1.94694e-08	-1.64409	1.78602	3.88481e-05	-1.56814	-1.30497
64464315	chr15:64464315:T:A	9.49569e-17	-3.43345e-10	-1.55602	1.13357e-08	-3.43345e-10	-0.398959	0.000191201	-3.43345e-10	-1.27944
64464474	chr15:64464474:A:G	8.66058e-17	-3.43345e-10	-1.64808	2.76974e-09	-3.43345e-10	-1.80817	0.000122557	-3.43345e-10	-1.72418
64464687	chr15:64464687:C:CA	8.72848e-18	-2.1148	-1.82806	1.98372e-09	-1.33391	-0.808039	2.10458e-05	-1.88351	-1.60255
64464841	chr15:64464841:G:C	7.24242e-17	-3.43345e-10	-1.8269	9.98738e-05	-3.43345e-10	8.68474	0.000122562	-3.43345e-10	-1.72414
64464900	chr15:64464900:G:T	1.34352e-17	-1.70218	-1.80939	3.87972e-06	1.53772	3.89889	1.42057e-05	-2.09013	-1.78898
64465008	chr15:64465008:CTG:C	7.46571e-17	-3.43345e-10	-1.79654	2.94657e-09	-3.43345e-10	-1.74628	0.00011083	-3.43345e-10	-1.82476
64465181	chr15:64465181:T:G	7.23178e-17	-3.43345e-10	-1.82838	8.39858e-05	-3.43345e-10	8.51149	0.00012473	-3.43345e-10	-1.70661
64465187	chr15:64465187:T:C	7.38927e-17	-3.43345e-10	-1.80683	3.3865e-09	-3.43345e-10	-1.60712	0.000117474	-3.43345e-10	-1.76654
64465718	chr15:64465718:T:C	6.17062e-17	-1.98706	-9.44083e-10	1.96421e-08	0.150758	-9.44083e-10	8.38172e-05	-2.10412	-9.44083e-10
64466344	chr15:64466344:T:A	8.70708e-17	-3.43345e-10	-1.64272	5.65346e-09	-3.43345e-10	-1.09465	0.000146404	-3.43345e-10	-1.54639
64466991	chr15:64466991:G:A	7.23099e-17	-3.43345e-10	-1.82848	3.01404e-09	-3.43345e-10	-1.72364	0.000111069	-3.43345e-10	-1.82261
64467080	chr15:64467080:C:T	8.99955e-16	-3.43345e-10	0.692899	7.05529e-09	-3.43345e-10	-0.87314	0.000153249	-3.43345e-10	-1.5007
64467722	chr15:64467722:G:A	1.36139e-16	-3.43345e-10	-1.19577	3.13233e-09	-3.43345e-10	-1.68514	0.000181698	-3.43345e-10	-1.33041
64468765	chr15:64468765:C:T	1.04012e-17	-1.9592	-1.80832	3.74088e-09	0.251632	-1.75923	1.34739e-05	-2.11202	-1.81999
64468888	chr15:64468888:G:A	1.43837e-17	-1.8561	-1.58725	1.45099e-08	0.517268	-0.669351	1.9545e-05	-2.11308	-1.44696
64469682	chr15:64469682:G:A	2.16105e-17	-1.3792	-1.65707	5.77842e-10	-1.56819	-1.80719	2.89729e-05	-1.49376	-1.67264
64470394	chr15:64470394:C:T	1.46544e-17	-1.64427	-1.78044	1.31981e-08	-2.08515	1.83831	2.35973e-05	-1.86122	-1.51041
64470936	chr15:64470936:T:A	1.03658e-17	-1.95953	-1.8114	3.7154e-09	0.250668	-1.7651	1.34471e-05	-2.11197	-1.82203
64470962	chr15:64470962:G:A	7.39355e-17	-3.43345e-10	-1.80625	3.75326e-09	-3.43345e-10	-1.50429	0.000117783	-3.43345e-10	-1.76392
64470975	chr15:64470975:T:C	8.75802e-18	-2.11371	-1.82576	9.64768e-10	-1.34811	-1.51467	2.69278e-05	-1.88947	-1.35014
64471677	chr15:64471677:G:A	7.73986e-17	-3.43345e-10	-1.76048	3.84287e-09	-3.43345e-10	-1.4807	0.00012757	-3.43345e-10	-1.6841
64472232	chr15:64472232:T:C	7.42846e-17	-3.43345e-10	-1.80154	2.59368e-06	-3.43345e-10	5.03392	0.000147856	-3.43345e-10	-1.53652
64472788	chr15:64472788:C:T	5.4392e-17	-2.11323	-9.44083e-10	2.35623e-09	-1.96985	-9.44083e-10	9.08235e-05	-2.02384	-9.44083e-10
64473268	chr15:64473268:G:A	7.24213e-17	-3.43345e-10	-1.82694	2.8645e-09	-3.43345e-10	-1.77452	0.000110571	-3.43345e-10	-1.82711
64473688	chr15:64473688:C:T	8.9907e-17	-3.43345e-10	-1.61067	4.74099e-09	-3.43345e-10	-1.27067	0.000129542	-3.43345e-10	-1.66876
64473826	chr15:64473826:G:T	6.05289e-17	-2.00633	-9.44083e-10	1.81672e-08	0.0726991	-9.44083e-10	8.43432e-05	-2.09787	-9.44083e-10
64474040	chr15:64474040:G:A	6.86722e-17	-1.8801	-9.44083e-10	2.34273e-09	-1.9756	-9.44083e-10	0.00010016	-1.92599	-9.44083e-10
64474198	chr15:64474198:A:G	2.92152e-17	-0.958565	-1.77619	5.11562e-10	-1.73048	-1.76672	3.71557e-05	-1.1303	-1.78734
64474200	chr15:64474200:A:G	2.56121e-17	-1.07698	-1.7894	4.87432e-10	-1.79717	-1.74836	3.30614e-05	-1.2356	-1.79879
64474449	chr15:64474449:G:A	1.14818e-16	-3.43345e-10	-1.3661	2.78039e-09	-3.43345e-10	-1.80433	0.000215314	-3.43345e-10	-1.16066
64474455	chr15:64474455:C:T	5.55934e-17	-2.09138	-9.44083e-10	2.53574e-09	-1.89643	-9.44083e-10	0.000110628	-1.82659	-9.44083e-10
64475332	chr15:64475332:C:T	6.20172e-17	-1.98203	-9.44083e-10	2.01498e-08	0.176276	-9.44083e-10	8.36703e-05	-2.10588	-9.44083e-10
64475469	chr15:64475469:A:G	5.43036e-17	-2.11485	-9.44083e-10	9.29854e-09	-0.59706	-9.44083e-10	9.51684e-05	-1.97711	-9.44083e-10
64476407	chr15:64476407:G:A	8.02969e-17	-3.43345e-10	-1.72371	7.18386e-07	-3.43345e-10	3.75009	0.000112688	-3.43345e-10	-1.80814
64476501	chr15:64476501:T:C	8.43799e-17	-1.67412	-9.44083e-10	2.43512e-09	-1.93692	-9.44083e-10	9.3602e-05	-1.99371	-9.44083e-10
64476643	chr15:64476643:T:G	7.65003e-17	-3.43345e-10	-1.77215	4.64627e-06	-3.43345e-10	5.6169	0.000113001	-3.43345e-10	-1.80537
64476719	chr15:64476719:G:A	5.94286e-17	-2.02467	-9.44083e-10	2.03828e-09	-2.11481	-9.44083e-10	8.31211e-05	-2.11246	-9.44083e-10
64477652	chr15:64477652:A:G	9.98833e-18	-2.00458	-1.80344	3.1012e-09	0.0554267	-1.75056	1.36779e-05	-2.10002	-1.81696
64477684	chr15:64477684:A:G	7.23263e-17	-3.43345e-10	-1.82826	2.766e-09	-3.43345e-10	-1.80952	0.000110844	-3.43345e-10	-1.82464
64477909	chr15:64477909:C:T	8.68101e-16	-3.43345e-10	0.656863	6.91559e-09	-3.43345e-10	-0.89314	0.000151462	-3.43345e-10	-1.51243
64478045	chr15:64478045:C:A	1.189e-16	-3.43345e-10	-1.33117	2.97852e-09	-3.43345e-10	-1.73549	0.000165197	-3.43345e-10	-1.42562
64478251	chr15:64478251:A:G	7.29025e-17	-3.43345e-10	-1.82032	3.58615e-09	-3.43345e-10	-1.54984	0.000115252	-3.43345e-10	-1.78564
64478453	chr15:64478453:C:T	8.81771e-18	-2.1152	-1.81749	8.31871e-10	-1.44169	-1.5693	3.07195e-05	-1.83477	-1.2731
64478550	chr15:64478550:T:C	1.58548e-17	-1.7396	-1.60637	6.72032e-10	-2.06073	-1.16363	1.8288e-05	-2.11154	-1.51498
64478672	chr15:64478672:T:C	1.06477e-16	-3.43345e-10	-1.44151	2.81741e-09	-3.43345e-10	-1.7911	0.000147403	-3.43345e-10	-1.53959
64478817	chr15:64478817:A:G	1.13112e-16	-3.43345e-10	-1.38107	2.87453e-09	-3.43345e-10	-1.77103	0.000155064	-3.43345e-10	-1.48893
64479108	chr15:64479108:G:A	1.27556e-17	-1.81523	-1.74825	9.03395e-09	-1.61319	0.987259	3.3615e-05	-1.53584	-1.48195
64479536	chr15:64479536:C:G	7.26687e-17	-3.43345e-10	-1.82353	3.36982e-09	-3.43345e-10	-1.61206	0.000113437	-3.43345e-10	-1.80151
64479657	chr15:64479657:G:A	8.90372e-18	-2.09828	-1.82469	7.39852e-10	-1.61739	-1.51084	3.2621e-05	-1.70201	-1.34579
64479711	chr15:64479711:G:A	4.7053e-16	0.0444152	-9.44083e-10	2.07511e-08	0.20568	-9.44083e-10	0.000565442	-0.195154	-9.44083e-10
64479747	chr15:64479747:C:T	1.40256e-16	-3.43345e-10	-1.16598	3.17408e-09	-3.43345e-10	-1.6719	0.000186286	-3.43345e-10	-1.30548
64479999	chr15:64479999:CT:C	1.51127e-17	-1.63412	-1.7598	1.71579e-08	-1.38045	1.39599	4.41515e-05	-1.28819	-1.45694
64480019	chr15:64480019:C:G	4.87303e-17	-0.706165	-1.51698	2.97767e-08	-0.462799	1.02961	0.000205455	-0.176042	-1.03149
64480110	chr15:64480110:T:C	1.46941e-17	-1.67119	-1.75081	1.73032e-08	-1.43061	1.45458	4.27307e-05	-1.34165	-1.43619
64480479	chr15:64480479:C:T	6.03284e-17	-2.00964	-9.44083e-10	1.78909e-08	0.0573769	-9.44083e-10	8.44545e-05	-2.09655	-9.44083e-10
64480618	chr15:64480618:A:G	1.1802e-16	-3.43345e-10	-1.33859	2.96911e-09	-3.43345e-10	-1.73865	0.000163965	-3.43345e-10	-1.43311
64480777	chr15:64480777:T:C	5.81664e-17	-2.04614	-9.44083e-10	2.10205e-09	-2.084	-9.44083e-10	8.71637e-05	-2.06497	-9.44083e-10
64481253	chr15:64481253:C:T	8.51293e-17	-3.43345e-10	-1.66527	4.33513e-09	-3.43345e-10	-1.36017	0.000137001	-3.43345e-10	-1.61278
64481261	chr15:64481261:T:A	1.79486e-17	-1.72335	-1.49859	4.22087e-10	-1.86088	-1.82858	2.45736e-05	-1.80849	-1.5226
64481934	chr15:64481934:G:A	1.06661e-16	-3.43345e-10	-1.43979	2.73602e-09	-3.43345e-10	-1.82041	0.000113164	-3.43345e-10	-1.80393
64482363	chr15:64482363:A:G	6.58948e-17	-1.92139	-9.44083e-10	2.41503e-09	-1.94521	-9.44083e-10	0.000107032	-1.85963	-9.44083e-10
64482803	chr15:64482803:G:A	1.00384e-15	-3.43345e-10	0.802144	7.59256e-09	-3.43345e-10	-0.799749	0.000160243	-3.43345e-10	-1.45607
64482857	chr15:64482857:T:C	7.34401e-17	-3.43345e-10	-1.81297	3.48566e-06	-3.43345e-10	5.3295	0.000142706	-3.43345e-10	-1.57197
64482887	chr15:64482887:C:T	8.12182e-17	-3.43345e-10	-1.71231	4.89355e-09	-3.43345e-10	-1.239	0.000134077	-3.43345e-10	-1.63435
64483058	chr15:64483058:G:A	7.23643e-17	-3.43345e-10	-1.82773	1.80083e-08	-3.43345e-10	0.0639137	0.000112188	-3.43345e-10	-1.81258
64483489	chr15:64483489:T:C	9.04367e-17	-3.43345e-10	-1.6048	4.77637e-09	-3.43345e-10	-1.26324	0.00013018	-3.43345e-10	-1.66384
64483605	chr15:64483605:T:G	7.32808e-17	-3.43345e-10	-1.81515	3.66392e-06	-3.43345e-10	5.37937	0.000141495	-3.43345e-10	-1.5805
64483635	chr15:64483635:C:A	8.73867e-18	-2.11506	-1.82663	8.8196e-10	-1.44824	-1.50429	2.82418e-05	-1.82993	-1.36203
64483736	chr15:64483736:A:G	1.7408e-17	-1.43548	-1.81704	6.74885e-10	-1.57998	-1.64015	3.5899e-05	-1.13891	-1.81314
64484288	chr15:64484288:G:A	9.56454e-17	-3.43345e-10	-1.5488	1.14876e-08	-3.43345e-10	-0.385652	0.000193019	-3.43345e-10	-1.26997
64484452	chr15:64484452:C:T	9.84084e-18	-1.9969	-1.826	5.96588e-10	-2.0218	-1.32165	2.74455e-05	-1.75249	-1.46807
64484512	chr15:64484512:C:T	1.20906e-16	-3.43345e-10	-1.31443	3.32857e-09	-3.43345e-10	-1.62438	0.000177339	-3.43345e-10	-1.3547
64484744	chr15:64484744:G:A	8.89183e-17	-3.43345e-10	-1.62173	2.79378e-09	-3.43345e-10	-1.79952	0.000125025	-3.43345e-10	-1.70425
64484754	chr15:64484754:T:C	8.79457e-18	-2.11328	-1.82203	7.86675e-10	-1.46964	-1.59722	3.03302e-05	-1.82153	-1.29908
64484930	chr15:64484930:C:T	8.6818e-17	-3.43345e-10	-1.64563	1.06783e-08	-3.43345e-10	-0.458706	0.000172809	-3.43345e-10	-1.38057
64486847	chr15:64486847:C:T	8.74077e-18	-2.1154	-1.82605	8.91173e-10	-1.42389	-1.51825	2.80936e-05	-1.84648	-1.35074
64486892	chr15:64486892:G:A	6.17985e-17	-0.351687	-1.63388	1.03012e-08	-0.140529	-0.354129	0.00020637	0.197187	-1.40028
64487016	chr15:64487016:G:A	9.52292e-17	-3.43345e-10	-1.55316	3.02021e-09	-3.43345e-10	-1.72159	0.000168542	-3.43345e-10	-1.40558
64487782	chr15:64487782:G:A	9.61145e-17	-3.43345e-10	-1.54391	2.79809e-09	-3.43345e-10	-1.79798	0.000129294	-3.43345e-10	-1.67067
64487925	chr15:64487925:C:T	9.32427e-17	-3.43345e-10	-1.57424	5.00863e-09	-3.43345e-10	-1.21576	0.000133581	-3.43345e-10	-1.63805
64488036	chr15:64488036:T:TG	9.80636e-17	-3.43345e-10	-1.52383	2.72384e-09	-3.43345e-10	-1.82488	0.000130965	-3.43345e-10	-1.65783
64488094	chr15:64488094:G:A	1.03059e-17	-2.02981	-1.74692	3.73547e-10	-1.99659	-1.81504	3.04914e-05	-1.84556	-1.26976
64488130	chr15:64488130:T:C	1.54218e-16	-3.43345e-10	-1.07108	4.27634e-08	-3.43345e-10	0.928766	0.000222235	-3.43345e-10	-1.12903
64488257	chr15:64488257:T:C	7.68345e-17	-3.43345e-10	-1.76779	4.29063e-09	-3.43345e-10	-1.37048	0.000125184	-3.43345e-10	-1.70298
64489207	chr15:64489207:A:G	1.78342e-16	-3.43345e-10	-0.925741	1.07617e-08	-3.43345e-10	-0.450926	0.000331335	-3.43345e-10	-0.72963
64489342	chr15:64489342:C:T	7.35254e-17	-3.43345e-10	-1.81181	2.84012e-09	-3.43345e-10	-1.78307	0.000110409	-3.43345e-10	-1.82857
64489852	chr15:64489852:T:C	1.65561e-17	-1.86099	-1.4417	3.80349e-10	-1.96922	-1.82436	2.30383e-05	-1.92902	-1.46658
64490502	chr15:64490502:G:A	1.02797e-15	1.04229	-0.216393	5.17853e-08	1.21148	-0.0912868	0.00220861	1.67586	-0.508501
64490611	chr15:64490611:TA:T	8.62868e-17	-3.43345e-10	-1.65177	4.42772e-09	-3.43345e-10	-1.33903	0.000139078	-3.43345e-10	-1.59772
64491526	chr15:64491526:A:G	9.03949e-18	-2.11018	-1.79766	9.07531e-10	-1.2938	-1.63014	3.15404e-05	-1.91706	-1.16444
64491911	chr15:64491911:A:G	7.43159e-17	-3.43345e-10	-1.80112	2.76582e-09	-3.43345e-10	-1.80958	0.000111284	-3.43345e-10	-1.82068
64491959	chr15:64491959:G:T	1.22437e-17	-1.88709	-1.71735	5.26617e-10	-1.82519	-1.64301	4.49422e-05	-1.61109	-1.1163
64492207	chr15:64492207:C:T	8.42729e-17	-3.43345e-10	-1.67538	4.26208e-09	-3.43345e-10	-1.37716	0.00013544	-3.43345e-10	-1.62423
64492348	chr15:64492348:CA:C	5.93713e-17	-2.03602	0.0103846	3.64071e-09	-1.01963	-0.515103	0.000190292	-0.941891	-0.342309
64492875	chr15:64492875:G:A	1.0667e-15	0.862878	-9.44083e-10	4.70816e-08	1.02496	-9.44083e-10	0.00301491	1.47856	-9.44083e-10
64493000	chr15:64493000:A:G	1.48687e-16	-1.1076	-9.44083e-10	3.14296e-09	-1.68175	-9.44083e-10	0.000138388	-1.6027	-9.44083e-10
64493259	chr15:64493259:T:C	9.93787e-18	-2.00341	-1.80968	1.02756e-07	-1.92925	3.73469	1.76296e-05	-2.06644	-1.59675
64493363	chr15:64493363:G:A	8.11972e-17	-3.43345e-10	-1.71256	4.68511e-09	-3.43345e-10	-1.28253	0.000132689	-3.43345e-10	-1.64475
64493528	chr15:64493528:T:C	1.90927e-16	-3.43345e-10	-0.857552	4.07271e-09	-3.43345e-10	-1.42261	0.000250688	-3.43345e-10	-1.00855
64495033	chr15:64495033:C:T	7.23419e-17	-3.43345e-10	-1.82804	2.99716e-09	-3.43345e-10	-1.72925	0.000111813	-3.43345e-10	-1.81593
64495103	chr15:64495103:GA:G	1.18212e-17	-1.89575	-1.7438	5.06438e-10	-1.83472	-1.67255	4.15469e-05	-1.62346	-1.18248
64495448	chr15:64495448:T:C	8.66795e-17	-3.43345e-10	-1.64723	5.58699e-09	-3.43345e-10	-1.10648	0.000145534	-3.43345e-10	-1.55235
64495498	chr15:64495498:A:G	8.42974e-17	-3.43345e-10	-1.67509	5.28429e-09	-3.43345e-10	-1.16218	0.000140625	-3.43345e-10	-1.58666
64495540	chr15:64495540:G:A	8.93192e-17	-3.43345e-10	-1.61723	2.72363e-09	-3.43345e-10	-1.82495	0.000122376	-3.43345e-10	-1.72567
64497158	chr15:64497158:G:A	7.36487e-17	-3.43345e-10	-1.81014	3.10063e-09	-3.43345e-10	-1.69531	0.000112821	-3.43345e-10	-1.80696
64497793	chr15:64497793:T:C	1.7643e-17	-1.83922	-1.39989	3.87979e-10	-1.95471	-1.81901	2.43731e-05	-1.91192	-1.42737
64498538	chr15:64498538:CTTTA:C	7.28257e-17	-3.43345e-10	-1.82138	3.41278e-09	-3.43345e-10	-1.59939	0.000113968	-3.43345e-10	-1.79685
64498552	chr15:64498552:C:T	1.40551e-16	-3.43345e-10	-1.16387	3.53771e-09	-3.43345e-10	-1.56344	0.000181018	-3.43345e-10	-1.33416
64500034	chr15:64500034:T:C	8.85049e-17	-3.43345e-10	-1.62639	4.60398e-09	-3.43345e-10	-1.3	0.000127782	-3.43345e-10	-1.68244
64500697	chr15:64500697:G:A	1.9265e-17	-1.35991	-1.79124	7.66598e-09	-1.29021	0.500083	2.41131e-05	-1.52413	-1.82587
64501418	chr15:64501418:A:G	9.35569e-18	-2.11021	-1.76325	8.44235e-10	-1.29612	-1.70012	3.62234e-05	-1.91771	-1.02535
64501625	chr15:64501625:C:A	4.75927e-16	-3.43345e-10	0.055819	3.47804e-07	-3.43345e-10	3.02472	0.000530601	-3.43345e-10	-0.258751
64502218	chr15:64502218:A:G	8.90503e-17	-3.43345e-10	-1.62024	2.71689e-09	-3.43345e-10	-1.82743	0.000126979	-3.43345e-10	-1.68874
64502573	chr15:64502573:G:C	1.00978e-17	-1.98863	-1.8085	3.32043e-09	0.132883	-1.75971	1.35549e-05	-2.10592	-1.82009
64503071	chr15:64503071:AAAG:A	5.5564e-17	-2.09191	-9.44083e-10	2.55234e-09	-1.88991	-9.44083e-10	9.90127e-05	-1.93751	-9.44083e-10
64503125	chr15:64503125:C:CA	1.02469e-16	-3.43345e-10	-1.47989	2.7874e-09	-3.43345e-10	-1.80181	0.000142763	-3.43345e-10	-1.57158
64503264	chr15:64503264:G:A	8.24271e-17	-3.43345e-10	-1.69753	9.01601e-07	-3.43345e-10	3.97725	0.000114302	-3.43345e-10	-1.79391
64504492	chr15:64504492:G:T	8.40649e-17	-3.43345e-10	-1.67786	4.22913e-09	-3.43345e-10	-1.38492	0.000122344	-3.43345e-10	-1.72593
64504849	chr15:64504849:C:T	1.03262e-17	-1.96767	-1.80709	3.63105e-09	0.221037	-1.75843	1.35018e-05	-2.11072	-1.81922
64505154	chr15:64505154:C:T	7.39795e-17	-3.43345e-10	-1.80566	3.75875e-09	-3.43345e-10	-1.50283	0.00011789	-3.43345e-10	-1.76301
64505674	chr15:64505674:G:A	7.42325e-17	-3.43345e-10	-1.80224	2.76539e-09	-3.43345e-10	-1.80974	0.000111204	-3.43345e-10	-1.82139
64505969	chr15:64505969:C:T	1.41037e-17	-2.03438	-1.42863	5.93175e-09	-0.065838	-0.98076	1.95959e-05	-2.08378	-1.47366
64505974	chr15:64505974:C:T	6.11248e-17	-1.99653	-9.44083e-10	3.66271e-09	-1.52871	-9.44083e-10	0.000133567	-1.63816	-9.44083e-10
64506001	chr15:64506001:A:T	9.01957e-17	-3.43345e-10	-1.60746	4.86394e-09	-3.43345e-10	-1.24507	0.000147103	-3.43345e-10	-1.54163
64506061	chr15:64506061:A:C	7.5181e-17	-3.43345e-10	-1.78955	4.23556e-08	-3.43345e-10	0.919183	0.000110401	-3.43345e-10	-1.82864
64506546	chr15:64506546:C:T	9.05572e-18	-2.11436	-1.79168	8.57321e-10	-1.34133	-1.63953	3.3228e-05	-1.88812	-1.14125
64506938	chr15:64506938:A:C	8.4762e-17	-3.43345e-10	-1.6696	4.29111e-09	-3.43345e-10	-1.37037	0.000123239	-3.43345e-10	-1.71864
64506998	chr15:64506998:G:A	8.47016e-17	-3.43345e-10	-1.67031	4.28557e-09	-3.43345e-10	-1.37166	0.000123164	-3.43345e-10	-1.71924
64507196	chr15:64507196:G:A	8.47383e-17	-3.43345e-10	-1.66988	4.28851e-09	-3.43345e-10	-1.37098	0.000123211	-3.43345e-10	-1.71887
64507786	chr15:64507786:G:C	8.09911e-17	-3.43345e-10	-1.71511	4.66343e-09	-3.43345e-10	-1.28717	0.000132291	-3.43345e-10	-1.64775
64507856	chr15:64507856:A:G	8.66778e-17	-3.43345e-10	-1.64725	4.47113e-09	-3.43345e-10	-1.32928	0.000139705	-3.43345e-10	-1.59323
64507941	chr15:64507941:A:G	7.22983e-17	-3.43345e-10	-1.82864	2.95434e-09	-3.43345e-10	-1.74364	0.000111279	-3.43345e-10	-1.82072
64507942	chr15:64507942:A:C	8.91811e-17	-1.61878	-9.44083e-10	2.40551e-09	-1.94916	-9.44083e-10	0.00010487	-1.88004	-9.44083e-10
64507967	chr15:64507967:A:G	7.94929e-17	-3.43345e-10	-1.73378	4.07995e-09	-3.43345e-10	-1.42083	0.000127521	-3.43345e-10	-1.68448
64508333	chr15:64508333:A:C	9.80688e-18	-2.04398	-1.78238	2.66844e-09	-0.133915	-1.71151	1.41245e-05	-2.08036	-1.80449
64508662	chr15:64508662:C:T	5.73165e-17	-2.06086	-9.44083e-10	1.36906e-08	-0.210207	-9.44083e-10	8.74411e-05	-2.0618	-9.44083e-10
64508680	chr15:64508680:G:GC	5.59901e-17	-2.08427	-9.44083e-10	2.69059e-09	-1.83716	-9.44083e-10	0.000145793	-1.55057	-9.44083e-10
64509422	chr15:64509422:G:A	7.41171e-17	-3.43345e-10	-1.8038	2.77161e-09	-3.43345e-10	-1.80749	0.000111134	-3.43345e-10	-1.82203
64509707	chr15:64509707:C:G	5.42847e-17	-2.1152	-9.44083e-10	5.27093e-09	-1.16471	-9.44083e-10	0.000243641	-1.03707	-9.44083e-10
64509974	chr15:64509974:G:A	7.27849e-17	-3.43345e-10	-1.82194	3.40118e-09	-3.43345e-10	-1.60279	0.000113828	-3.43345e-10	-1.79807
64510492	chr15:64510492:C:G	9.09791e-18	-2.08898	-1.81242	1.09002e-09	-1.09851	-1.64222	2.74202e-05	-2.00015	-1.22133
64510688	chr15:64510688:T:A	1.17339e-17	-1.97981	-1.66715	3.437e-10	-2.11522	-1.77968	1.60705e-05	-2.09807	-1.6577
64511051	chr15:64511051:C:T	8.91066e-18	-2.1112	-1.811	9.36597e-10	-1.30592	-1.5865	2.9518e-05	-1.91159	-1.23617
64511189	chr15:64511189:G:A	1.18321e-17	-1.99138	-1.64725	5.04327e-10	-1.94431	-1.56713	4.50722e-05	-1.77229	-0.952204
64511583	chr15:64511583:A:G	8.34297e-17	-3.43345e-10	-1.68544	4.18775e-09	-3.43345e-10	-1.39475	0.000121567	-3.43345e-10	-1.7323
64511904	chr15:64511904:G:A	7.63272e-17	-3.43345e-10	-1.77442	3.07829e-09	-3.43345e-10	-1.70254	0.000110485	-3.43345e-10	-1.82788
64511938	chr15:64511938:C:T	8.15785e-17	-3.43345e-10	-1.70788	8.45323e-07	-3.43345e-10	3.9128	0.000113714	-3.43345e-10	-1.79907
64512564	chr15:64512564:T:C	6.00467e-17	-2.01432	-9.44083e-10	1.75323e-08	0.0371269	-9.44083e-10	8.4615e-05	-2.09465	-9.44083e-10
64512585	chr15:64512585:G:T	9.03329e-17	-3.43345e-10	-1.60594	2.75024e-09	-3.43345e-10	-1.81523	0.000123655	-3.43345e-10	-1.71527
64512604	chr15:64512604:T:C	1.3695e-16	-3.43345e-10	-1.18983	2.85262e-09	-3.43345e-10	-1.77868	0.000165352	-3.43345e-10	-1.42468
64512797	chr15:64512797:A:G	9.06768e-17	-3.43345e-10	-1.60214	4.79555e-09	-3.43345e-10	-1.25923	0.000146887	-3.43345e-10	-1.5431
64513713	chr15:64513713:A:G	7.27576e-17	-3.43345e-10	-1.82231	3.46809e-08	-3.43345e-10	0.719271	0.000112035	-3.43345e-10	-1.81395
64513861	chr15:64513861:G:A	5.45253e-17	-2.11078	-9.44083e-10	2.07087e-09	-2.09895	-9.44083e-10	8.70801e-05	-2.06593	-9.44083e-10
64514149	chr15:64514149:G:A	1.10845e-17	-1.92979	-1.77412	4.61281e-10	-1.87686	-1.72381	3.5544e-05	-1.6805	-1.28149
64514236	chr15:64514236:G:T	8.03853e-17	-3.43345e-10	-1.72261	7.50919e-07	-3.43345e-10	3.79438	0.000112887	-3.43345e-10	-1.80637
64514362	chr15:64514362:G:A	6.01269e-17	-2.01299	-9.44083e-10	1.76621e-08	0.0445059	-9.44083e-10	8.45785e-05	-2.09508	-9.44083e-10
64515572	chr15:64515572:G:A	1.00881e-16	-3.43345e-10	-1.4955	2.77446e-09	-3.43345e-10	-1.80646	0.000140572	-3.43345e-10	-1.58704
64515575	chr15:64515575:G:T	1.00356e-16	-3.43345e-10	-1.50072	2.77116e-09	-3.43345e-10	-1.80765	0.000140061	-3.43345e-10	-1.59068
64515585	chr15:64515585:G:A	1.02815e-17	-1.98496	-1.79414	3.49105e-09	0.153645	-1.73036	1.36374e-05	-2.10728	-1.81266
64515686	chr15:64515686:C:T	7.31156e-17	-3.43345e-10	-1.8174	1.47757e-08	-3.43345e-10	-0.133932	0.000114987	-3.43345e-10	-1.78794
64516368	chr15:64516368:T:C	9.90257e-17	-3.43345e-10	-1.51407	2.75864e-09	-3.43345e-10	-1.81218	0.000129854	-3.43345e-10	-1.66635
64516390	chr15:64516390:GAGAC:G	8.78973e-17	-3.43345e-10	-1.63328	4.56412e-09	-3.43345e-10	-1.30869	0.00012704	-3.43345e-10	-1.68826
64516550	chr15:64516550:G:T	7.27775e-17	-3.43345e-10	-1.82204	3.54631e-09	-3.43345e-10	-1.56101	0.000114864	-3.43345e-10	-1.78902
64516598	chr15:64516598:A:G	1.06056e-17	-1.97337	-1.77469	3.76225e-09	0.196596	-1.6985	1.37971e-05	-2.1096	-1.7987
64517112	chr15:64517112:A:T	6.04024e-17	-2.00842	-9.44083e-10	1.80093e-08	0.0639701	-9.44083e-10	8.4404e-05	-2.09715	-9.44083e-10
64517138	chr15:64517138:G:A	1.90663e-16	-3.43345e-10	-0.858937	4.06889e-09	-3.43345e-10	-1.42355	0.000250376	-3.43345e-10	-1.0098
64517152	chr15:64517152:G:A	8.9077e-17	-3.43345e-10	-1.61994	4.52379e-09	-3.43345e-10	-1.31757	0.000147352	-3.43345e-10	-1.53994
64517325	chr15:64517325:C:T	8.89883e-17	-3.43345e-10	-1.62094	2.74012e-09	-3.43345e-10	-1.81891	0.000122386	-3.43345e-10	-1.72558
64518601	chr15:64518601:A:T	7.23153e-17	-3.43345e-10	-1.82841	3.38498e-09	-3.43345e-10	-1.60757	0.000112651	-3.43345e-10	-1.80847
64518688	chr15:64518688:A:G	7.2841e-17	-3.43345e-10	-1.82117	0.000142434	-3.43345e-10	9.03972	0.000118762	-3.43345e-10	-1.75564
64518899	chr15:64518899:A:G	5.43824e-17	-0.380164	-1.73324	7.7027e-09	-0.151117	-0.634229	0.000174692	0.188929	-1.55866
64519435	chr15:64519435:T:A	6.78383e-16	-3.43345e-10	0.410267	6.93266e-09	-3.43345e-10	-0.890675	0.000813897	-3.43345e-10	0.169072
64519884	chr15:64519884:T:A	6.0202e-17	-2.01174	-9.44083e-10	1.77337e-08	0.0485492	-9.44083e-10	8.45344e-05	-2.0956	-9.44083e-10
64520481	chr15:64520481:T:A	1.03407e-16	-3.43345e-10	-1.47077	3.02784e-09	-3.43345e-10	-1.71907	0.000152412	-3.43345e-10	-1.50617
64520663	chr15:64520663:C:T	7.23086e-17	-3.43345e-10	-1.8285	2.97286e-09	-3.43345e-10	-1.73739	0.000111514	-3.43345e-10	-1.81861
64520706	chr15:64520706:T:C	8.63469e-17	-3.43345e-10	-1.65107	4.60871e-09	-3.43345e-10	-1.29897	0.000139726	-3.43345e-10	-1.59308
64520880	chr15:64520880:C:A	7.2734e-17	-3.43345e-10	-1.82264	3.07828e-09	-3.43345e-10	-1.70255	0.000111882	-3.43345e-10	-1.81531
64521022	chr15:64521022:G:A	7.61509e-17	-3.43345e-10	-1.77673	3.94849e-09	-3.43345e-10	-1.45358	0.000122152	-3.43345e-10	-1.72749
64521050	chr15:64521050:GA:G	8.99183e-17	-1.61054	-9.44083e-10	1.30596e-08	-0.257391	-9.44083e-10	0.000393818	-0.556872	-9.44083e-10
64521054	chr15:64521054:G:T	8.84893e-17	-1.62656	-9.44083e-10	1.26626e-08	-0.288262	-9.44083e-10	0.000382849	-0.58512	-9.44083e-10
64521361	chr15:64521361:T:C	7.33631e-17	-3.43345e-10	-1.81402	4.73078e-06	-3.43345e-10	5.63493	0.000140705	-3.43345e-10	-1.58609
64522094	chr15:64522094:G:A	1.14832e-17	-2.11343	-1.55512	8.66395e-10	-1.57798	-1.39235	4.85054e-05	-1.8216	-0.829488
64523620	chr15:64523620:A:G	1.61897e-16	-0.205807	-0.816681	4.99259e-07	0.0906309	3.29558	0.000909819	0.412695	-0.132211
64523900	chr15:64523900:G:A	7.9875e-17	-3.43345e-10	-1.72898	8.12088e-08	-3.43345e-10	1.57011	0.000111824	-3.43345e-10	-1.81583
64524135	chr15:64524135:A:G	6.10292e-17	-1.99809	-9.44083e-10	1.88525e-08	0.109728	-9.44083e-10	8.40807e-05	-2.10098	-9.44083e-10
64524348	chr15:64524348:A:G	7.95844e-17	-3.43345e-10	-1.73263	7.95466e-08	-3.43345e-10	1.54943	0.000111681	-3.43345e-10	-1.81712
64524718	chr15:64524718:G:T	1.19268e-17	-1.93515	-1.69551	2.25877e-08	0.528244	-0.237756	1.39256e-05	-2.11303	-1.786
64524791	chr15:64524791:T:C	8.46725e-17	-3.43345e-10	-1.67065	4.30441e-09	-3.43345e-10	-1.36728	0.000136147	-3.43345e-10	-1.61903
64524983	chr15:64524983:G:T	7.27356e-17	-3.43345e-10	-1.82262	3.6288e-09	-3.43345e-10	-1.53802	0.000115412	-3.43345e-10	-1.78425
64525170	chr15:64525170:A:C	6.04416e-17	-2.00777	-9.44083e-10	1.80878e-08	0.0683195	-9.44083e-10	8.43843e-05	-2.09738	-9.44083e-10
64525201	chr15:64525201:A:G	7.30654e-17	-3.43345e-10	-1.81809	3.47089e-09	-3.43345e-10	-1.58251	0.000114711	-3.43345e-10	-1.79034
64525283	chr15:64525283:G:T	5.79789e-16	-3.43345e-10	0.253218	6.23721e-09	-3.43345e-10	-0.996384	0.000701664	-3.43345e-10	0.0206931
64525322	chr15:64525322:C:T	1.23041e-17	-1.88515	-1.71436	7.02097e-10	-1.93759	-1.24302	6.67861e-05	-1.11395	-1.21731
64525445	chr15:64525445:A:G	7.64797e-17	-3.43345e-10	-1.77242	3.07333e-09	-3.43345e-10	-1.70416	0.000110515	-3.43345e-10	-1.82761
64525503	chr15:64525503:G:T	8.64272e-17	-3.43345e-10	-1.65014	4.44146e-09	-3.43345e-10	-1.33594	0.000125244	-3.43345e-10	-1.7025
64525917	chr15:64525917:T:C	9.71583e-17	-3.43345e-10	-1.5331	2.86605e-09	-3.43345e-10	-1.77398	0.000135903	-3.43345e-10	-1.62082
64525938	chr15:64525938:G:A	1.45579e-16	-1.12873	-9.44083e-10	3.11895e-09	-1.68942	-9.44083e-10	0.000137241	-1.61103	-9.44083e-10
64526369	chr15:64526369:T:C	8.62703e-17	-3.43345e-10	-1.65196	4.4203e-09	-3.43345e-10	-1.34071	0.000125019	-3.43345e-10	-1.70429
64526422	chr15:64526422:C:T	1.18799e-17	-1.95989	-1.6747	2.2019e-08	0.432578	-0.167591	1.41524e-05	-2.10925	-1.77363
64526901	chr15:64526901:C:T	5.77152e-17	-2.05392	-9.44083e-10	4.13897e-09	-1.40647	-9.44083e-10	0.000113762	-1.79865	-9.44083e-10
64527732	chr15:64527732:A:T	8.60513e-17	-3.43345e-10	-1.6545	4.4086e-09	-3.43345e-10	-1.34336	0.0001248	-3.43345e-10	-1.70605
64527781	chr15:64527781:A:G	6.67911e-17	-0.408775	-1.4991	8.82907e-08	-0.10836	1.76208	0.000329484	0.200297	-0.935529
64527807	chr15:64527807:A:G	7.41341e-17	-3.43345e-10	-1.80357	4.61768e-09	-3.43345e-10	-1.29703	0.000124874	-3.43345e-10	-1.70546
64527957	chr15:64527957:C:G	5.97734e-17	-2.01888	-9.44083e-10	1.72626e-08	0.0216269	-9.44083e-10	8.47914e-05	-2.09257	-9.44083e-10
64528402	chr15:64528402:A:T	8.57476e-17	-3.43345e-10	-1.65804	1.14367e-06	-3.43345e-10	4.21508	0.00011671	-3.43345e-10	-1.77307
64528480	chr15:64528480:A:G	1.23793e-17	-1.82187	-1.77155	5.83195e-10	-1.98423	-1.38192	6.51311e-05	-0.992036	-1.36432
64528494	chr15:64528494:T:C	7.25432e-17	-3.43345e-10	-1.82526	2.84629e-09	-3.43345e-10	-1.7809	0.000110421	-3.43345e-10	-1.82846
64528845	chr15:64528845:T:C	1.20311e-17	-1.92338	-1.69857	4.8571e-10	-2.06183	-1.48723	1.73229e-05	-1.97808	-1.70265
64528939	chr15:64528939:C:G	8.82979e-17	-3.43345e-10	-1.62873	1.11142e-08	-3.43345e-10	-0.418692	0.000177234	-3.43345e-10	-1.35529
64529299	chr15:64529299:A:G	1.21995e-17	-1.7998	-1.80825	5.08713e-10	-1.99791	-1.50488	6.0301e-05	-0.949086	-1.48433
64529339	chr15:64529339:G:A	7.40299e-17	-3.43345e-10	-1.80498	3.23115e-09	-3.43345e-10	-1.65408	0.000159135	-3.43345e-10	-1.46301
64529444	chr15:64529444:T:C	8.61957e-17	-3.43345e-10	-1.65282	4.29378e-09	-3.43345e-10	-1.36975	0.00014173	-3.43345e-10	-1.57884
64530485	chr15:64530485:C:T	7.53952e-17	-3.43345e-10	-1.7867	2.87541e-09	-3.43345e-10	-1.77072	0.000111017	-3.43345e-10	-1.82308
64530993	chr15:64530993:T:C	5.47547e-17	-2.10658	-9.44083e-10	3.92508e-09	-1.45953	-9.44083e-10	0.000176993	-1.35665	-9.44083e-10
64531458	chr15:64531458:G:A	8.77684e-17	-3.43345e-10	-1.63474	2.71932e-09	-3.43345e-10	-1.82654	0.000121087	-3.43345e-10	-1.73625
64531690	chr15:64531690:C:T	1.16173e-16	-1.35437	-9.44083e-10	3.41952e-09	-1.59742	-9.44083e-10	0.000128054	-1.68031	-9.44083e-10
64531691	chr15:64531691:C:T	1.16847e-16	-3.43345e-10	-1.34858	3.25806e-09	-3.43345e-10	-1.64578	0.000171192	-3.43345e-10	-1.38998
64532379	chr15:64532379:T:C	7.67623e-17	-3.43345e-10	-1.76873	3.72002e-09	-3.43345e-10	-1.51319	0.000121705	-3.43345e-10	-1.73116
64532837	chr15:64532837:A:G	6.06655e-17	-2.00407	-9.44083e-10	1.83825e-08	0.0844825	-9.44083e-10	8.42597e-05	-2.09886	-9.44083e-10
64533374	chr15:64533374:T:G	7.34115e-17	-3.43345e-10	-1.81336	3.99522e-08	-3.43345e-10	0.860766	0.000111054	-3.43345e-10	-1.82275
64534321	chr15:64534321:T:A	1.82666e-16	-0.0937925	-0.807992	4.37929e-08	0.70804	0.244514	0.000641657	0.582786	-0.651494
64534368	chr15:64534368:G:A	1.20174e-17	-1.98797	-1.63512	1.63139e-08	0.0424819	-0.0773793	1.47265e-05	-2.09286	-1.75025
64534420	chr15:64534420:T:G	1.13065e-16	-3.43345e-10	-1.38148	3.91113e-08	-3.43345e-10	0.839493	0.000161654	-3.43345e-10	-1.44731
64534883	chr15:64534883:A:G	6.42472e-17	-0.409312	-1.5374	3.87534e-08	-0.139899	0.970201	0.000282067	0.175233	-1.06585
64536252	chr15:64536252:A:C	7.27153e-17	-3.43345e-10	-1.82289	3.17336e-08	-3.43345e-10	0.630459	0.000111876	-3.43345e-10	-1.81537
64536886	chr15:64536886:G:A	7.5049e-17	-3.43345e-10	-1.7913	8.01966e-09	-3.43345e-10	-0.745021	0.00012905	-3.43345e-10	-1.67256
64537073	chr15:64537073:A:G	2.01885e-16	-3.43345e-10	-0.801746	3.19535e-09	-3.43345e-10	-1.66522	0.000223696	-3.43345e-10	-1.12247
64537165	chr15:64537165:G:A	8.7065e-17	-3.43345e-10	-1.64279	4.49148e-09	-3.43345e-10	-1.32474	0.000125853	-3.43345e-10	-1.69765
64537248	chr15:64537248:A:C	7.58948e-17	-3.43345e-10	-1.7801	3.11052e-09	-3.43345e-10	-1.69213	0.000110427	-3.43345e-10	-1.82841
64537582	chr15:64537582:G:A	1.68126e-17	-2.03697	-1.25034	4.60286e-10	-1.78347	-1.81935	0.000152703	-1.49332	-0.0109468
64537631	chr15:64537631:T:C	3.24318e-17	-1.02025	-1.61005	4.81094e-10	-1.73002	-1.82859	4.25257e-05	-1.14645	-1.63621
64538304	chr15:64538304:G:C	1.1182e-16	-3.43345e-10	-1.39255	3.16779e-09	-3.43345e-10	-1.67388	0.000163721	-3.43345e-10	-1.4346
64538704	chr15:64538704:G:A	9.02966e-17	-3.43345e-10	-1.60635	4.77662e-09	-3.43345e-10	-1.26318	0.000129945	-3.43345e-10	-1.66565
64539317	chr15:64539317:C:T	6.86616e-17	-1.2926	-0.587655	1.63904e-09	-1.37945	-0.953352	0.000492488	-1.06057	0.727278
64539409	chr15:64539409:A:G	8.0246e-17	-3.43345e-10	-1.72435	4.56306e-09	-3.43345e-10	-1.30892	0.000130601	-3.43345e-10	-1.66061
64539453	chr15:64539453:C:T	8.65933e-17	-3.43345e-10	-1.64822	4.43558e-09	-3.43345e-10	-1.33726	0.000139093	-3.43345e-10	-1.59762
64539648	chr15:64539648:C:T	1.63758e-16	-3.43345e-10	-1.01106	4.78932e-08	-3.43345e-10	1.04206	0.000235376	-3.43345e-10	-1.07158
64539693	chr15:64539693:A:G	1.23683e-16	-3.43345e-10	-1.29172	3.1358e-09	-3.43345e-10	-1.68403	0.000166924	-3.43345e-10	-1.41522
64539777	chr15:64539777:G:A	8.86647e-17	-3.43345e-10	-1.62458	2.72214e-09	-3.43345e-10	-1.8255	0.000121915	-3.43345e-10	-1.72944
64539802	chr15:64539802:AATTTTTGTATTTTTAGTAGTG:A	6.9568e-17	-1.86714	-9.44083e-10	2.04168e-09	-2.11315	-9.44083e-10	8.42764e-05	-2.09866	-9.44083e-10
64539856	chr15:64539856:C:T	5.91988e-17	-2.02854	-9.44083e-10	1.63894e-08	-0.0302831	-9.44083e-10	8.52584e-05	-2.08707	-9.44083e-10
64539894	chr15:64539894:C:T	6.62855e-17	-0.65949	-1.25598	6.24291e-08	-0.405666	1.71278	0.000326083	-0.110571	-0.635038
64539918	chr15:64539918:T:C	7.98763e-17	-3.43345e-10	-1.72897	4.51479e-09	-3.43345e-10	-1.31956	0.000129932	-3.43345e-10	-1.66575
64540427	chr15:64540427:C:T	7.48205e-17	-3.43345e-10	-1.79435	2.71385e-09	-3.43345e-10	-1.82855	0.00011553	-3.43345e-10	-1.78323
64541138	chr15:64541138:G:A	2.23453e-16	-3.43345e-10	-0.700243	4.50038e-09	-3.43345e-10	-1.32276	0.000296218	-3.43345e-10	-0.841666
64541688	chr15:64541688:C:A	1.48538e-17	-1.73197	-1.67922	6.52725e-10	-1.65029	-1.60323	6.15433e-05	-1.38692	-1.0261
64542089	chr15:64542089:G:T	8.47877e-17	-3.43345e-10	-1.6693	4.29155e-09	-3.43345e-10	-1.37027	0.000123141	-3.43345e-10	-1.71943
64542104	chr15:64542104:G:A	8.20826e-17	-3.43345e-10	-1.70172	8.0931e-07	-3.43345e-10	3.86926	0.000114143	-3.43345e-10	-1.79531
64542123	chr15:64542123:A:T	9.2028e-17	-3.43345e-10	-1.58735	2.72282e-09	-3.43345e-10	-1.82525	0.000130076	-3.43345e-10	-1.66464
64542763	chr15:64542763:A:G	5.42738e-17	-2.1154	-9.44083e-10	5.11344e-09	-1.19505	-9.44083e-10	0.00023574	-1.07003	-9.44083e-10
64543063	chr15:64543063:G:A	1.05151e-16	-3.43345e-10	-1.45405	2.80908e-09	-3.43345e-10	-1.79406	0.000145891	-3.43345e-10	-1.5499
64543066	chr15:64543066:G:A	7.56561e-17	-3.43345e-10	-1.78325	3.12684e-09	-3.43345e-10	-1.6869	0.000110409	-3.43345e-10	-1.82857
64543207	chr15:64543207:A:G	7.54235e-17	-1.20578	-0.580544	1.84186e-09	-1.29689	-0.919255	0.000543011	-0.962887	0.727255
64543229	chr15:64543229:C:G	7.25012e-17	-3.43345e-10	-1.82584	2.85513e-09	-3.43345e-10	-1.7778	0.000110522	-3.43345e-10	-1.82754
64543392	chr15:64543392:T:C	7.88591e-17	-3.43345e-10	-1.74178	6.61704e-07	-3.43345e-10	3.6679	0.000111958	-3.43345e-10	-1.81464
64543524	chr15:64543524:A:G	7.47059e-17	-3.43345e-10	-1.79589	3.93744e-09	-3.43345e-10	-1.45639	0.000111458	-3.43345e-10	-1.81911
64543543	chr15:64543543:A:G	1.16447e-16	-3.43345e-10	-1.35201	3.20168e-09	-3.43345e-10	-1.66324	0.000164724	-3.43345e-10	-1.42849
64543865	chr15:64543865:C:A	8.07336e-17	-3.43345e-10	-1.71829	2.11908e-08	-3.43345e-10	0.226647	0.000122002	-3.43345e-10	-1.72873
64544114	chr15:64544114:G:A	1.00935e-16	-3.43345e-10	-1.49497	2.77666e-09	-3.43345e-10	-1.80567	0.000140845	-3.43345e-10	-1.5851
64544306	chr15:64544306:C:T	6.0228e-17	-2.01131	-9.44083e-10	1.77767e-08	0.0509713	-9.44083e-10	8.45174e-05	-2.0958	-9.44083e-10
64544671	chr15:64544671:C:G	5.68135e-17	-2.06967	-9.44083e-10	2.90193e-09	-1.76154	-9.44083e-10	0.000108998	-1.84143	-9.44083e-10
64545315	chr15:64545315:C:T	9.09305e-18	-2.0756	-1.82634	7.32588e-10	-1.63491	-1.50318	3.20111e-05	-1.70431	-1.36237
64545565	chr15:64545565:A:G	7.24435e-17	-3.43345e-10	-1.82664	3.28615e-09	-3.43345e-10	-1.6372	0.000112506	-3.43345e-10	-1.80976
64545736	chr15:64545736:A:G	6.04878e-17	-2.007	-9.44083e-10	1.8101e-08	0.0690523	-9.44083e-10	8.4371e-05	-2.09754	-9.44083e-10
64545817	chr15:64545817:G:A	7.25282e-17	-3.43345e-10	-1.82547	3.31993e-09	-3.43345e-10	-1.62697	0.000112876	-3.43345e-10	-1.80647
64546243	chr15:64546243:T:C	1.09516e-16	-3.43345e-10	-1.41338	2.84622e-09	-3.43345e-10	-1.78093	0.00015082	-3.43345e-10	-1.51667
64546939	chr15:64546939:C:T	7.71957e-17	-1.21515	-0.547947	1.86313e-09	-1.308	-0.896661	0.000577065	-0.975749	0.800942
64547080	chr15:64547080:A:G	5.6438e-16	-3.43345e-10	0.226283	5.05891e-09	-3.43345e-10	-1.20577	0.000596461	-3.43345e-10	-0.141748
64547334	chr15:64547334:G:A	7.23543e-17	-3.43345e-10	-1.82787	1.16737e-07	-3.43345e-10	1.93301	0.00011232	-3.43345e-10	-1.81141
64547696	chr15:64547696:G:A	8.6423e-17	0.0760633	-1.72625	1.24482e-08	0.305866	-0.611206	0.000289336	0.680399	-1.54557
64548043	chr15:64548043:A:G	7.98671e-17	-3.43345e-10	-1.72908	4.5123e-09	-3.43345e-10	-1.32011	0.000129899	-3.43345e-10	-1.66601
64548241	chr15:64548241:A:G	2.11956e-16	-0.753066	-9.44083e-10	3.39167e-09	-1.6056	-9.44083e-10	0.000155863	-1.48378	-9.44083e-10
64548439	chr15:64548439:A:G	1.17202e-16	-3.43345e-10	-1.34555	2.91913e-09	-3.43345e-10	-1.75563	0.000160097	-3.43345e-10	-1.45698
64548490	chr15:64548490:G:A	8.30379e-17	-3.43345e-10	-1.69015	1.19456e-08	-3.43345e-10	-0.346558	0.000124508	-3.43345e-10	-1.70839
64548534	chr15:64548534:G:A	7.26634e-17	-3.43345e-10	-1.82361	2.90948e-09	-3.43345e-10	-1.75894	0.000110619	-3.43345e-10	-1.82667
64549174	chr15:64549174:G:T	8.04393e-17	-3.43345e-10	-1.72194	7.54515e-07	-3.43345e-10	3.79916	0.000112899	-3.43345e-10	-1.80627
64549241	chr15:64549241:A:G	5.99514e-17	-2.01591	-9.44083e-10	1.74216e-08	0.0307944	-9.44083e-10	8.46902e-05	-2.09376	-9.44083e-10
64549283	chr15:64549283:C:T	9.13383e-17	-3.43345e-10	-1.59487	4.85462e-09	-3.43345e-10	-1.24699	0.000131257	-3.43345e-10	-1.6556
64549352	chr15:64549352:G:A	8.0968e-17	-3.43345e-10	-1.71539	7.58027e-09	-3.43345e-10	-0.801368	0.000152009	-3.43345e-10	-1.50882
64549486	chr15:64549486:A:G	5.48731e-17	-2.10442	-9.44083e-10	2.10148e-09	-2.08428	-9.44083e-10	8.74018e-05	-2.06225	-9.44083e-10
64551561	chr15:64551561:G:A	2.0551e-17	-2.03929	-1.04725	4.5867e-10	-1.77803	-1.82831	0.000211493	-1.52267	0.344107
64551613	chr15:64551613:C:T	1.43589e-17	-1.75978	-1.68529	2.46441e-08	-1.44937	1.82699	4.18836e-05	-1.50027	-1.29759
64551904	chr15:64551904:T:C	8.05425e-17	-3.43345e-10	-1.72066	3.90003e-09	-3.43345e-10	-1.46593	0.000118245	-3.43345e-10	-1.76
64551906	chr15:64551906:A:G	1.41153e-16	-3.43345e-10	-1.1596	2.71444e-09	-3.43345e-10	-1.82833	0.000793547	-3.43345e-10	0.143752
64552173	chr15:64552173:G:T	2.32672e-17	-2.0548	-0.907604	4.79756e-10	-1.74147	-1.81993	0.000261006	-1.54538	0.577159
64553272	chr15:64553272:A:C	3.77027e-17	-1.41965	-1.06007	7.57762e-08	-2.08006	3.58092	0.000309113	-0.389772	-0.409282
64553554	chr15:64553554:TTTTAA:T	8.14232e-17	-3.43345e-10	-1.70978	4.7135e-09	-3.43345e-10	-1.27649	0.000133157	-3.43345e-10	-1.64124
64553659	chr15:64553659:C:T	7.37463e-17	-3.43345e-10	-1.80882	1.7568e-08	-3.43345e-10	0.039163	0.000110401	-3.43345e-10	-1.82864
64554511	chr15:64554511:G:A	6.04447e-17	-2.00772	-9.44083e-10	1.8123e-08	0.0702622	-9.44083e-10	8.43782e-05	-2.09745	-9.44083e-10
64554862	chr15:64554862:C:T	1.13272e-16	-3.43345e-10	-1.37965	2.85562e-09	-3.43345e-10	-1.77763	0.000152067	-3.43345e-10	-1.50844
64555159	chr15:64555159:G:A	7.60317e-17	-3.43345e-10	-1.7783	3.10514e-09	-3.43345e-10	-1.69386	0.00011044	-3.43345e-10	-1.82829
64555281	chr15:64555281:C:T	1.08699e-16	-3.43345e-10	-1.42087	2.81832e-09	-3.43345e-10	-1.79078	0.000146993	-3.43345e-10	-1.54238
64555355	chr15:64555355:A:G	9.07625e-18	-2.1154	-1.78838	7.91155e-10	-1.41636	-1.64482	3.5106e-05	-1.84862	-1.12577
64556323	chr15:64556323:G:C	7.56572e-17	-3.43345e-10	-1.78323	2.74186e-09	-3.43345e-10	-1.81828	0.00011151	-3.43345e-10	-1.81865
64556389	chr15:64556389:T:TC	7.28378e-17	-3.43345e-10	-1.82121	1.50793e-05	-3.43345e-10	6.79416	0.000120203	-3.43345e-10	-1.74358
64557293	chr15:64557293:G:A	1.93185e-17	-1.40445	-1.74393	2.53906e-08	-1.09923	1.5067	6.15564e-05	-0.990548	-1.42226
64557412	chr15:64557412:A:T	9.82271e-17	-3.43345e-10	-1.52216	2.7465e-09	-3.43345e-10	-1.81659	0.000135211	-3.43345e-10	-1.62593
64557705	chr15:64557705:G:T	2.23216e-17	-2.00996	-0.993928	4.36143e-10	-1.83031	-1.82639	0.000254185	-1.4236	0.428901
64558004	chr15:64558004:G:T	8.79159e-17	-3.43345e-10	-1.63306	2.7192e-09	-3.43345e-10	-1.82658	0.000121119	-3.43345e-10	-1.73599
64558163	chr15:64558163:C:T	7.24758e-17	-3.43345e-10	-1.82619	1.22511e-05	-3.43345e-10	6.58645	0.000122832	-3.43345e-10	-1.72195
64558281	chr15:64558281:CCCACCTCCTACCT:C	3.85767e-17	-0.791694	-1.6651	5.0523e-10	-1.68625	-1.82341	4.44516e-05	-1.05175	-1.68661
64558355	chr15:64558355:C:A	9.97194e-17	-3.43345e-10	-1.50709	2.75845e-09	-3.43345e-10	-1.81225	0.000136932	-3.43345e-10	-1.61328
64558933	chr15:64558933:C:T	9.57628e-18	-2.09866	-1.7515	6.00362e-10	-1.61948	-1.71766	4.68663e-05	-1.6974	-0.988059
64558967	chr15:64558967:C:A	1.46351e-16	-3.43345e-10	-1.12344	9.26867e-09	-3.43345e-10	-0.600277	0.000255034	-3.43345e-10	-0.991366
64559268	chr15:64559268:ATAG:A	5.44961e-17	-2.11132	-9.44083e-10	8.46202e-09	-0.69133	-9.44083e-10	9.81879e-05	-1.94588	-9.44083e-10
64560129	chr15:64560129:T:A	7.23056e-17	-3.43345e-10	-1.82854	3.38858e-09	-3.43345e-10	-1.60651	0.000113795	-3.43345e-10	-1.79836
64561455	chr15:64561455:ACT:A	2.19347e-17	-2.03953	-0.981842	4.60146e-10	-1.77715	-1.82598	0.000241301	-1.49905	0.452333
64562105	chr15:64562105:A:G	6.14293e-17	-1.99156	-9.44083e-10	1.94651e-08	0.141704	-9.44083e-10	8.38919e-05	-2.10323	-9.44083e-10
64562233	chr15:64562233:G:A	7.27603e-17	-3.43345e-10	-1.82227	1.58245e-08	-3.43345e-10	-0.0653608	0.000113846	-3.43345e-10	-1.79791
64562312	chr15:64562312:A:G	9.086e-18	-2.11516	-1.78755	7.65213e-10	-1.44502	-1.6495	3.58684e-05	-1.83101	-1.12189
64562528	chr15:64562528:C:T	7.25698e-17	-3.43345e-10	-1.8249	3.34907e-09	-3.43345e-10	-1.61823	0.000112483	-3.43345e-10	-1.80996
64562701	chr15:64562701:G:A	7.37556e-17	-3.43345e-10	-1.80869	3.20594e-09	-3.43345e-10	-1.66191	0.000156681	-3.43345e-10	-1.47855
64563357	chr15:64563357:G:A	6.00331e-17	-2.01455	-9.44083e-10	1.75313e-08	0.0370697	-9.44083e-10	8.46842e-05	-2.09383	-9.44083e-10
64563442	chr15:64563442:C:T	4.21709e-15	3.48204	-1.24458	6.13758e-09	0.575409	-1.5879	0.000478162	1.00618	-1.36899
64563497	chr15:64563497:C:T	1.18791e-17	-1.99942	-1.63525	5.39254e-09	0.107549	-1.24945	1.58684e-05	-2.10061	-1.66783
64563527	chr15:64563527:G:T	7.39244e-17	-3.43345e-10	-1.8064	0.000223173	-3.43345e-10	9.48878	0.000115501	-3.43345e-10	-1.78348
64564195	chr15:64564195:C:T	8.90022e-18	-2.10622	-1.81715	7.3215e-10	-1.57079	-1.5679	3.37295e-05	-1.73987	-1.27451
64564244	chr15:64564244:A:G	7.24669e-17	-3.43345e-10	-1.82632	2.87776e-09	-3.43345e-10	-1.7699	0.000110574	-3.43345e-10	-1.82708
64564647	chr15:64564647:A:G	1.00717e-16	-3.43345e-10	-1.49713	2.9364e-09	-3.43345e-10	-1.74973	0.000179802	-3.43345e-10	-1.3409
64565037	chr15:64565037:A:T	9.08057e-17	-3.43345e-10	-1.60072	4.81326e-09	-3.43345e-10	-1.25554	0.000130591	-3.43345e-10	-1.66069
64565356	chr15:64565356:T:C	9.75325e-17	-3.43345e-10	-1.52926	2.71645e-09	-3.43345e-10	-1.82759	0.000125786	-3.43345e-10	-1.69818
64566096	chr15:64566096:C:T	7.37946e-17	-3.43345e-10	-1.80816	0.000211981	-3.43345e-10	9.43733	0.000115763	-3.43345e-10	-1.78121
64566228	chr15:64566228:A:G	1.76869e-17	-1.74937	-1.48725	4.13231e-10	-1.88282	-1.82785	2.43128e-05	-1.83334	-1.50842
64566293	chr15:64566293:A:G	9.28257e-18	-2.11322	-1.76808	7.01195e-10	-1.4971	-1.68479	4.01054e-05	-1.79564	-1.04562
64566519	chr15:64566519:T:C	8.60269e-17	-3.43345e-10	-1.65479	4.4051e-09	-3.43345e-10	-1.34416	0.000124701	-3.43345e-10	-1.70684
64566861	chr15:64566861:C:T	8.23609e-17	-3.43345e-10	-1.69833	4.10652e-09	-3.43345e-10	-1.41434	0.0001318	-3.43345e-10	-1.65148
64567730	chr15:64567730:C:T	7.23957e-17	-3.43345e-10	-1.8273	1.34547e-08	-3.43345e-10	-0.227587	0.000111561	-3.43345e-10	-1.81819
64567957	chr15:64567957:G:A	7.29563e-17	-3.43345e-10	-1.81958	0.000154996	-3.43345e-10	9.12424	0.000118419	-3.43345e-10	-1.75853
64568027	chr15:64568027:A:G	8.82356e-17	-3.43345e-10	-1.62943	4.59248e-09	-3.43345e-10	-1.3025	0.000127429	-3.43345e-10	-1.6852
64568470	chr15:64568470:T:C	5.58387e-17	-2.08698	-9.44083e-10	2.0513e-09	-2.10844	-9.44083e-10	8.4302e-05	-2.09836	-9.44083e-10
64569096	chr15:64569096:T:C	3.11267e-16	-3.43345e-10	-0.368795	1.58859e-08	-3.43345e-10	-0.0614844	0.000380363	-3.43345e-10	-0.591636
64569459	chr15:64569459:G:A	1.02697e-16	-3.43345e-10	-1.47766	2.77428e-09	-3.43345e-10	-1.80653	0.000140229	-3.43345e-10	-1.58949
64569633	chr15:64569633:G:T	8.74295e-17	-3.43345e-10	-1.63861	4.52641e-09	-3.43345e-10	-1.31699	0.000126431	-3.43345e-10	-1.69306
64570439	chr15:64570439:A:T	8.77104e-18	-2.11403	-1.82396	8.36861e-10	-1.47811	-1.5269	2.97534e-05	-1.80963	-1.33018
64570476	chr15:64570476:G:A	8.59438e-17	-3.43345e-10	-1.65575	2.71468e-09	-3.43345e-10	-1.82824	0.000119257	-3.43345e-10	-1.75148
64571104	chr15:64571104:G:A	6.01221e-17	-2.01307	-9.44083e-10	1.77636e-08	0.0502366	-9.44083e-10	8.45136e-05	-2.09585	-9.44083e-10
64573337	chr15:64573337:C:T	1.39351e-17	-1.68237	-1.79267	2.02892e-08	-1.43832	1.62149	3.95534e-05	-1.3478	-1.50731
64573528	chr15:64573528:T:A	1.01594e-16	-3.43345e-10	-1.48846	2.78037e-09	-3.43345e-10	-1.80433	0.000141522	-3.43345e-10	-1.58031
64573535	chr15:64573535:T:G	8.7775e-17	-3.43345e-10	-1.63467	4.55104e-09	-3.43345e-10	-1.31156	0.000126845	-3.43345e-10	-1.6898
64574106	chr15:64574106:G:T	6.24819e-17	-1.97457	-9.44083e-10	2.09222e-08	0.213892	-9.44083e-10	8.34911e-05	-2.10802	-9.44083e-10
64574107	chr15:64574107:C:T	1.04281e-16	-3.43345e-10	-1.46236	2.99889e-09	-3.43345e-10	-1.72867	0.000148839	-3.43345e-10	-1.5299
64574130	chr15:64574130:G:A	1.50088e-17	-1.59036	-1.81044	1.28243e-08	-1.32425	1.04867	4.10105e-05	-1.22708	-1.59185
64574320	chr15:64574320:G:A	7.34257e-17	-3.43345e-10	-1.81317	0.000190644	-3.43345e-10	9.33125	0.000116783	-3.43345e-10	-1.77245
64574697	chr15:64574697:T:C	7.35816e-17	-1.81105	-9.44083e-10	5.34436e-09	-1.15088	-9.44083e-10	0.000187957	-1.29655	-9.44083e-10
64575565	chr15:64575565:G:A	8.75475e-17	-3.43345e-10	-1.63726	4.53725e-09	-3.43345e-10	-1.3146	0.000126558	-3.43345e-10	-1.69206
64575829	chr15:64575829:A:G	1.55544e-17	-1.66274	-1.70237	2.31432e-08	-1.4122	1.72698	4.83545e-05	-1.32019	-1.33401
64575836	chr15:64575836:C:T	1.27613e-16	-3.43345e-10	-1.26045	2.92327e-09	-3.43345e-10	-1.75422	0.000155451	-3.43345e-10	-1.48643
64576522	chr15:64576522:A:G	8.73592e-17	-3.43345e-10	-1.63942	4.51485e-09	-3.43345e-10	-1.31955	0.000126283	-3.43345e-10	-1.69424
64577752	chr15:64577752:G:T	7.53703e-17	-3.43345e-10	-1.78703	4.93489e-09	-3.43345e-10	-1.23059	0.000128892	-3.43345e-10	-1.67379
64577884	chr15:64577884:A:T	7.2649e-17	-3.43345e-10	-1.82381	3.59781e-09	-3.43345e-10	-1.54659	0.000114967	-3.43345e-10	-1.78811
64577953	chr15:64577953:A:C	1.17947e-17	-2.04776	-1.59404	1.05044e-07	2.37137	-0.543916	0.000379851	0.82715	-1.42013
64578217	chr15:64578217:C:T	1.64022e-17	-1.56837	-1.74366	2.39295e-08	-1.29459	1.64278	5.09274e-05	-1.193	-1.40936
64578334	chr15:64578334:G:T	1.19766e-17	-2.10448	-1.52201	2.8874e-09	-0.813605	-0.952955	5.00029e-05	-1.23939	-1.38129
64578465	chr15:64578465:T:A	9.30211e-17	0.183893	-1.76051	1.22775e-08	0.421939	-0.741085	0.000307533	0.803799	-1.60798
64579073	chr15:64579073:AAC:A	7.3696e-17	-3.43345e-10	-1.8095	0.000207483	-3.43345e-10	9.41589	0.000115998	-3.43345e-10	-1.77919
64579716	chr15:64579716:A:C	8.76818e-17	-3.43345e-10	-1.63573	2.71855e-09	-3.43345e-10	-1.82682	0.000116212	-3.43345e-10	-1.77735
64579787	chr15:64579787:G:A	7.42047e-17	-3.43345e-10	-1.80262	3.94515e-09	-3.43345e-10	-1.45443	0.000119985	-3.43345e-10	-1.7454
64579797	chr15:64579797:C:T	6.18803e-17	-1.98424	-9.44083e-10	2.01574e-08	0.176651	-9.44083e-10	8.36845e-05	-2.10571	-9.44083e-10
64579929	chr15:64579929:C:T	9.08231e-17	-3.43345e-10	-1.60053	4.81383e-09	-3.43345e-10	-1.25542	0.00013058	-3.43345e-10	-1.66078
64579971	chr15:64579971:T:C	1.24359e-15	1.01631	-9.44083e-10	2.24195e-07	2.5856	-9.44083e-10	0.0207261	3.40639	-9.44083e-10
64580133	chr15:64580133:A:G	1.82672e-17	-1.71843	-1.48591	4.23469e-10	-1.85841	-1.82778	2.49992e-05	-1.80647	-1.50745
64580160	chr15:64580160:G:A	1.3066e-16	-3.43345e-10	-1.23685	2.71563e-09	-3.43345e-10	-1.8279	0.000241191	-3.43345e-10	-1.04717
64580233	chr15:64580233:C:T	8.6578e-17	-1.6484	-9.44083e-10	8.1901e-09	-0.723992	-9.44083e-10	0.000266789	-0.946302	-9.44083e-10
64580238	chr15:64580238:G:A	8.5987e-17	-3.43345e-10	-1.65525	4.41915e-09	-3.43345e-10	-1.34097	0.000138374	-3.43345e-10	-1.6028
64580338	chr15:64580338:A:G	8.72086e-18	-2.11535	-1.82837	9.2543e-10	-1.4304	-1.47402	2.68439e-05	-1.84162	-1.4011
64580346	chr15:64580346:A:G	8.73827e-18	-2.11336	-1.82838	9.41024e-10	-1.34415	-1.54356	2.60361e-05	-1.89377	-1.3795
64580667	chr15:64580667:G:A	1.34102e-17	-2.02251	-1.49092	3.5607e-09	-0.040908	-1.51605	0.000626619	1.57386	-1.66629
64580782	chr15:64580782:C:T	8.78403e-17	-3.43345e-10	-1.63393	4.56187e-09	-3.43345e-10	-1.30918	0.000126906	-3.43345e-10	-1.68932
64581138	chr15:64581138:G:A	7.277e-17	-1.82214	-9.44083e-10	2.25143e-09	-2.01535	-9.44083e-10	9.55463e-05	-1.97315	-9.44083e-10
64581150	chr15:64581150:T:C	1.14443e-16	-3.43345e-10	-1.36937	3.16519e-09	-3.43345e-10	-1.6747	0.000157021	-3.43345e-10	-1.47638
64581467	chr15:64581467:A:G	8.01184e-17	-3.43345e-10	-1.72594	4.54123e-09	-3.43345e-10	-1.31372	0.000130086	-3.43345e-10	-1.66457
64581557	chr15:64581557:G:A	7.31224e-17	-3.43345e-10	-1.81731	3.75436e-09	-3.43345e-10	-1.504	0.00011706	-3.43345e-10	-1.77008
64581919	chr15:64581919:C:T	1.90927e-16	-3.43345e-10	-0.857552	4.07271e-09	-3.43345e-10	-1.42261	0.000250688	-3.43345e-10	-1.00855
64582436	chr15:64582436:C:A	7.30107e-17	-3.43345e-10	-1.81884	3.72542e-09	-3.43345e-10	-1.51174	0.000116659	-3.43345e-10	-1.77351
64583102	chr15:64583102:C:T	8.44064e-17	-3.43345e-10	-1.6738	4.25395e-09	-3.43345e-10	-1.37907	0.000135351	-3.43345e-10	-1.62489
64583524	chr15:64583524:T:C	5.95346e-17	-2.02289	-9.44083e-10	1.694e-08	0.00276216	-9.44083e-10	8.49502e-05	-2.0907	-9.44083e-10
64584353	chr15:64584353:C:T	1.62006e-17	-1.53013	-1.79427	1.70013e-08	-1.24885	1.25522	4.72837e-05	-1.1445	-1.5321
64584513	chr15:64584513:C:A	6.3959e-17	-1.9512	-9.44083e-10	7.60834e-08	1.50491	-9.44083e-10	8.31944e-05	-2.11158	-9.44083e-10
64584633	chr15:64584633:TTTTA:T	1.1349e-16	-3.43345e-10	-1.37773	3.14711e-09	-3.43345e-10	-1.68043	0.000161031	-3.43345e-10	-1.45117
64584935	chr15:64584935:T:A	5.43267e-17	-2.11443	-9.44083e-10	2.85352e-09	-1.77836	-9.44083e-10	0.000124838	-1.70575	-9.44083e-10
64585046	chr15:64585046:C:T	5.9706e-17	-2.02001	-9.44083e-10	2.13852e-09	-2.0668	-9.44083e-10	8.91122e-05	-2.04287	-9.44083e-10
64585345	chr15:64585345:C:G	7.37875e-17	-3.43345e-10	-1.80826	3.91975e-09	-3.43345e-10	-1.46089	0.000119306	-3.43345e-10	-1.75107
64585432	chr15:64585432:A:C	7.38221e-17	-3.43345e-10	-1.80779	3.91697e-09	-3.43345e-10	-1.4616	0.000119197	-3.43345e-10	-1.75199
64586182	chr15:64586182:C:T	1.60275e-17	-1.81603	-1.51911	3.9152e-10	-1.936	-1.82864	2.22059e-05	-1.89117	-1.54124
64586679	chr15:64586679:C:T	9.93215e-17	-3.43345e-10	-1.51108	2.94652e-09	-3.43345e-10	-1.74629	0.00017719	-3.43345e-10	-1.35554
64587097	chr15:64587097:G:A	1.35448e-16	-3.43345e-10	-1.20086	3.67199e-09	-3.43345e-10	-1.52618	0.000184189	-3.43345e-10	-1.3168
64587386	chr15:64587386:TATTA:T	1.63563e-17	-1.54474	-1.77009	1.7851e-08	-1.269	1.32414	4.86516e-05	-1.16593	-1.48214
64587606	chr15:64587606:C:T	5.94301e-16	-3.43345e-10	0.27794	6.3512e-09	-3.43345e-10	-0.978273	0.000719238	-3.43345e-10	0.045431
64588010	chr15:64588010:G:A	9.47673e-17	0.229375	-1.7874	1.14515e-08	0.465172	-0.853969	0.000306975	0.850313	-1.65631
64588151	chr15:64588151:G:A	1.0774e-16	-3.43345e-10	-1.42973	2.79463e-09	-3.43345e-10	-1.79922	0.000144647	-3.43345e-10	-1.55847
64588232	chr15:64588232:C:T	7.24346e-17	-3.43345e-10	-1.82676	3.49809e-09	-3.43345e-10	-1.5747	0.000113678	-3.43345e-10	-1.79939
64588691	chr15:64588691:C:T	5.44157e-17	-2.11279	-9.44083e-10	2.93374e-09	-1.75064	-9.44083e-10	0.000125032	-1.70419	-9.44083e-10
64588769	chr15:64588769:G:C	9.67106e-17	-3.43345e-10	-1.53772	5.2549e-09	-3.43345e-10	-1.16776	0.000169839	-3.43345e-10	-1.39791
64589515	chr15:64589515:T:C	8.43883e-17	-3.43345e-10	-1.67402	4.28387e-09	-3.43345e-10	-1.37206	0.000122904	-3.43345e-10	-1.72135
64589517	chr15:64589517:G:A	6.58295e-15	3.92413	-1.24134	8.57157e-09	0.904231	-1.5827	0.000682021	1.35686	-1.36456
64589805	chr15:64589805:TA:T	1.07033e-16	-3.43345e-10	-1.43631	2.80633e-09	-3.43345e-10	-1.79504	0.000145166	-3.43345e-10	-1.55488
64589906	chr15:64589906:A:G	1.5428e-16	-3.43345e-10	-1.07068	4.27877e-08	-3.43345e-10	0.929332	0.000222325	-3.43345e-10	-1.12862
64590077	chr15:64590077:A:G	8.35831e-17	-3.43345e-10	-1.6836	4.97559e-09	-3.43345e-10	-1.22237	0.000137355	-3.43345e-10	-1.61019
64590091	chr15:64590091:T:A	7.29878e-17	-3.43345e-10	-1.81915	3.70964e-09	-3.43345e-10	-1.51598	0.000116338	-3.43345e-10	-1.77626
64590184	chr15:64590184:G:T	1.03418e-16	-3.43345e-10	-1.47066	2.79424e-09	-3.43345e-10	-1.79936	0.000143739	-3.43345e-10	-1.56477
64591385	chr15:64591385:G:A	9.66622e-17	-3.43345e-10	-1.53822	2.7293e-09	-3.43345e-10	-1.82287	0.000132802	-3.43345e-10	-1.64391
64591400	chr15:64591400:C:T	1.91199e-16	-3.43345e-10	-0.856131	4.07599e-09	-3.43345e-10	-1.4218	0.000251007	-3.43345e-10	-1.00728
64591641	chr15:64591641:G:A	8.89171e-17	0.176695	-1.79844	1.0199e-08	0.409168	-0.913798	0.000282008	0.790894	-1.68172
64591685	chr15:64591685:C:T	9.25889e-18	-2.06878	-1.81508	1.57869e-08	-1.88105	1.81332	2.75906e-05	-1.61562	-1.59966
64591709	chr15:64591709:T:C	8.0771e-17	-3.43345e-10	-1.71783	4.6327e-09	-3.43345e-10	-1.29378	0.000131805	-3.43345e-10	-1.65143
64591740	chr15:64591740:G:C	5.9668e-17	-2.02065	-9.44083e-10	1.68119e-08	-0.00483317	-9.44083e-10	8.50125e-05	-2.08996	-9.44083e-10
64592187	chr15:64592187:T:C	8.89274e-18	-2.11449	-1.80972	7.78818e-10	-1.47016	-1.60674	3.28915e-05	-1.8163	-1.22324
64593046	chr15:64593046:G:T	6.09463e-17	-1.99945	-9.44083e-10	1.87075e-08	0.102009	-9.44083e-10	8.41144e-05	-2.10058	-9.44083e-10
64594188	chr15:64594188:C:T	5.43223e-17	-2.11451	-9.44083e-10	5.42059e-09	-1.13671	-9.44083e-10	0.000251007	-1.00728	-9.44083e-10
64594558	chr15:64594558:T:A	8.73185e-18	-2.11416	-1.82831	8.83695e-10	-1.4775	-1.47306	2.77864e-05	-1.81095	-1.39727
64594766	chr15:64594766:C:A	5.54158e-17	-2.08707	-0.00751394	2.92315e-09	-1.22471	-0.529548	0.000150793	-1.15786	-0.358989
64594793	chr15:64594793:A:T	1.11869e-16	-3.43345e-10	-1.39212	2.84274e-09	-3.43345e-10	-1.78215	0.000150939	-3.43345e-10	-1.51589
64594896	chr15:64594896:G:A	1.00932e-16	-3.43345e-10	-1.495	2.77608e-09	-3.43345e-10	-1.80588	0.000140971	-3.43345e-10	-1.58421
64595615	chr15:64595615:A:G	7.34731e-17	-3.43345e-10	-1.81253	0.000191306	-3.43345e-10	9.33471	0.000116604	-3.43345e-10	-1.77398
64595846	chr15:64595846:T:C	1.5177e-17	-1.58309	-1.80657	1.24465e-08	-1.31501	1.00953	4.18679e-05	-1.21694	-1.58131
64596044	chr15:64596044:A:C	8.72003e-18	-2.1154	-1.82843	9.38341e-10	-1.42365	-1.46691	2.67105e-05	-1.84541	-1.4023
64596075	chr15:64596075:G:A	3.63438e-16	-3.43345e-10	-0.213836	1.89456e-08	-3.43345e-10	0.114656	0.000431441	-3.43345e-10	-0.46563
64596732	chr15:64596732:A:C	1.05179e-17	-1.95559	-1.80078	3.88657e-09	0.273694	-1.74308	1.35421e-05	-2.11269	-1.81426
64596930	chr15:64596930:C:T	8.72591e-18	-2.11503	-1.82812	9.65155e-10	-1.38599	-1.4764	2.63841e-05	-1.86812	-1.39188
64597237	chr15:64597237:C:A	7.30594e-17	-3.43345e-10	-1.81817	0.000161737	-3.43345e-10	9.16681	0.000117985	-3.43345e-10	-1.7622
64597264	chr15:64597264:G:A	6.32683e-17	-1.96206	-9.44083e-10	2.2003e-08	0.264262	-9.44083e-10	8.3283e-05	-2.11052	-9.44083e-10
64597811	chr15:64597811:T:C	3.32413e-16	-3.43345e-10	-0.303067	5.42352e-09	-3.43345e-10	-1.13617	0.000387586	-3.43345e-10	-0.572824
64598105	chr15:64598105:C:T	7.12586e-17	-0.113428	-1.7297	9.62769e-09	0.106528	-0.668803	0.000232616	0.465309	-1.54868
64598305	chr15:64598305:A:G	1.33891e-17	-1.72029	-1.79471	6.10051e-09	-1.50138	0.482837	3.41011e-05	-1.41022	-1.59321
64599030	chr15:64599030:CT:C	1.98146e-16	-3.43345e-10	-0.82044	4.19739e-09	-3.43345e-10	-1.39245	0.000259757	-3.43345e-10	-0.973014
64599934	chr15:64599934:C:T	8.71844e-18	-2.11537	-1.82863	9.61248e-10	-1.40903	-1.45741	2.58313e-05	-1.8553	-1.42587
64600038	chr15:64600038:C:T	8.72541e-18	-2.11537	-1.82784	9.23874e-10	-1.40754	-1.49855	2.67366e-05	-1.85712	-1.38961
64600407	chr15:64600407:G:A	5.5063e-17	-2.10097	-9.44083e-10	3.89537e-09	-1.46713	-9.44083e-10	0.000170549	-1.39374	-9.44083e-10
64600476	chr15:64600476:A:G	7.32277e-17	-1.81587	-9.44083e-10	2.22657e-09	-2.02645	-9.44083e-10	9.41439e-05	-1.98794	-9.44083e-10
64601431	chr15:64601431:G:A	1.06649e-16	-3.43345e-10	-1.43991	2.80618e-09	-3.43345e-10	-1.79509	0.00014478	-3.43345e-10	-1.55755
64601646	chr15:64601646:A:G	1.93756e-17	-1.3317	-1.81373	4.17813e-10	-2.00318	-1.69646	2.25487e-05	-1.59612	-1.82096
64602079	chr15:64602079:G:A	6.99723e-17	-0.598039	-1.26331	4.01868e-10	-1.98277	-1.75578	3.5332e-05	-1.6264	-1.34157
64602230	chr15:64602230:C:T	5.75475e-17	-2.05684	-9.44083e-10	3.79053e-09	-1.49441	-9.44083e-10	0.000169881	-1.39766	-9.44083e-10
64602420	chr15:64602420:T:C	8.59997e-17	-3.43345e-10	-1.6551	4.40548e-09	-3.43345e-10	-1.34407	0.000124677	-3.43345e-10	-1.70703
64602671	chr15:64602671:C:T	9.07232e-17	-3.43345e-10	-1.60163	1.01651e-08	-3.43345e-10	-0.50796	0.000179382	-3.43345e-10	-1.34324
64602998	chr15:64602998:G:T	1.06516e-16	-3.43345e-10	-1.44115	1.51841e-08	-3.43345e-10	-0.106667	0.000227336	-3.43345e-10	-1.10633
64603059	chr15:64603059:C:T	1.05197e-16	-3.43345e-10	-1.45361	6.06292e-09	-3.43345e-10	-1.02473	0.00018898	-3.43345e-10	-1.29112
64603547	chr15:64603547:G:T	8.73438e-18	-2.11517	-1.82701	1.03198e-09	-1.39574	-1.3997	2.451e-05	-1.8637	-1.46997
64603663	chr15:64603663:A:T	7.94044e-17	-3.43345e-10	-1.73489	4.45748e-09	-3.43345e-10	-1.33233	0.000128972	-3.43345e-10	-1.67317
64603885	chr15:64603885:G:T	1.09615e-17	-1.92129	-1.79377	4.48209e-09	0.405657	-1.73249	1.35694e-05	-2.11531	-1.80964
64603922	chr15:64603922:C:T	1.15402e-16	-3.43345e-10	-1.36103	5.87068e-09	-3.43345e-10	-1.05695	0.00018696	-3.43345e-10	-1.30187
64603924	chr15:64603924:G:A	2.03032e-16	-3.43345e-10	-0.796079	4.26515e-09	-3.43345e-10	-1.37644	0.000265649	-3.43345e-10	-0.950586
64603970	chr15:64603970:C:T	1.15611e-16	-3.43345e-10	-1.35921	2.89902e-09	-3.43345e-10	-1.76254	0.00015084	-3.43345e-10	-1.51654
64604099	chr15:64604099:A:G	1.29469e-15	-3.43345e-10	1.05658	8.33732e-09	-3.43345e-10	-0.706176	0.000170504	-3.43345e-10	-1.394
64604198	chr15:64604198:T:C	6.01022e-17	-2.0134	-9.44083e-10	1.77068e-08	0.0470322	-9.44083e-10	8.45493e-05	-2.09543	-9.44083e-10
64604222	chr15:64604222:A:G	1.06423e-16	-3.43345e-10	-1.44202	2.80384e-09	-3.43345e-10	-1.79593	0.000144488	-3.43345e-10	-1.55956
64604518	chr15:64604518:G:A	8.81105e-17	-3.43345e-10	-1.63085	1.11589e-08	-3.43345e-10	-0.414678	0.000177116	-3.43345e-10	-1.35596
64605563	chr15:64605563:C:T	5.79707e-16	-3.43345e-10	0.253078	4.72028e-07	-3.43345e-10	3.33012	0.000636383	-3.43345e-10	-0.0769617
64605760	chr15:64605760:G:A	1.32085e-17	-2.0733	-1.45529	2.87052e-09	-0.272483	-1.49994	0.000434899	1.22479	-1.68244
64606047	chr15:64606047:G:A	7.30604e-17	-3.43345e-10	-1.81816	0.000167395	-3.43345e-10	9.2012	0.000118208	-3.43345e-10	-1.76032
64606108	chr15:64606108:G:GT	8.66608e-17	-3.43345e-10	-1.64744	4.50435e-09	-3.43345e-10	-1.32187	0.000125346	-3.43345e-10	-1.70169
64606359	chr15:64606359:G:A	6.31965e-17	-1.9632	-9.44083e-10	3.91827e-09	-1.46127	-9.44083e-10	0.000141938	-1.57737	-9.44083e-10
64606415	chr15:64606415:T:C	1.27227e-17	-1.76072	-1.80534	3.39652e-06	1.34863	3.95496	1.39425e-05	-2.10367	-1.79415
64606998	chr15:64606998:G:C	7.81027e-17	-3.43345e-10	-1.75142	4.53487e-09	-3.43345e-10	-1.31512	0.000129569	-3.43345e-10	-1.66855
64607142	chr15:64607142:A:T	5.94002e-17	-2.02515	-9.44083e-10	1.67252e-08	-0.0100035	-9.44083e-10	8.50521e-05	-2.0895	-9.44083e-10
64607231	chr15:64607231:T:G	6.41459e-17	-1.94829	-9.44083e-10	2.21648e-09	-2.031	-9.44083e-10	9.4263e-05	-1.98667	-9.44083e-10
64607302	chr15:64607302:G:A	7.51481e-17	-3.43345e-10	-1.78998	0.000310076	-3.43345e-10	9.81765	0.000113451	-3.43345e-10	-1.80139
64608059	chr15:64608059:C:T	1.09248e-17	-2.02676	-1.69165	9.4515e-08	2.51515	-0.793308	0.000373814	0.945429	-1.55443
64608829	chr15:64608829:C:T	8.19583e-17	-3.43345e-10	-1.70323	3.5074e-09	-3.43345e-10	-1.57204	0.000122241	-3.43345e-10	-1.72677
64609016	chr15:64609016:C:T	7.3349e-17	-3.43345e-10	-1.81422	2.80514e-09	-3.43345e-10	-1.79546	0.000110606	-3.43345e-10	-1.82678
64609568	chr15:64609568:C:T	7.5373e-17	-3.43345e-10	-1.787	3.11144e-05	-3.43345e-10	7.51851	0.000113907	-3.43345e-10	-1.79738
64609590	chr15:64609590:G:A	1.51672e-15	1.31766	-0.102798	8.49011e-08	1.49058	0.123992	0.00347384	1.97302	-0.352762
64610018	chr15:64610018:T:A	9.48381e-17	-3.43345e-10	-1.55727	2.8664e-09	-3.43345e-10	-1.77386	0.000136837	-3.43345e-10	-1.61397
64610091	chr15:64610091:C:T	7.23067e-17	-3.43345e-10	-1.82853	3.15695e-06	-3.43345e-10	5.23045	0.000122629	-3.43345e-10	-1.7236
64610330	chr15:64610330:A:G	2.01692e-16	-3.43345e-10	-0.802705	4.24654e-09	-3.43345e-10	-1.38081	0.000264067	-3.43345e-10	-0.956558
64610399	chr15:64610399:A:G	7.26553e-17	-3.43345e-10	-1.82372	1.27643e-05	-3.43345e-10	6.62749	0.000120794	-3.43345e-10	-1.73868
64610453	chr15:64610453:C:G	1.18495e-16	-3.43345e-10	-1.33458	2.90319e-09	-3.43345e-10	-1.76111	0.000158527	-3.43345e-10	-1.46684
64610618	chr15:64610618:G:A	1.21292e-16	-3.43345e-10	-1.31125	2.95181e-09	-3.43345e-10	-1.7445	0.000157496	-3.43345e-10	-1.47336
64610770	chr15:64610770:G:A	7.27315e-17	-3.43345e-10	-1.82267	3.06907e-09	-3.43345e-10	-1.70554	0.000113411	-3.43345e-10	-1.80174
64610840	chr15:64610840:G:T	1.40438e-17	-1.6906	-1.77667	6.94691e-06	1.58291	4.43622	1.38692e-05	-2.08714	-1.81594
64611149	chr15:64611149:T:A	8.72598e-17	-3.43345e-10	-1.64056	2.71694e-09	-3.43345e-10	-1.82741	0.000120445	-3.43345e-10	-1.74157
64611988	chr15:64611988:G:T	8.6615e-17	-3.43345e-10	-1.64797	4.46628e-09	-3.43345e-10	-1.33036	0.000125454	-3.43345e-10	-1.70082
64612715	chr15:64612715:T:C	7.22994e-17	-3.43345e-10	-1.82863	2.93454e-09	-3.43345e-10	-1.75037	0.000111296	-3.43345e-10	-1.82057
64612903	chr15:64612903:T:C	7.31112e-17	-3.43345e-10	-1.81746	2.82022e-09	-3.43345e-10	-1.7901	0.000110492	-3.43345e-10	-1.82782
64613141	chr15:64613141:C:A	7.23081e-17	-3.43345e-10	-1.82851	3.00933e-09	-3.43345e-10	-1.7252	0.000111213	-3.43345e-10	-1.82131
64613636	chr15:64613636:C:T	5.9778e-17	-2.01881	-9.44083e-10	1.72579e-08	0.0213528	-9.44083e-10	8.47852e-05	-2.09264	-9.44083e-10
64613666	chr15:64613666:T:C	6.00553e-17	-2.01418	-9.44083e-10	1.76443e-08	0.0434929	-9.44083e-10	8.46272e-05	-2.09451	-9.44083e-10
64614004	chr15:64614004:A:C	7.46276e-17	-3.43345e-10	-1.79693	0.000275468	-3.43345e-10	9.69931	0.00011418	-3.43345e-10	-1.79498
64614007	chr15:64614007:TC:T	7.49266e-17	-3.43345e-10	-1.79294	0.000296818	-3.43345e-10	9.77396	0.000113735	-3.43345e-10	-1.79889
64614172	chr15:64614172:T:C	7.31517e-17	-3.43345e-10	-1.81691	0.000155289	-3.43345e-10	9.12613	0.000117266	-3.43345e-10	-1.76832
64614214	chr15:64614214:C:T	5.97505e-17	-2.01927	-9.44083e-10	1.71902e-08	0.01742	-9.44083e-10	8.48249e-05	-2.09217	-9.44083e-10
64614816	chr15:64614816:T:C	7.34899e-17	-3.43345e-10	-1.8123	2.79498e-09	-3.43345e-10	-1.79909	0.000110689	-3.43345e-10	-1.82604
64615008	chr15:64615008:G:A	5.82648e-17	-2.04445	-9.44083e-10	3.23932e-09	-1.65155	-9.44083e-10	0.000121683	-1.73134	-9.44083e-10
64615091	chr15:64615091:A:G	8.74037e-18	-2.11358	-1.82791	1.01434e-09	-1.33109	-1.48159	2.59004e-05	-1.89449	-1.38401
64615207	chr15:64615207:C:T	8.7518e-18	-2.11306	-1.82713	1.00026e-09	-1.33108	-1.49558	2.62397e-05	-1.89728	-1.3682
64615428	chr15:64615428:C:A	7.369e-17	-3.43345e-10	-1.80958	0.000207573	-3.43345e-10	9.41632	0.000116031	-3.43345e-10	-1.7789
64615446	chr15:64615446:T:C	6.15787e-17	-2.0568	0.0676695	3.47562e-09	-1.10877	-0.472379	0.000183081	-1.03216	-0.290668
64615712	chr15:64615712:C:T	6.44404e-16	-3.43345e-10	0.358881	1.13849e-08	-3.43345e-10	-0.394627	0.000169874	-3.43345e-10	-1.3977
64615810	chr15:64615810:A:G	7.23402e-17	-3.43345e-10	-1.82807	1.37566e-05	-3.43345e-10	6.70235	0.000128196	-3.43345e-10	-1.6792
64616672	chr15:64616672:A:G	8.84347e-18	-2.11189	-1.81788	9.51805e-10	-1.31199	-1.56432	2.84979e-05	-1.90698	-1.27595
64617102	chr15:64617102:C:G	8.74464e-18	-2.1129	-1.8281	1.07762e-09	-1.32561	-1.42655	2.51724e-05	-1.89865	-1.40836
64617160	chr15:64617160:G:A	9.9726e-17	-1.50702	-9.44083e-10	2.27782e-09	-2.0037	-9.44083e-10	9.76072e-05	-1.95181	-9.44083e-10
64618022	chr15:64618022:A:C	1.34461e-16	-3.43345e-10	-1.20817	5.8593e-08	-3.43345e-10	1.2437	0.000189719	-3.43345e-10	-1.28722
64618059	chr15:64618059:T:C	6.7692e-16	-3.43345e-10	0.408108	6.90931e-09	-3.43345e-10	-0.894048	0.000815156	-3.43345e-10	0.170618
64618096	chr15:64618096:A:AG	7.24515e-17	-3.43345e-10	-1.82653	1.20141e-05	-3.43345e-10	6.56692	0.000130391	-3.43345e-10	-1.66222
64618746	chr15:64618746:G:T	8.72831e-18	-2.11528	-1.82759	9.33741e-10	-1.40392	-1.49155	2.70982e-05	-1.8582	-1.3751
64619001	chr15:64619001:C:T	1.95579e-15	-3.43345e-10	1.4691	1.07367e-08	-3.43345e-10	-0.453249	0.000199966	-3.43345e-10	-1.23461
64619206	chr15:64619206:C:T	1.03302e-17	-1.98062	-1.79376	3.55178e-09	0.174036	-1.7335	1.36674e-05	-2.10815	-1.8096
64619405	chr15:64619405:A:G	5.44469e-17	-2.11222	-9.44083e-10	2.56899e-09	-1.88341	-9.44083e-10	9.88919e-05	-1.93873	-9.44083e-10
64619431	chr15:64619431:C:T	8.11573e-17	-3.43345e-10	-1.71306	2.7228e-09	-3.43345e-10	-1.82526	0.000114918	-3.43345e-10	-1.78855
64619569	chr15:64619569:C:T	1.16438e-16	-3.43345e-10	-1.35209	2.90756e-09	-3.43345e-10	-1.7596	0.000159602	-3.43345e-10	-1.46008
64619798	chr15:64619798:A:G	1.32899e-15	1.08273	-9.44083e-10	2.42895e-07	2.66571	-9.44083e-10	0.0226378	3.49461	-9.44083e-10
64619892	chr15:64619892:C:T	1.53257e-17	-1.57306	-1.80685	1.45614e-08	-1.2982	1.14966	4.31055e-05	-1.19883	-1.57028
64620720	chr15:64620720:G:T	5.72547e-17	-2.06194	-9.44083e-10	2.69086e-09	-1.83706	-9.44083e-10	0.000102807	-1.89991	-9.44083e-10
64620814	chr15:64620814:G:A	8.90844e-17	-3.43345e-10	-1.61986	4.67262e-09	-3.43345e-10	-1.2852	0.00012842	-3.43345e-10	-1.67746
64621250	chr15:64621250:A:T	7.32738e-17	-3.43345e-10	-1.81524	0.000179131	-3.43345e-10	9.26896	0.000117193	-3.43345e-10	-1.76894
64621391	chr15:64621391:C:G	8.78246e-17	-3.43345e-10	-1.6341	4.56159e-09	-3.43345e-10	-1.30925	0.0001269	-3.43345e-10	-1.68936
64621685	chr15:64621685:G:T	1.2781e-17	-1.74826	-1.81322	6.73029e-09	-1.52198	0.601683	3.20383e-05	-1.433	-1.63283
64622907	chr15:64622907:C:T	5.94301e-16	-3.43345e-10	0.27794	6.3512e-09	-3.43345e-10	-0.978273	0.000719238	-3.43345e-10	0.045431
64623449	chr15:64623449:A:C	9.43407e-17	-3.43345e-10	-1.56253	4.10342e-09	-3.43345e-10	-1.4151	0.000127146	-3.43345e-10	-1.68743
64623849	chr15:64623849:C:A	5.7114e-17	-2.09015	0.0257549	2.91108e-09	-1.25361	-0.504782	0.000150907	-1.18575	-0.330351
64624052	chr15:64624052:A:G	7.29759e-17	-3.43345e-10	-1.81932	3.70336e-09	-3.43345e-10	-1.51768	0.000116307	-3.43345e-10	-1.77652
64624836	chr15:64624836:T:G	9.14366e-18	-2.09455	-1.80183	9.88876e-10	-1.15797	-1.68013	2.99232e-05	-1.97975	-1.15438
64624868	chr15:64624868:TTC:T	6.28344e-17	-1.96894	-9.44083e-10	2.13483e-08	0.234056	-9.44083e-10	8.3417e-05	-2.10891	-9.44083e-10
64624942	chr15:64624942:T:C	9.44478e-17	-1.5614	-9.44083e-10	2.18031e-09	-2.04745	-9.44083e-10	9.2417e-05	-2.00645	-9.44083e-10
64624983	chr15:64624983:C:T	8.69903e-17	-3.43345e-10	-1.64365	4.49067e-09	-3.43345e-10	-1.32492	0.00012588	-3.43345e-10	-1.69743
64625159	chr15:64625159:T:C	8.41732e-17	-3.43345e-10	-1.67657	3.29515e-06	-3.43345e-10	5.27329	0.000185006	-3.43345e-10	-1.31237
64625702	chr15:64625702:A:G	8.62443e-17	-3.43345e-10	-1.65226	4.44455e-09	-3.43345e-10	-1.33524	0.00012514	-3.43345e-10	-1.70333
64625952	chr15:64625952:G:T	8.23135e-17	-3.43345e-10	-1.69891	4.02594e-09	-3.43345e-10	-1.43416	0.000127111	-3.43345e-10	-1.6877
64626980	chr15:64626980:G:A	1.24219e-17	-1.86823	-1.72176	6.18607e-09	0.572299	-1.57692	1.45778e-05	-2.11346	-1.7398
64629537	chr15:64629537:G:A	1.40207e-17	-1.68953	-1.77938	9.40779e-06	1.59477	4.72761	1.38507e-05	-2.08652	-1.8179
64629566	chr15:64629566:A:G	6.00185e-16	0.287792	-9.44083e-10	9.10327e-08	1.6843	-9.44083e-10	0.00293319	1.45108	-9.44083e-10
64629961	chr15:64629961:C:T	7.23828e-17	-3.43345e-10	-1.82748	2.92266e-09	-3.43345e-10	-1.75442	0.00011055	-3.43345e-10	-1.82729
64630705	chr15:64630705:T:A	4.56764e-16	0.0147223	-9.44083e-10	6.41946e-08	1.335	-9.44083e-10	0.00209224	1.11323	-9.44083e-10
64630793	chr15:64630793:TTTTG:T	7.79701e-17	-3.43345e-10	-1.75312	6.84668e-06	-3.43345e-10	6.0046	0.000160527	-3.43345e-10	-1.4543
64631081	chr15:64631081:C:G	9.81822e-17	-3.43345e-10	-1.52262	1.95801e-08	-3.43345e-10	0.147595	0.000145945	-3.43345e-10	-1.54953
64631417	chr15:64631417:G:A	1.16184e-16	-3.43345e-10	-1.35427	2.90515e-09	-3.43345e-10	-1.76043	0.000159303	-3.43345e-10	-1.46195
64632317	chr15:64632317:A:G	1.37702e-17	-1.72487	-1.76207	7.00316e-06	1.47478	4.55242	1.36639e-05	-2.09542	-1.82258
64632722	chr15:64632722:C:T	7.37467e-17	-3.43345e-10	-1.80881	2.90679e-09	-3.43345e-10	-1.75987	0.000110455	-3.43345e-10	-1.82815
64632828	chr15:64632828:GCAGTGGTGTGAT:G	6.45652e-17	-1.94177	-9.44083e-10	1.4425e-07	2.14463	-9.44083e-10	8.3267e-05	-2.11071	-9.44083e-10
64633752	chr15:64633752:G:A	7.25706e-17	-3.43345e-10	-1.82489	2.88393e-09	-3.43345e-10	-1.76776	0.000110411	-3.43345e-10	-1.82855
64633780	chr15:64633780:CTG:C	1.47642e-16	-3.43345e-10	-1.11466	9.35659e-09	-3.43345e-10	-0.590837	0.000257442	-3.43345e-10	-0.981967
64634194	chr15:64634194:G:A	7.35397e-17	-3.43345e-10	-1.81162	2.92208e-09	-3.43345e-10	-1.75462	0.000110417	-3.43345e-10	-1.8285
64634972	chr15:64634972:C:T	7.87586e-17	-3.43345e-10	-1.74306	6.1504e-06	-3.43345e-10	5.89736	0.000164047	-3.43345e-10	-1.43261
64635200	chr15:64635200:AT:A	7.23022e-17	-3.43345e-10	-1.82859	2.9647e-09	-3.43345e-10	-1.74014	0.000111414	-3.43345e-10	-1.81951
64635652	chr15:64635652:A:G	8.96885e-17	-3.43345e-10	-1.6131	4.7068e-09	-3.43345e-10	-1.27791	0.000145046	-3.43345e-10	-1.55571
64635902	chr15:64635902:C:T	5.77198e-17	-2.05385	-9.44083e-10	2.8483e-09	-1.7802	-9.44083e-10	0.000130046	-1.66487	-9.44083e-10
64636164	chr15:64636164:AG:A	6.13507e-17	-1.99284	-9.44083e-10	7.70358e-08	1.51735	-9.44083e-10	8.2877e-05	-2.1154	-9.44083e-10
64636331	chr15:64636331:A:G	6.78321e-17	-1.89241	-9.44083e-10	4.68682e-09	-1.28216	-9.44083e-10	0.000219431	-1.14172	-9.44083e-10
64637715	chr15:64637715:A:C	7.48157e-17	-3.43345e-10	-1.79442	0.000288849	-3.43345e-10	9.74674	0.000113906	-3.43345e-10	-1.79739
64638049	chr15:64638049:G:A	1.05087e-17	-2.1119	-1.64534	6.60369e-10	-1.41456	-1.82731	4.94658e-05	-1.91452	-0.71696
64638078	chr15:64638078:T:C	8.59928e-17	-3.43345e-10	-1.65518	4.37971e-09	-3.43345e-10	-1.34994	0.000124894	-3.43345e-10	-1.7053
64638089	chr15:64638089:A:G	8.61666e-17	-3.43345e-10	-1.65316	5.24646e-09	-3.43345e-10	-1.16936	0.000142743	-3.43345e-10	-1.57172
64638767	chr15:64638767:C:T	1.59483e-16	-3.43345e-10	-1.03751	1.03476e-08	-3.43345e-10	-0.490164	0.000280336	-3.43345e-10	-0.896772
64638956	chr15:64638956:G:A	5.70054e-17	-0.405677	-1.66062	8.8091e-09	-0.204121	-0.447011	0.000187306	0.135035	-1.43505
64639064	chr15:64639064:A:C	5.91671e-17	-2.02908	-9.44083e-10	2.78152e-09	-1.80392	-9.44083e-10	0.000126941	-1.68904	-9.44083e-10
64639212	chr15:64639212:A:G	1.15293e-16	-3.43345e-10	-1.36197	2.89079e-09	-3.43345e-10	-1.76539	0.000158061	-3.43345e-10	-1.46978
64639243	chr15:64639243:A:G	5.92957e-17	-2.02691	-9.44083e-10	6.29226e-08	1.31499	-9.44083e-10	8.31125e-05	-2.11257	-9.44083e-10
64639950	chr15:64639950:C:T	7.31451e-17	-3.43345e-10	-1.817	0.000155678	-3.43345e-10	9.12863	0.000117273	-3.43345e-10	-1.76826
64640055	chr15:64640055:G:A	5.43626e-17	-2.11377	-9.44083e-10	4.32614e-09	-1.36224	-9.44083e-10	0.000196257	-1.25334	-9.44083e-10
64640086	chr15:64640086:ATTG:A	6.11265e-17	-1.9965	-9.44083e-10	7.54321e-08	1.49632	-9.44083e-10	8.28785e-05	-2.11539	-9.44083e-10
64640239	chr15:64640239:T:C	7.41732e-17	-3.43345e-10	-1.80304	0.000244963	-3.43345e-10	9.58194	0.000114964	-3.43345e-10	-1.78814
64640417	chr15:64640417:G:A	1.40039e-17	-1.68423	-1.78588	1.17593e-09	-0.837053	-1.8278	4.40678e-05	-0.950095	-1.79694
64640686	chr15:64640686:A:G	8.50349e-17	-3.43345e-10	-1.66638	2.71366e-09	-3.43345e-10	-1.82862	0.000118446	-3.43345e-10	-1.7583
64641371	chr15:64641371:C:G	7.23014e-17	-3.43345e-10	-1.8286	8.92369e-06	-3.43345e-10	6.26955	0.000127809	-3.43345e-10	-1.68223
64641399	chr15:64641399:TAG:T	6.01909e-17	-2.01192	-9.44083e-10	6.88871e-08	1.40555	-9.44083e-10	8.29492e-05	-2.11453	-9.44083e-10
64641624	chr15:64641624:A:G	7.23021e-17	-3.43345e-10	-1.82859	9.63419e-06	-3.43345e-10	6.34616	0.000126495	-3.43345e-10	-1.69256
64641688	chr15:64641688:T:TA	7.42075e-17	-3.43345e-10	-1.80258	0.000246174	-3.43345e-10	9.58688	0.000114894	-3.43345e-10	-1.78876
64641783	chr15:64641783:G:T	8.74293e-18	-2.11419	-1.82702	1.31154e-09	-1.07321	-1.4825	2.4496e-05	-1.96439	-1.36987
64641918	chr15:64641918:C:T	6.07015e-17	-2.00348	-9.44083e-10	1.85639e-08	0.0942991	-9.44083e-10	8.42224e-05	-2.0993	-9.44083e-10
64642631	chr15:64642631:C:T	7.31381e-17	-3.43345e-10	-1.8171	1.61417e-08	-3.43345e-10	-0.0455125	0.000110516	-3.43345e-10	-1.8276
64642718	chr15:64642718:T:C	1.38509e-17	-1.65247	-1.82862	1.35589e-06	2.98647	1.39883	1.70025e-05	-2.02398	-1.67542
64642760	chr15:64642760:C:T	7.40828e-17	-3.43345e-10	-1.80426	2.75614e-09	-3.43345e-10	-1.81309	0.000111117	-3.43345e-10	-1.82218
64643184	chr15:64643184:C:T	7.39848e-17	-3.43345e-10	-1.80559	0.000231886	-3.43345e-10	9.52708	0.000115343	-3.43345e-10	-1.78485
64643560	chr15:64643560:T:C	8.88465e-17	-3.43345e-10	-1.62254	4.66968e-09	-3.43345e-10	-1.28583	0.000128342	-3.43345e-10	-1.67806
64643736	chr15:64643736:G:A	7.40599e-17	-3.43345e-10	-1.80457	0.000235286	-3.43345e-10	9.54164	0.000115155	-3.43345e-10	-1.78648
64644287	chr15:64644287:A:G	1.24601e-17	-2.11476	-1.47215	4.9864e-10	-1.74539	-1.7774	2.18968e-05	-1.66434	-1.78208
64644587	chr15:64644587:G:C	8.75966e-18	-2.1154	-1.82389	1.17202e-09	-1.14583	-1.52236	2.63675e-05	-1.93524	-1.32539
64645251	chr15:64645251:C:T	5.78861e-17	-2.05097	-9.44083e-10	4.10799e-09	-1.41398	-9.44083e-10	0.000114555	-1.79171	-9.44083e-10
64645649	chr15:64645649:A:G	2.63166e-17	-1.18977	-1.64948	1.35208e-06	2.78037	1.60212	1.92e-05	-1.75096	-1.82689
64646146	chr15:64646146:A:G	2.74883e-17	-1.00859	-1.7871	2.69114e-07	3.06478	-0.296558	2.33623e-05	-1.64373	-1.73791
64646170	chr15:64646170:A:C	7.48845e-17	-3.43345e-10	-1.7935	3.38858e-09	-3.43345e-10	-1.60651	0.000116643	-3.43345e-10	-1.77364
64646370	chr15:64646370:T:C	7.32284e-17	-3.43345e-10	-1.81586	8.17823e-05	-3.43345e-10	8.4849	0.00011731	-3.43345e-10	-1.76795
64646477	chr15:64646477:A:G	7.27655e-17	-3.43345e-10	-1.8222	3.09316e-09	-3.43345e-10	-1.69772	0.000112111	-3.43345e-10	-1.81327
64646509	chr15:64646509:C:T	7.46033e-17	-3.43345e-10	-1.79726	0.000274915	-3.43345e-10	9.6973	0.000114214	-3.43345e-10	-1.79469
64646527	chr15:64646527:G:A	1.3401e-16	-3.43345e-10	-1.21153	3.43903e-09	-3.43345e-10	-1.59173	0.000173316	-3.43345e-10	-1.37765
64647735	chr15:64647735:T:C	8.98584e-17	-3.43345e-10	-1.61121	4.7554e-09	-3.43345e-10	-1.26764	0.000129607	-3.43345e-10	-1.66825
64648004	chr15:64648004:T:C	1.53903e-17	-1.95121	-1.4245	3.57268e-10	-2.03382	-1.82236	2.18423e-05	-2.00018	-1.44874
64648519	chr15:64648519:T:C	8.73302e-18	-2.11484	-1.8275	1.28322e-09	-1.18057	-1.39698	2.34023e-05	-1.91824	-1.46168
64648692	chr15:64648692:G:A	9.01213e-18	-2.09931	-1.81156	8.69108e-10	-1.3805	-1.5867	3.22287e-05	-1.82463	-1.23528
64648769	chr15:64648769:T:A	6.73329e-17	-1.8998	-9.44083e-10	1.20248e-07	1.96264	-9.44083e-10	8.389e-05	-2.10325	-9.44083e-10
64648790	chr15:64648790:G:C	7.39059e-17	-3.43345e-10	-1.80665	1.20826e-06	-3.43345e-10	4.27002	0.0001143	-3.43345e-10	-1.79393
64649082	chr15:64649082:T:C	8.6429e-17	-3.43345e-10	-1.65012	4.66929e-09	-3.43345e-10	-1.28591	0.000137531	-3.43345e-10	-1.60891
64649134	chr15:64649134:A:G	1.14272e-16	-3.43345e-10	-1.37087	2.88534e-09	-3.43345e-10	-1.76728	0.000156826	-3.43345e-10	-1.47762
64649148	chr15:64649148:A:G	8.00631e-17	-3.43345e-10	-1.72663	9.24278e-09	-3.43345e-10	-0.603074	0.000152408	-3.43345e-10	-1.5062
64649441	chr15:64649441:T:C	7.39142e-17	-3.43345e-10	-1.80654	0.000224508	-3.43345e-10	9.49475	0.000115488	-3.43345e-10	-1.7836
64649770	chr15:64649770:A:G	1.16356e-16	-3.43345e-10	-1.35279	2.90407e-09	-3.43345e-10	-1.76081	0.000159288	-3.43345e-10	-1.46205
64650300	chr15:64650300:C:A	7.38933e-17	-3.43345e-10	-1.80682	0.000223409	-3.43345e-10	9.48984	0.000115543	-3.43345e-10	-1.78312
64651247	chr15:64651247:A:G	1.05155e-17	-2.09466	-1.66194	3.62714e-10	-2.10076	-1.74029	1.86632e-05	-2.0373	-1.5689
64651418	chr15:64651418:A:G	1.13989e-16	-3.43345e-10	-1.37334	2.88287e-09	-3.43345e-10	-1.76813	0.000156492	-3.43345e-10	-1.47975
64651885	chr15:64651885:T:A	1.36843e-16	-3.43345e-10	-1.19061	5.54468e-09	-3.43345e-10	-1.11408	0.00032117	-3.43345e-10	-0.760792
64651982	chr15:64651982:A:AT	7.27901e-17	-3.43345e-10	-1.82186	3.16035e-09	-3.43345e-10	-1.67623	0.000112112	-3.43345e-10	-1.81327
64651985	chr15:64651985:A:T	1.58112e-17	-2.1154	-1.23333	3.37126e-10	-2.10215	-1.81206	2.31844e-05	-2.11122	-1.27806
64651990	chr15:64651990:A:G	8.49073e-17	-3.43345e-10	-1.66788	4.3408e-09	-3.43345e-10	-1.35886	0.000123466	-3.43345e-10	-1.71679
64652021	chr15:64652021:C:T	7.80771e-17	-3.43345e-10	-1.75175	3.846e-09	-3.43345e-10	-1.47988	0.000124171	-3.43345e-10	-1.7111
64652341	chr15:64652341:ATATAT:A	7.36903e-17	-3.43345e-10	-1.80957	0.00020871	-3.43345e-10	9.42178	0.000116048	-3.43345e-10	-1.77876
64652464	chr15:64652464:A:G	2.78237e-17	-0.992382	-1.79118	1.12062e-05	4.78037	1.71693	2.257e-05	-1.66431	-1.75182
64652534	chr15:64652534:G:A	5.62399e-17	-2.07982	-9.44083e-10	3.2283e-08	0.647624	-9.44083e-10	8.35712e-05	-2.10706	-9.44083e-10
64652735	chr15:64652735:G:A	5.64565e-17	-2.07598	-9.44083e-10	2.14612e-09	-2.06326	-9.44083e-10	9.35987e-05	-1.99374	-9.44083e-10
64653625	chr15:64653625:G:A	8.36637e-17	-3.43345e-10	-1.68264	0.00311203	-3.43345e-10	12.1239	0.00011045	-3.43345e-10	-1.8282
64653641	chr15:64653641:G:A	5.97084e-17	-2.01997	-9.44083e-10	3.34879e-09	-1.61832	-9.44083e-10	0.000123869	-1.71354	-9.44083e-10
64653651	chr15:64653651:AAAAT:A	8.58444e-17	-3.43345e-10	-1.65691	8.9251e-09	-3.43345e-10	-0.63805	0.000167715	-3.43345e-10	-1.4105
64653989	chr15:64653989:G:A	5.87812e-17	-2.03562	-9.44083e-10	3.22688e-09	-1.6554	-9.44083e-10	0.000119846	-1.74655	-9.44083e-10
64654121	chr15:64654121:C:T	8.1384e-17	-3.43345e-10	-1.71027	4.02948e-09	-3.43345e-10	-1.43328	0.00011917	-3.43345e-10	-1.75221
64654267	chr15:64654267:C:T	7.27586e-17	-3.43345e-10	-1.8223	1.50034e-08	-3.43345e-10	-0.118641	0.000110801	-3.43345e-10	-1.82502
64654412	chr15:64654412:C:T	1.41914e-16	-3.43345e-10	-1.15422	3.60901e-09	-3.43345e-10	-1.54349	0.000198102	-3.43345e-10	-1.24398
64654523	chr15:64654523:C:T	8.42387e-17	-3.43345e-10	-1.67579	0.00337875	-3.43345e-10	12.2061	0.000110501	-3.43345e-10	-1.82774
64654588	chr15:64654588:G:C	7.25426e-17	-3.43345e-10	-1.82527	3.06171e-09	-3.43345e-10	-1.70794	0.000112781	-3.43345e-10	-1.80731
64654722	chr15:64654722:T:C	1.18578e-16	-3.43345e-10	-1.33387	2.92423e-09	-3.43345e-10	-1.75389	0.000161928	-3.43345e-10	-1.44561
64655082	chr15:64655082:C:T	7.35442e-17	-3.43345e-10	-1.81156	2.78228e-09	-3.43345e-10	-1.80365	0.000111164	-3.43345e-10	-1.82176
64655449	chr15:64655449:A:G	8.6509e-17	-3.43345e-10	-1.6492	4.47945e-09	-3.43345e-10	-1.32742	0.000139555	-3.43345e-10	-1.5943
64655735	chr15:64655735:C:T	8.35698e-17	-3.43345e-10	-1.68376	0.00317325	-3.43345e-10	12.1433	0.000110442	-3.43345e-10	-1.82827
64656284	chr15:64656284:G:A	1.41195e-16	-3.43345e-10	-1.1593	8.76704e-09	-3.43345e-10	-0.655918	0.000244253	-3.43345e-10	-1.03456
64656595	chr15:64656595:C:G	7.93562e-17	-1.7355	-9.44083e-10	8.79508e-09	-0.652725	-9.44083e-10	0.000274835	-0.916592	-9.44083e-10
64657080	chr15:64657080:G:A	1.00975e-17	-1.97987	-1.81729	3.7358e-10	-2.09722	-1.71432	1.37376e-05	-2.11533	-1.7973
64657105	chr15:64657105:A:G	7.45341e-17	-3.43345e-10	-1.79819	2.71412e-09	-3.43345e-10	-1.82845	0.000115858	-3.43345e-10	-1.78039
64657177	chr15:64657177:T:C	1.36949e-16	-1.18984	-9.44083e-10	2.98179e-09	-1.73439	-9.44083e-10	0.00013063	-1.66039	-9.44083e-10
64657591	chr15:64657591:C:T	1.41112e-17	-2.10205	-1.36042	5.03779e-10	-1.78226	-1.73028	2.4705e-05	-1.8582	-1.46756
64657857	chr15:64657857:A:G	6.62836e-17	-1.9155	-9.44083e-10	1.14619e-07	1.91469	-9.44083e-10	8.36378e-05	-2.10627	-9.44083e-10
64658016	chr15:64658016:C:G	8.64347e-16	-3.43345e-10	0.652529	6.32582e-09	-3.43345e-10	-0.982277	0.000144894	-3.43345e-10	-1.55676
64658206	chr15:64658206:T:A	1.87211e-17	-1.62453	-1.55526	0.574861	3.66271	13.68	1.50536e-05	-2.01729	-1.80386
64658355	chr15:64658355:G:A	5.45088e-17	-2.11108	-9.44083e-10	2.03865e-09	-2.11463	-9.44083e-10	8.29324e-05	-2.11474	-9.44083e-10
64658418	chr15:64658418:A:G	1.14694e-16	-3.43345e-10	-1.36718	2.88854e-09	-3.43345e-10	-1.76617	0.000157292	-3.43345e-10	-1.47466
64658591	chr15:64658591:A:G	7.57193e-17	-1.78241	-9.44083e-10	2.18156e-09	-2.04688	-9.44083e-10	9.19719e-05	-2.01128	-9.44083e-10
64658712	chr15:64658712:A:G	8.05167e-17	-3.43345e-10	-1.72098	3.9518e-09	-3.43345e-10	-1.45275	0.00011816	-3.43345e-10	-1.76072
64658888	chr15:64658888:CAA:C	1.51731e-16	-3.43345e-10	-1.08734	2.8941e-09	-3.43345e-10	-1.76424	0.000177537	-3.43345e-10	-1.35358
64658932	chr15:64658932:A:T	1.34312e-16	-3.43345e-10	-1.20928	5.8436e-08	-3.43345e-10	1.24101	0.000189527	-3.43345e-10	-1.28823
64659025	chr15:64659025:C:T	7.40973e-17	-3.43345e-10	-1.80407	2.75651e-09	-3.43345e-10	-1.81295	0.000111133	-3.43345e-10	-1.82204
64659136	chr15:64659136:C:T	9.33447e-17	-3.43345e-10	-1.57315	1.46145e-08	-3.43345e-10	-0.144904	0.000195944	-3.43345e-10	-1.25493
64659181	chr15:64659181:T:C	8.47612e-17	-3.43345e-10	-1.66961	2.71361e-09	-3.43345e-10	-1.82864	0.000118197	-3.43345e-10	-1.76041
64660456	chr15:64660456:AAC:A	1.58594e-17	-1.74694	-1.59874	0.257841	3.21364	13.3273	1.4156e-05	-2.06676	-1.81586
64660500	chr15:64660500:T:G	6.83402e-17	-1.88495	-9.44083e-10	2.06906e-09	-2.09982	-9.44083e-10	8.28796e-05	-2.11537	-9.44083e-10
64660946	chr15:64660946:T:A	5.26707e-16	-3.43345e-10	0.157198	4.16703e-07	-3.43345e-10	3.20546	0.000584486	-3.43345e-10	-0.162028
64661107	chr15:64661107:G:A	1.22177e-16	-3.43345e-10	-1.30397	2.96761e-09	-3.43345e-10	-1.73916	0.000166534	-3.43345e-10	-1.41756
64661801	chr15:64661801:T:C	7.27259e-17	-3.43345e-10	-1.82275	2.73535e-09	-3.43345e-10	-1.82066	0.000111959	-3.43345e-10	-1.81462
64662044	chr15:64662044:T:TTGACTGGGGCTGCCATCATCTGAAAGCA	7.32759e-17	-3.43345e-10	-1.81521	1.65157e-08	-3.43345e-10	-0.0226049	0.000110465	-3.43345e-10	-1.82806
64662352	chr15:64662352:T:C	1.18859e-16	-3.43345e-10	-1.33151	2.92691e-09	-3.43345e-10	-1.75297	0.000162255	-3.43345e-10	-1.44359
64662465	chr15:64662465:A:G	6.86693e-16	0.422442	-9.44083e-10	3.87858e-08	0.831138	-9.44083e-10	0.000984397	0.359268	-9.44083e-10
64662505	chr15:64662505:T:C	9.07917e-18	-2.07727	-1.8262	8.87551e-08	-1.22182	2.88078	0.000127702	-0.0303317	-1.65273
64662766	chr15:64662766:C:T	8.62552e-17	-1.65214	-9.44083e-10	2.12003e-09	-2.07549	-9.44083e-10	8.91059e-05	-2.04294	-9.44083e-10
64662812	chr15:64662812:C:T	1.13799e-16	-3.43345e-10	-1.37501	2.88107e-09	-3.43345e-10	-1.76875	0.000156261	-3.43345e-10	-1.48123
64663027	chr15:64663027:C:T	1.95313e-17	-1.46753	-1.6699	0.00011152	2.27646	6.51858	1.48622e-05	-2.01042	-1.82352
64663082	chr15:64663082:A:G	8.32824e-17	-3.43345e-10	-1.68721	0.00301697	-3.43345e-10	12.0928	0.000110426	-3.43345e-10	-1.82841
64663229	chr15:64663229:A:G	8.75183e-17	-3.43345e-10	-1.6376	0.00476114	-3.43345e-10	12.5491	0.000111038	-3.43345e-10	-1.82289
64663275	chr15:64663275:G:A	7.4717e-16	-3.43345e-10	0.506848	5.67318e-09	-3.43345e-10	-1.09117	0.000136456	-3.43345e-10	-1.61676
64664185	chr15:64664185:A:G	8.91683e-17	-1.61892	-9.44083e-10	2.17722e-09	-2.04887	-9.44083e-10	9.22684e-05	-2.00806	-9.44083e-10
64664233	chr15:64664233:T:A	1.10385e-16	-3.43345e-10	-1.40547	2.2996e-07	-3.43345e-10	2.61099	0.000145919	-3.43345e-10	-1.54971
64664460	chr15:64664460:C:T	1.12534e-16	-3.43345e-10	-1.38619	2.86873e-09	-3.43345e-10	-1.77305	0.000154817	-3.43345e-10	-1.49051
64664550	chr15:64664550:G:C	8.13817e-17	-3.43345e-10	-1.7103	4.0299e-09	-3.43345e-10	-1.43318	0.00011917	-3.43345e-10	-1.75221
64664899	chr15:64664899:G:C	1.08065e-17	-1.98611	-1.74319	1.36256e-08	-1.42565	1.21068	4.20691e-05	-1.34607	-1.44738
64665124	chr15:64665124:G:T	2.07295e-17	-1.46288	-1.61501	8.37088e-05	2.26311	6.24508	1.50424e-05	-2.00872	-1.81317
64665150	chr15:64665150:G:A	7.23167e-17	-3.43345e-10	-1.82839	2.95055e-09	-3.43345e-10	-1.74493	0.000110722	-3.43345e-10	-1.82574
64665388	chr15:64665388:T:C	1.12158e-17	-2.00282	-1.6893	3.43762e-10	-2.11537	-1.77935	1.58791e-05	-2.09751	-1.67024
64665572	chr15:64665572:G:A	6.2486e-17	-1.9745	-9.44083e-10	3.82887e-09	-1.48435	-9.44083e-10	0.000138887	-1.5991	-9.44083e-10
64665832	chr15:64665832:G:A	7.23147e-17	-3.43345e-10	-1.82842	2.95213e-09	-3.43345e-10	-1.74439	0.000110733	-3.43345e-10	-1.82564
64666656	chr15:64666656:C:T	7.22997e-17	-3.43345e-10	-1.82863	3.30468e-09	-3.43345e-10	-1.63158	0.000112176	-3.43345e-10	-1.81269
64666668	chr15:64666668:C:T	5.00355e-16	-0.263454	0.369326	8.66219e-08	0.9838	0.650835	0.00360417	1.52438	0.132701
64666957	chr15:64666957:C:T	8.56862e-17	-3.43345e-10	-1.65875	0.00397248	-3.43345e-10	12.368	0.000110695	-3.43345e-10	-1.82598
64667055	chr15:64667055:G:A	1.28762e-16	-3.43345e-10	-1.25148	2.9959e-09	-3.43345e-10	-1.72967	0.000170677	-3.43345e-10	-1.39299
64667061	chr15:64667061:C:T	7.64646e-17	-3.43345e-10	-1.77262	2.72186e-09	-3.43345e-10	-1.8256	0.000114489	-3.43345e-10	-1.79228
64667418	chr15:64667418:A:G	1.43883e-17	-1.63579	-1.80723	8.35501e-05	1.87775	6.62853	1.42788e-05	-2.07052	-1.80347
64667506	chr15:64667506:C:T	3.41772e-16	-3.43345e-10	-0.275301	6.48629e-09	-3.43345e-10	-0.957227	0.000404917	-3.43345e-10	-0.529079
64668131	chr15:64668131:A:C	7.24752e-17	-3.43345e-10	-1.8262	9.38433e-09	-3.43345e-10	-0.587876	0.00011064	-3.43345e-10	-1.82648
64668415	chr15:64668415:T:C	1.41816e-17	-1.6628	-1.7947	0.000101392	1.79927	6.90057	1.40383e-05	-2.07854	-1.81244
64668434	chr15:64668434:G:T	8.49171e-17	-3.43345e-10	-1.66777	0.00362528	-3.43345e-10	12.2765	0.000110578	-3.43345e-10	-1.82704
64668497	chr15:64668497:G:A	1.01931e-16	-3.43345e-10	-1.48515	2.76945e-09	-3.43345e-10	-1.80827	0.00013938	-3.43345e-10	-1.59556
64668552	chr15:64668552:T:G	1.3721e-17	-1.68046	-1.81006	7.00077e-05	1.74967	6.57977	1.41453e-05	-2.08342	-1.79996
64668754	chr15:64668754:G:A	8.0385e-17	-3.43345e-10	-1.72262	3.35598e-09	-3.43345e-10	-1.61618	0.00011069	-3.43345e-10	-1.82603
64669166	chr15:64669166:G:C	8.52918e-17	-3.43345e-10	-1.66337	0.00379221	-3.43345e-10	12.3215	0.000110624	-3.43345e-10	-1.82663
64669380	chr15:64669380:T:C	2.5118e-16	-3.43345e-10	-0.583277	1.24887e-08	-3.43345e-10	-0.302097	0.000313384	-3.43345e-10	-0.785331
64670010	chr15:64670010:T:C	5.54811e-17	-2.0934	-9.44083e-10	2.30476e-09	-1.99194	-9.44083e-10	8.99286e-05	-2.03375	-9.44083e-10
64670045	chr15:64670045:C:T	6.36351e-17	-1.95628	-9.44083e-10	3.95506e-09	-1.45192	-9.44083e-10	0.000143257	-1.56812	-9.44083e-10
64670431	chr15:64670431:A:C	9.40391e-18	-2.04114	-1.82718	7.96836e-08	-1.43301	2.98416	9.26541e-05	-0.339643	-1.66425
64670716	chr15:64670716:TA:T	7.24195e-17	-3.43345e-10	-1.82697	2.89749e-09	-3.43345e-10	-1.76307	0.000110511	-3.43345e-10	-1.82765
64671577	chr15:64671577:C:T	2.37628e-17	-1.39255	-1.54878	0.000156446	2.45609	6.67746	1.58488e-05	-1.97829	-1.79137
64671945	chr15:64671945:C:T	8.54902e-17	-3.43345e-10	-1.66104	0.00412945	-3.43345e-10	12.4067	0.000110637	-3.43345e-10	-1.82651
64672169	chr15:64672169:C:T	1.58542e-17	-1.86712	-1.47889	3.47527e-10	-2.07506	-1.80877	2.55156e-05	-1.80054	-1.49293
64673188	chr15:64673188:A:C	8.06638e-17	-3.43345e-10	-1.71916	4.09515e-09	-3.43345e-10	-1.41711	0.000128996	-3.43345e-10	-1.67298
64673257	chr15:64673257:CT:C	7.23196e-17	-3.43345e-10	-1.82835	3.0095e-09	-3.43345e-10	-1.72514	0.000111232	-3.43345e-10	-1.82115
64673616	chr15:64673616:T:G	1.00923e-17	-1.9693	-1.82838	1.88936e-09	-0.943493	-1.24718	2.29805e-05	-2.01615	-1.38196
64675320	chr15:64675320:G:T	8.17173e-17	-3.43345e-10	-1.70618	4.05983e-09	-3.43345e-10	-1.42578	0.000119489	-3.43345e-10	-1.74953
64675455	chr15:64675455:C:T	1.65495e-17	-1.53696	-1.76613	3.75816e-05	2.08383	5.62352	1.44708e-05	-2.03735	-1.82328
64675948	chr15:64675948:C:T	7.25602e-17	-3.43345e-10	-1.82503	2.95409e-09	-3.43345e-10	-1.74373	0.000110794	-3.43345e-10	-1.82509
64675986	chr15:64675986:G:A	8.04018e-17	-3.43345e-10	-1.72241	3.50487e-09	-3.43345e-10	-1.57276	0.000125269	-3.43345e-10	-1.7023
64676073	chr15:64676073:C:T	9.03804e-17	-3.43345e-10	-1.60542	2.72858e-09	-3.43345e-10	-1.82314	0.000123676	-3.43345e-10	-1.7151
64676262	chr15:64676262:T:C	9.46145e-17	-3.43345e-10	-1.55964	6.77666e-09	-3.43345e-10	-0.913433	0.00014308	-3.43345e-10	-1.56936
64676815	chr15:64676815:G:A	1.38648e-16	-3.43345e-10	-1.17751	3.18873e-09	-3.43345e-10	-1.6673	0.000184072	-3.43345e-10	-1.31743
64677193	chr15:64677193:A:T	7.27145e-17	-3.43345e-10	-1.8229	3.51716e-09	-3.43345e-10	-1.56926	0.000114685	-3.43345e-10	-1.79057
64677196	chr15:64677196:C:T	7.27367e-17	-3.43345e-10	-1.8226	3.5275e-09	-3.43345e-10	-1.56633	0.000114785	-3.43345e-10	-1.7897
64677794	chr15:64677794:G:A	2.86308e-16	-3.43345e-10	-0.452377	1.41312e-08	-3.43345e-10	-0.178536	0.000349091	-3.43345e-10	-0.677428
64678050	chr15:64678050:C:T	8.40249e-17	-3.43345e-10	-1.67833	4.11683e-09	-3.43345e-10	-1.41183	0.000137779	-3.43345e-10	-1.60711
64678589	chr15:64678589:C:T	1.20671e-16	-3.43345e-10	-1.31638	2.96511e-09	-3.43345e-10	-1.74	0.000163052	-3.43345e-10	-1.43869
64678599	chr15:64678599:G:A	2.15962e-17	-1.44607	-1.59086	0.000203656	2.33218	7.06509	1.52861e-05	-2.00244	-1.80338
64678638	chr15:64678638:A:G	1.17466e-16	-3.43345e-10	-1.3433	2.9406e-09	-3.43345e-10	-1.7483	0.000159225	-3.43345e-10	-1.46244
64678704	chr15:64678704:C:T	6.09029e-17	-2.00016	-9.44083e-10	2.73337e-09	-1.82138	-9.44083e-10	0.000118884	-1.75461	-9.44083e-10
64679640	chr15:64679640:A:G	7.58367e-17	-3.43345e-10	-1.78086	0.000122758	-3.43345e-10	8.89105	0.000112845	-3.43345e-10	-1.80675
64680481	chr15:64680481:G:A	2.07317e-17	-1.28747	-1.79031	5.15298e-10	-1.66168	-1.82825	7.29489e-05	-1.02222	-1.22079
64680768	chr15:64680768:C:T	8.88018e-17	-3.43345e-10	-1.62304	2.71724e-09	-3.43345e-10	-1.8273	0.000128194	-3.43345e-10	-1.67921
64681555	chr15:64681555:G:A	7.40725e-17	-3.43345e-10	-1.8044	0.000238391	-3.43345e-10	9.55475	0.000114582	-3.43345e-10	-1.79147
64681760	chr15:64681760:G:A	1.1187e-16	-3.43345e-10	-1.39211	7.15128e-09	-3.43345e-10	-0.859626	0.000194603	-3.43345e-10	-1.2618
64681944	chr15:64681944:A:G	2.94413e-17	-0.90015	-1.8269	2.21624e-07	0.296235	2.27783	4.15107e-05	-1.26708	-1.53973
64683914	chr15:64683914:G:A	1.05635e-16	-3.43345e-10	-1.44946	1.95112e-08	-3.43345e-10	0.14407	0.000234401	-3.43345e-10	-1.07573
64684227	chr15:64684227:C:A	7.37505e-17	-3.43345e-10	-1.80876	1.35809e-08	-3.43345e-10	-0.218252	0.000116749	-3.43345e-10	-1.77274
64684856	chr15:64684856:C:T	6.05905e-17	-2.00531	-9.44083e-10	1.84164e-08	0.0863243	-9.44083e-10	8.42845e-05	-2.09856	-9.44083e-10
64684916	chr15:64684916:TG:T	7.33319e-17	-3.43345e-10	-1.81445	5.03275e-09	-3.43345e-10	-1.21095	0.000117519	-3.43345e-10	-1.76616
64684946	chr15:64684946:C:T	5.56111e-17	-2.09106	-9.44083e-10	3.29416e-09	-1.63477	-9.44083e-10	0.000145548	-1.55226	-9.44083e-10
64685076	chr15:64685076:G:T	7.28914e-17	-3.43345e-10	-1.82047	2.72873e-09	-3.43345e-10	-1.82308	0.000112307	-3.43345e-10	-1.81153
64685332	chr15:64685332:A:G	7.7605e-17	-3.43345e-10	-1.75781	3.70251e-09	-3.43345e-10	-1.51791	0.000114943	-3.43345e-10	-1.78832
64686353	chr15:64686353:AAAGT:A	1.01178e-17	-1.97442	-1.82073	2.2039e-09	-0.969065	-1.06763	2.02079e-05	-2.01421	-1.51247
64686926	chr15:64686926:G:T	8.50163e-17	-3.43345e-10	-1.6666	4.34821e-09	-3.43345e-10	-1.35715	0.000123556	-3.43345e-10	-1.71606
64687183	chr15:64687183:T:G	1.51425e-17	-1.81201	-1.57993	0.0334033	1.35926	13.138	1.36109e-05	-2.11201	-1.80988
64687319	chr15:64687319:T:C	8.05321e-17	-3.43345e-10	-1.72079	3.959e-09	-3.43345e-10	-1.45093	0.000118202	-3.43345e-10	-1.76036
64687350	chr15:64687350:C:CAT	1.83578e-17	-1.45012	-1.74927	4.52957e-09	-0.628897	-0.687394	0.000108794	-0.277818	-1.56549
64687576	chr15:64687576:C:G	7.24729e-17	-3.43345e-10	-1.82623	3.51479e-09	-3.43345e-10	-1.56994	0.000115549	-3.43345e-10	-1.78307
64687805	chr15:64687805:A:ACTC	8.71051e-17	-3.43345e-10	-1.64233	4.9343e-09	-3.43345e-10	-1.23071	0.000143146	-3.43345e-10	-1.56889
64687944	chr15:64687944:G:A	1.06957e-16	-3.43345e-10	-1.43702	5.90589e-09	-3.43345e-10	-1.05097	0.000181306	-3.43345e-10	-1.33258
64689025	chr15:64689025:T:G	8.54951e-17	-3.43345e-10	-1.66099	0.00378136	-3.43345e-10	12.3187	0.000110666	-3.43345e-10	-1.82624
64689046	chr15:64689046:G:C	5.45098e-17	-2.11107	-9.44083e-10	2.03725e-09	-2.11531	-9.44083e-10	8.75346e-05	-2.06073	-9.44083e-10
64689925	chr15:64689925:C:T	1.2292e-16	-3.43345e-10	-1.29791	7.35917e-09	-3.43345e-10	-0.83097	0.000211554	-3.43345e-10	-1.17828
64690823	chr15:64690823:A:G	7.29101e-17	-3.43345e-10	-1.82022	3.25757e-09	-3.43345e-10	-1.64594	0.000113869	-3.43345e-10	-1.79771
64691035	chr15:64691035:C:A	7.23162e-17	-3.43345e-10	-1.8284	2.95096e-09	-3.43345e-10	-1.74479	0.000110725	-3.43345e-10	-1.82572
64691050	chr15:64691050:A:G	1.80945e-17	-1.66013	-1.5537	0.000137065	1.71852	7.28277	1.43523e-05	-2.07799	-1.79087
64691328	chr15:64691328:G:C	1.03195e-16	-3.43345e-10	-1.47282	2.77715e-09	-3.43345e-10	-1.80549	0.000140758	-3.43345e-10	-1.58572
64691636	chr15:64691636:C:T	7.89024e-17	-3.43345e-10	-1.74123	3.5219e-09	-3.43345e-10	-1.56792	0.000117069	-3.43345e-10	-1.77
64691698	chr15:64691698:G:A	9.73664e-17	-3.43345e-10	-1.53096	2.98418e-09	-3.43345e-10	-1.73359	0.000173069	-3.43345e-10	-1.37907
64691768	chr15:64691768:G:A	5.75167e-17	-2.05737	-9.44083e-10	3.1267e-09	-1.68694	-9.44083e-10	0.00011792	-1.76275	-9.44083e-10
64693405	chr15:64693405:C:T	1.27757e-17	-1.78458	-1.77732	8.57142e-05	1.39888	7.13297	1.3524e-05	-2.10623	-1.82206
64694070	chr15:64694070:C:T	3.2277e-17	-0.917091	-1.718	1.22006e-09	-1.24361	-1.38441	0.000333446	0.88543	-1.60871
64694074	chr15:64694074:A:C	2.74295e-17	-1.98335	-0.814476	3.6358e-10	-2.11035	-1.72832	2.80194e-05	-2.11426	-1.0856
64694251	chr15:64694251:A:G	8.76352e-17	-3.43345e-10	-1.63626	2.73951e-09	-3.43345e-10	-1.81914	0.000123921	-3.43345e-10	-1.71312
64694297	chr15:64694297:T:C	6.23861e-17	-1.9761	-9.44083e-10	2.08989e-08	0.212779	-9.44083e-10	8.35275e-05	-2.10759	-9.44083e-10
64694678	chr15:64694678:G:A	1.09506e-16	-3.43345e-10	-1.41347	2.82338e-09	-3.43345e-10	-1.78898	0.000198486	-3.43345e-10	-1.24204
64694757	chr15:64694757:A:G	9.10496e-17	-3.43345e-10	-1.59804	1.58395e-08	-3.43345e-10	-0.064412	0.000135491	-3.43345e-10	-1.62386
64694870	chr15:64694870:A:G	1.41641e-16	-3.43345e-10	-1.15615	3.60448e-09	-3.43345e-10	-1.54474	0.000197739	-3.43345e-10	-1.24581
64695026	chr15:64695026:T:C	2.56741e-17	-1.24843	-1.61553	1.1774e-06	1.5417	2.70244	0.000660331	1.07874	-1.11876
64695030	chr15:64695030:T:C	6.12731e-17	-1.9941	-9.44083e-10	1.93146e-08	0.133945	-9.44083e-10	8.39759e-05	-2.10223	-9.44083e-10
64695145	chr15:64695145:A:G	7.80529e-17	-3.43345e-10	-1.75206	3.26326e-09	-3.43345e-10	-1.64419	0.0001169	-3.43345e-10	-1.77144
64695371	chr15:64695371:G:A	6.0382e-17	-2.00875	-9.44083e-10	1.80892e-08	0.0683988	-9.44083e-10	8.44406e-05	-2.09671	-9.44083e-10
64695489	chr15:64695489:G:C	1.16288e-16	-3.43345e-10	-1.35337	2.90132e-09	-3.43345e-10	-1.76175	0.000159221	-3.43345e-10	-1.46247
64696377	chr15:64696377:T:C	8.29084e-17	-3.43345e-10	-1.69171	0.00280815	-3.43345e-10	12.0211	0.000110407	-3.43345e-10	-1.82859
64696604	chr15:64696604:T:C	8.1952e-17	-3.43345e-10	-1.70331	4.0774e-09	-3.43345e-10	-1.42146	0.000119819	-3.43345e-10	-1.74678
64696718	chr15:64696718:C:T	8.39032e-17	-3.43345e-10	-1.67978	0.00315657	-3.43345e-10	12.1381	0.00011047	-3.43345e-10	-1.82802
64696832	chr15:64696832:T:A	8.41755e-17	-3.43345e-10	-1.67654	0.00325083	-3.43345e-10	12.1675	0.000110493	-3.43345e-10	-1.82781
64697064	chr15:64697064:G:A	7.23209e-17	-3.43345e-10	-1.82833	2.94754e-09	-3.43345e-10	-1.74595	0.000110702	-3.43345e-10	-1.82592
64697337	chr15:64697337:A:G	7.23192e-17	-3.43345e-10	-1.82836	2.94861e-09	-3.43345e-10	-1.74558	0.000110709	-3.43345e-10	-1.82585
64697446	chr15:64697446:C:T	7.38003e-17	-3.43345e-10	-1.80808	3.32379e-09	-3.43345e-10	-1.62581	0.000114617	-3.43345e-10	-1.79117
64697696	chr15:64697696:A:G	8.87047e-17	-3.43345e-10	-1.62413	2.73225e-09	-3.43345e-10	-1.82179	0.000125126	-3.43345e-10	-1.70344
64697736	chr15:64697736:C:T	5.73176e-17	-2.06084	-9.44083e-10	6.08557e-09	-1.021	-9.44083e-10	0.000302354	-0.821162	-9.44083e-10
64698093	chr15:64698093:G:A	5.87491e-17	-2.03617	-9.44083e-10	2.11727e-09	-2.07679	-9.44083e-10	8.79388e-05	-2.05612	-9.44083e-10
64698258	chr15:64698258:G:A	8.41296e-17	-3.43345e-10	-1.67709	4.1161e-09	-3.43345e-10	-1.41201	0.000141665	-3.43345e-10	-1.5793
64698698	chr15:64698698:T:A	8.45155e-17	-3.43345e-10	-1.67251	2.71382e-09	-3.43345e-10	-1.82856	0.000117857	-3.43345e-10	-1.76329
64698806	chr15:64698806:G:A	1.14732e-16	-3.43345e-10	-1.36685	6.44504e-09	-3.43345e-10	-0.963607	0.000160035	-3.43345e-10	-1.45737
64699205	chr15:64699205:A:C	4.23451e-17	-0.749619	-1.61397	1.3839e-09	-1.13872	-1.36329	3.69238e-05	-1.12465	-1.79926
64699360	chr15:64699360:T:C	7.23187e-17	-3.43345e-10	-1.82836	2.94911e-09	-3.43345e-10	-1.74541	0.000110712	-3.43345e-10	-1.82583
64699579	chr15:64699579:C:T	1.97498e-17	-1.35117	-1.77514	4.83937e-09	-0.482159	-0.767975	0.000120767	-0.115541	-1.62336
64699657	chr15:64699657:T:G	8.09814e-17	-3.43345e-10	-1.71523	3.99561e-09	-3.43345e-10	-1.44172	0.000118636	-3.43345e-10	-1.7567
64700403	chr15:64700403:A:T	8.13491e-17	-1.7107	-9.44083e-10	2.45642e-09	-1.92821	-9.44083e-10	0.000105547	-1.87361	-9.44083e-10
64700919	chr15:64700919:A:G	7.23223e-17	-3.43345e-10	-1.82831	2.94682e-09	-3.43345e-10	-1.74619	0.000110696	-3.43345e-10	-1.82597
64701558	chr15:64701558:T:C	6.15069e-17	-1.9903	-9.44083e-10	1.95767e-08	0.14742	-9.44083e-10	8.38803e-05	-2.10337	-9.44083e-10
64701841	chr15:64701841:T:G	7.84111e-17	-3.43345e-10	-1.74748	3.74683e-09	-3.43345e-10	-1.50601	0.000124471	-3.43345e-10	-1.70869
64701891	chr15:64701891:T:C	1.24129e-17	-1.8043	-1.78641	0.000313826	1.3547	8.47498	1.35175e-05	-2.10973	-1.81905
64702075	chr15:64702075:AG:A	1.14547e-16	-3.43345e-10	-1.36846	6.43527e-09	-3.43345e-10	-0.965123	0.000159741	-3.43345e-10	-1.45921
64702265	chr15:64702265:A:G	5.77542e-17	-2.05325	-9.44083e-10	1.43198e-08	-0.165272	-9.44083e-10	8.67046e-05	-2.07025	-9.44083e-10
64702846	chr15:64702846:A:T	4.02982e-16	1.19767	-1.30822	2.63067e-08	1.48926	-1.04635	0.0011648	1.93769	-1.41015
64702905	chr15:64702905:G:A	1.28518e-17	-1.79003	-1.76594	0.000211195	1.3804	8.05322	1.34396e-05	-2.10761	-1.82694
64702948	chr15:64702948:G:C	5.95219e-17	-2.0231	-9.44083e-10	1.67628e-08	-0.00775798	-9.44083e-10	8.49154e-05	-2.09111	-9.44083e-10
64703383	chr15:64703383:G:A	8.89207e-17	-3.43345e-10	-1.6217	0.00504213	-3.43345e-10	12.6064	0.000111403	-3.43345e-10	-1.81961
64703538	chr15:64703538:C:T	9.11286e-18	-2.10546	-1.7943	1.96199e-09	-1.26039	-0.892572	1.98696e-05	-1.93204	-1.61153
64703994	chr15:64703994:G:A	1.5811e-17	-2.11515	-1.23359	2.92894e-09	-1.31407	-0.438206	1.43954e-05	-2.03772	-1.82813
64704716	chr15:64704716:C:CA	7.2981e-17	-3.43345e-10	-1.81925	3.64193e-09	-3.43345e-10	-1.5344	0.000116035	-3.43345e-10	-1.77887
64705006	chr15:64705006:CAGCTA:C	1.1728e-16	-3.43345e-10	-1.34488	6.63544e-09	-3.43345e-10	-0.934493	0.000163205	-3.43345e-10	-1.43776
64705109	chr15:64705109:T:C	7.23005e-17	-3.43345e-10	-1.82861	2.9684e-09	-3.43345e-10	-1.73889	0.000110858	-3.43345e-10	-1.82451
64705114	chr15:64705114:C:G	8.2467e-17	-3.43345e-10	-1.69705	0.00266817	-3.43345e-10	11.97	0.000110402	-3.43345e-10	-1.82864
64705684	chr15:64705684:G:T	7.24382e-17	-3.43345e-10	-1.82671	3.07154e-09	-3.43345e-10	-1.70474	0.000111386	-3.43345e-10	-1.81976
64705800	chr15:64705800:G:A	1.75374e-16	-3.43345e-10	-0.942524	4.15163e-09	-3.43345e-10	-1.40342	0.000240506	-3.43345e-10	-1.05002
64705824	chr15:64705824:C:T	1.1347e-16	-3.43345e-10	-1.37791	2.8694e-09	-3.43345e-10	-1.77281	0.000155287	-3.43345e-10	-1.48749
64705940	chr15:64705940:GA:G	7.24739e-17	-3.43345e-10	-1.82622	3.08337e-09	-3.43345e-10	-1.7009	0.000111502	-3.43345e-10	-1.81871
64706049	chr15:64706049:T:A	1.35845e-17	-2.1154	-1.38512	2.51166e-09	-1.271	-0.634972	1.44275e-05	-2.04902	-1.8146
64706072	chr15:64706072:A:C	8.92606e-17	-3.43345e-10	-1.61789	1.17694e-08	-3.43345e-10	-0.361413	0.000177351	-3.43345e-10	-1.35463
64706389	chr15:64706389:T:C	1.50479e-16	-3.43345e-10	-1.09562	1.01852e-08	-3.43345e-10	-0.505986	0.000265378	-3.43345e-10	-0.951607
64706393	chr15:64706393:T:C	1.53314e-17	-2.00999	-1.36956	3.41059e-10	-2.07458	-1.82804	2.08793e-05	-2.05301	-1.44099
64706910	chr15:64706910:G:A	7.31493e-17	-1.81694	-9.44083e-10	4.81275e-09	-1.25565	-9.44083e-10	0.000172324	-1.38339	-9.44083e-10
64707251	chr15:64707251:G:A	1.24873e-16	-3.43345e-10	-1.28215	2.95505e-09	-3.43345e-10	-1.7434	0.000165069	-3.43345e-10	-1.4264
64707302	chr15:64707302:C:T	7.27389e-17	-3.43345e-10	-1.82257	2.86007e-09	-3.43345e-10	-1.77607	0.000110406	-3.43345e-10	-1.8286
64707368	chr15:64707368:G:A	6.94469e-17	-1.86888	-9.44083e-10	2.31188e-09	-1.98885	-9.44083e-10	9.84552e-05	-1.94316	-9.44083e-10
64707669	chr15:64707669:G:GT	1.40254e-17	-1.82374	-1.64483	0.0148889	1.31863	12.3706	1.33914e-05	-2.11328	-1.82487
64708350	chr15:64708350:A:G	7.81031e-17	-3.43345e-10	-1.75142	2.75156e-09	-3.43345e-10	-1.81475	0.000113047	-3.43345e-10	-1.80495
64708619	chr15:64708619:G:C	1.27771e-16	-3.43345e-10	-1.2592	8.4905e-09	-3.43345e-10	-0.687969	0.000225254	-3.43345e-10	-1.11553
64708657	chr15:64708657:G:A	2.26562e-16	-0.686425	-9.44083e-10	1.94228e-08	0.13953	-9.44083e-10	0.00069386	0.00950809	-9.44083e-10
64709153	chr15:64709153:G:A	8.14126e-17	-3.43345e-10	-1.70992	0.00193058	-3.43345e-10	11.6464	0.000110443	-3.43345e-10	-1.82826
64709267	chr15:64709267:G:C	1.16696e-16	-3.43345e-10	-1.34987	6.63538e-09	-3.43345e-10	-0.934501	0.000162716	-3.43345e-10	-1.44076
64709393	chr15:64709393:G:A	5.56846e-17	-2.08974	-9.44083e-10	2.49439e-09	-1.91287	-9.44083e-10	9.62814e-05	-1.96549	-9.44083e-10
64709891	chr15:64709891:G:A	2.04025e-16	-3.43345e-10	-0.791203	4.22695e-09	-3.43345e-10	-1.38544	0.000265416	-3.43345e-10	-0.951465
64710306	chr15:64710306:G:A	7.25335e-17	-3.43345e-10	-1.8254	2.88938e-09	-3.43345e-10	-1.76587	0.000110439	-3.43345e-10	-1.8283
64710395	chr15:64710395:A:G	1.3539e-17	-1.82191	-1.68197	0.00894523	1.31781	11.8619	1.33498e-05	-2.11314	-1.82812
64710757	chr15:64710757:CT:C	1.5581e-17	-2.11363	-1.24976	3.3792e-09	-1.19986	-0.40942	1.39883e-05	-2.06632	-1.82822
64710794	chr15:64710794:C:G	7.04625e-17	-1.85437	-9.44083e-10	5.17465e-09	-1.18315	-9.44083e-10	0.000243135	-1.03915	-9.44083e-10
64710855	chr15:64710855:A:G	1.60484e-17	-2.11484	-1.21899	3.41404e-09	-1.23146	-0.367556	1.40926e-05	-2.05847	-1.82864
64710931	chr15:64710931:A:C	7.271e-17	-3.43345e-10	-1.82297	2.8637e-09	-3.43345e-10	-1.7748	0.000110403	-3.43345e-10	-1.82863
64711058	chr15:64711058:C:T	7.28043e-17	-1.82167	-9.44083e-10	5.14759e-09	-1.18839	-9.44083e-10	0.000181893	-1.32934	-9.44083e-10
64711086	chr15:64711086:T:G	1.04012e-16	-1.46494	-9.44083e-10	2.20783e-09	-2.03491	-9.44083e-10	9.52727e-05	-1.97602	-9.44083e-10
64711761	chr15:64711761:A:AC	4.20145e-17	-0.559236	-1.81219	4.66944e-09	-0.300129	-0.98575	0.000124909	0.00594863	-1.71112
64712323	chr15:64712323:T:C	5.80009e-17	-2.04899	-9.44083e-10	2.09894e-09	-2.08549	-9.44083e-10	8.69832e-05	-2.06705	-9.44083e-10
64712459	chr15:64712459:A:C	8.06842e-17	-3.43345e-10	-1.7189	3.97371e-09	-3.43345e-10	-1.44722	0.000128932	-3.43345e-10	-1.67348
64712849	chr15:64712849:A:G	1.0477e-17	-1.95641	-1.80385	2.75462e-09	-0.908312	-0.905327	1.8371e-05	-2.02936	-1.59263
64713039	chr15:64713039:C:T	8.52055e-17	-3.43345e-10	-1.66438	4.35569e-09	-3.43345e-10	-1.35543	0.000137397	-3.43345e-10	-1.60989
64713610	chr15:64713610:CA:C	7.84089e-17	-3.43345e-10	-1.74751	0.00123958	-3.43345e-10	11.2034	0.000111113	-3.43345e-10	-1.82221
64713613	chr15:64713613:GATTGCTCCATT:G	7.85512e-17	-3.43345e-10	-1.7457	0.00126796	-3.43345e-10	11.226	0.000111059	-3.43345e-10	-1.8227
64714119	chr15:64714119:ACT:A	8.53201e-17	-3.43345e-10	-1.66304	4.2277e-09	-3.43345e-10	-1.38526	0.000139443	-3.43345e-10	-1.5951
64714128	chr15:64714128:C:T	8.02206e-17	-3.43345e-10	-1.72466	3.4651e-09	-3.43345e-10	-1.58418	0.000110508	-3.43345e-10	-1.82768
64714152	chr15:64714152:A:G	9.96212e-18	-2.02945	-1.78121	6.64114e-10	-1.40803	-1.82819	3.24038e-05	-1.3009	-1.75358
64714212	chr15:64714212:C:T	7.23068e-17	-3.43345e-10	-1.82853	2.87847e-09	-3.43345e-10	-1.76966	0.000110448	-3.43345e-10	-1.82822
64714281	chr15:64714281:T:C	2.01363e-16	-3.43345e-10	-0.804338	4.21211e-09	-3.43345e-10	-1.38896	0.000262717	-3.43345e-10	-0.961685
64714804	chr15:64714804:C:T	8.07424e-17	-3.43345e-10	-1.71818	3.98956e-09	-3.43345e-10	-1.44324	0.000118472	-3.43345e-10	-1.75809
64714821	chr15:64714821:G:A	7.46431e-17	-3.43345e-10	-1.79673	2.76375e-09	-3.43345e-10	-1.81033	0.000111597	-3.43345e-10	-1.81786
64714825	chr15:64714825:T:C	1.00564e-16	-3.43345e-10	-1.49865	2.93404e-09	-3.43345e-10	-1.75054	0.000180102	-3.43345e-10	-1.33924
64714833	chr15:64714833:T:C	1.05611e-16	-3.43345e-10	-1.44968	2.78961e-09	-3.43345e-10	-1.80102	0.000143062	-3.43345e-10	-1.56948
64714981	chr15:64714981:G:A	2.54312e-16	-3.43345e-10	-0.570885	1.19544e-07	-3.43345e-10	1.95676	0.000301552	-3.43345e-10	-0.823818
64715007	chr15:64715007:C:T	7.22996e-17	-3.43345e-10	-1.82863	3.28612e-09	-3.43345e-10	-1.63721	0.000112051	-3.43345e-10	-1.8138
64715400	chr15:64715400:C:T	8.36252e-17	-3.43345e-10	-1.6831	2.77564e-09	-3.43345e-10	-1.80604	0.000126875	-3.43345e-10	-1.68956
64716386	chr15:64716386:G:A	8.92066e-17	-3.43345e-10	-1.61849	2.71375e-09	-3.43345e-10	-1.82859	0.000124947	-3.43345e-10	-1.70487
64717328	chr15:64717328:G:A	6.13888e-17	-1.99222	-9.44083e-10	1.94197e-08	0.13937	-9.44083e-10	8.3927e-05	-2.10281	-9.44083e-10
64717359	chr15:64717359:C:T	7.74579e-17	-3.43345e-10	-1.75971	3.6647e-09	-3.43345e-10	-1.52817	0.000122688	-3.43345e-10	-1.72312
64717868	chr15:64717868:C:T	1.00627e-16	-3.43345e-10	-1.49803	2.76384e-09	-3.43345e-10	-1.8103	0.000137858	-3.43345e-10	-1.60653
64717876	chr15:64717876:G:A	1.73919e-17	-1.68135	-1.57209	7.83991e-10	-1.64823	-1.42205	2.27156e-05	-1.62455	-1.78516
64718311	chr15:64718311:G:A	6.10075e-17	-1.99845	-9.44083e-10	1.88491e-08	0.109549	-9.44083e-10	8.41167e-05	-2.10056	-9.44083e-10
64718883	chr15:64718883:C:T	5.45209e-17	-2.11086	-9.44083e-10	2.08053e-09	-2.0943	-9.44083e-10	8.76696e-05	-2.05919	-9.44083e-10
64718977	chr15:64718977:T:C	8.5278e-17	-1.66353	-9.44083e-10	2.11224e-09	-2.07917	-9.44083e-10	8.86949e-05	-2.04756	-9.44083e-10
64718996	chr15:64718996:G:A	6.0814e-17	-2.00163	-9.44083e-10	1.86152e-08	0.0970592	-9.44083e-10	8.42097e-05	-2.09945	-9.44083e-10
64719308	chr15:64719308:G:A	6.0724e-17	-2.00311	-9.44083e-10	1.84991e-08	0.0908055	-9.44083e-10	8.42548e-05	-2.09892	-9.44083e-10
64719463	chr15:64719463:T:C	9.98461e-18	-2.01038	-1.79802	1.9306e-09	-1.0835	-1.08559	1.89483e-05	-1.97961	-1.61144
64719622	chr15:64719622:A:T	8.80724e-17	-3.43345e-10	-1.63129	4.74919e-09	-3.43345e-10	-1.26894	0.000145774	-3.43345e-10	-1.55071
64719801	chr15:64719801:G:C	9.39359e-18	-2.0577	-1.81172	3.10869e-09	-0.244623	-1.44809	1.44586e-05	-2.06973	-1.79174
64719958	chr15:64719958:T:C	3.2478e-17	-1.76704	-0.861844	4.51969e-10	-1.90311	-1.71795	3.56045e-05	-1.8549	-1.10539
64720656	chr15:64720656:T:C	8.34402e-17	-3.43345e-10	-1.68532	4.28117e-09	-3.43345e-10	-1.37269	0.000121322	-3.43345e-10	-1.73432
64720821	chr15:64720821:G:A	9.44968e-18	-2.04027	-1.8232	3.11647e-09	-0.135642	-1.55457	1.40717e-05	-2.08042	-1.80818
64721011	chr15:64721011:T:C	1.0271e-17	-2.06242	-1.7177	2.20848e-09	-0.315978	-1.71864	1.48344e-05	-2.06121	-1.7746
64721160	chr15:64721160:C:T	7.26405e-17	-3.43345e-10	-1.82392	3.16632e-09	-3.43345e-10	-1.67435	0.000113692	-3.43345e-10	-1.79927
64721259	chr15:64721259:G:T	2.38781e-16	-0.633897	-9.44083e-10	3.69543e-09	-1.51982	-9.44083e-10	0.000171203	-1.38991	-9.44083e-10
64721534	chr15:64721534:A:G	9.80229e-18	-2.02799	-1.79884	2.13477e-09	-1.12992	-0.938637	1.96662e-05	-1.9579	-1.59596
64721539	chr15:64721539:A:G	1.63359e-17	-1.67855	-1.63753	4.4445e-10	-1.82283	-1.815	2.24709e-05	-1.76762	-1.65292
64721577	chr15:64721577:A:G	8.03104e-17	-3.43345e-10	-1.72355	3.90927e-09	-3.43345e-10	-1.46357	0.000117843	-3.43345e-10	-1.7634
64721687	chr15:64721687:A:G	1.13273e-16	-3.43345e-10	-1.37964	2.8725e-09	-3.43345e-10	-1.77173	0.00015553	-3.43345e-10	-1.48592
64721879	chr15:64721879:G:A	6.029e-17	-2.01028	-9.44083e-10	1.78442e-08	0.0547617	-9.44083e-10	8.45154e-05	-2.09583	-9.44083e-10
64722096	chr15:64722096:A:C	7.23696e-17	-3.43345e-10	-1.82766	3.18365e-09	-3.43345e-10	-1.66889	0.000111262	-3.43345e-10	-1.82087
64722484	chr15:64722484:G:A	1.01352e-16	-3.43345e-10	-1.49084	2.7634e-09	-3.43345e-10	-1.81046	0.000138573	-3.43345e-10	-1.60136
64722939	chr15:64722939:A:C	8.63342e-17	-3.43345e-10	-1.65122	1.18664e-08	-3.43345e-10	-0.353207	0.000173841	-3.43345e-10	-1.37462
64723156	chr15:64723156:G:A	6.25163e-17	-1.97402	-9.44083e-10	2.09186e-08	0.21372	-9.44083e-10	8.35067e-05	-2.10783	-9.44083e-10
64723335	chr15:64723335:G:T	1.06905e-17	-1.97991	-1.76018	3.42608e-09	0.0808708	-1.67637	1.37468e-05	-2.10789	-1.80406
64723851	chr15:64723851:G:A	6.38095e-17	-1.95354	-9.44083e-10	2.26023e-08	0.291134	-9.44083e-10	8.3191e-05	-2.11162	-9.44083e-10
64723922	chr15:64723922:T:C	1.55769e-16	-1.06107	-9.44083e-10	1.15746e-08	-0.378104	-9.44083e-10	0.000421329	-0.489347	-9.44083e-10
64724099	chr15:64724099:A:C	1.07392e-17	-1.94538	-1.79016	2.87929e-09	-0.887128	-0.882245	1.77793e-05	-2.03657	-1.61816
64724783	chr15:64724783:C:A	1.16946e-16	-3.43345e-10	-1.34773	6.82451e-09	-3.43345e-10	-0.906397	0.000200186	-3.43345e-10	-1.23351
64724824	chr15:64724824:A:G	1.2205e-17	-1.8624	-1.7452	1.68738e-05	1.08415	5.82245	1.33679e-05	-2.11506	-1.82484
64725861	chr15:64725861:G:A	7.24011e-17	-3.43345e-10	-1.82722	2.91369e-09	-3.43345e-10	-1.7575	0.000110517	-3.43345e-10	-1.82759
64725930	chr15:64725930:G:A	9.39374e-18	-2.04308	-1.82632	3.04667e-09	-0.165293	-1.54758	1.39619e-05	-2.08126	-1.81517
64726124	chr15:64726124:C:CCCA	9.8668e-18	-2.09055	-1.72972	9.93097e-09	-1.80183	1.27057	2.96852e-05	-1.72411	-1.418
64726225	chr15:64726225:T:C	8.05566e-17	-1.72049	-9.44083e-10	2.13671e-09	-2.06765	-9.44083e-10	9.11004e-05	-2.0208	-9.44083e-10
64726302	chr15:64726302:A:C	1.51235e-17	-1.78959	-1.60361	0.00477877	1.39971	11.1531	1.35259e-05	-2.10951	-1.81864
64726327	chr15:64726327:C:T	1.05335e-17	-1.9316	-1.82329	2.27253e-09	-0.887479	-1.11854	2.01644e-05	-2.04099	-1.48785
64726396	chr15:64726396:G:A	1.13382e-16	-3.43345e-10	-1.37869	2.87592e-09	-3.43345e-10	-1.77054	0.000148668	-3.43345e-10	-1.53104
64726666	chr15:64726666:GTC:G	8.00965e-17	-3.43345e-10	-1.72621	3.91144e-09	-3.43345e-10	-1.46301	0.00011761	-3.43345e-10	-1.76538
64726668	chr15:64726668:C:CAAG	8.07056e-17	-3.43345e-10	-1.71864	3.96618e-09	-3.43345e-10	-1.44911	0.000118327	-3.43345e-10	-1.75931
64726705	chr15:64726705:G:C	1.09654e-17	-1.98792	-1.72678	3.30232e-09	0.135441	-1.76773	1.42698e-05	-2.10392	-1.7707
64726729	chr15:64726729:T:C	6.38699e-17	-1.9526	-9.44083e-10	2.27237e-08	0.296493	-9.44083e-10	8.31762e-05	-2.1118	-9.44083e-10
64726903	chr15:64726903:A:T	8.2315e-17	-3.43345e-10	-1.69889	0.00246312	-3.43345e-10	11.89	0.000110401	-3.43345e-10	-1.82864
64726994	chr15:64726994:AAT:A	1.15386e-16	-3.43345e-10	-1.36116	6.69712e-09	-3.43345e-10	-0.925241	0.000197216	-3.43345e-10	-1.24846
64727059	chr15:64727059:G:A	1.52869e-17	-1.69052	-1.69192	3.66979e-10	-2.00076	-1.82861	1.45548e-05	-2.09597	-1.75887
64727264	chr15:64727264:G:C	7.23001e-17	-3.43345e-10	-1.82862	2.99086e-09	-3.43345e-10	-1.73136	0.000111081	-3.43345e-10	-1.8225
64727522	chr15:64727522:T:C	1.25683e-17	-1.99919	-1.57907	1.48815e-07	2.69698	-0.521196	0.000521833	1.12322	-1.39863
64727779	chr15:64727779:A:C	5.43787e-17	-2.11347	-9.44083e-10	2.5451e-09	-1.89275	-9.44083e-10	9.8086e-05	-1.94692	-9.44083e-10
64728254	chr15:64728254:C:A	6.16811e-17	-1.98747	-9.44083e-10	1.95826e-08	0.147726	-9.44083e-10	8.38343e-05	-2.10392	-9.44083e-10
64728365	chr15:64728365:C:T	1.37074e-16	-3.43345e-10	-1.18893	3.33427e-09	-3.43345e-10	-1.62266	0.000178903	-3.43345e-10	-1.34592
64728961	chr15:64728961:A:G	1.02302e-16	-3.43345e-10	-1.48151	2.77097e-09	-3.43345e-10	-1.80772	0.000139678	-3.43345e-10	-1.59342
64729593	chr15:64729593:G:A	1.01091e-17	-2.02271	-1.7733	3.59225e-10	-2.02915	-1.82157	4.18059e-05	-1.67593	-1.12379
64729921	chr15:64729921:A:G	7.2361e-17	-3.43345e-10	-1.82778	3.20959e-09	-3.43345e-10	-1.66077	0.000111405	-3.43345e-10	-1.81959
64730054	chr15:64730054:G:T	9.78399e-17	-3.43345e-10	-1.52611	1.22615e-08	-3.43345e-10	-0.320452	0.000201797	-3.43345e-10	-1.2255
64731073	chr15:64731073:A:C	1.52409e-16	-3.43345e-10	-1.08288	3.77878e-09	-3.43345e-10	-1.49752	0.000211567	-3.43345e-10	-1.17822
64731200	chr15:64731200:ACT:A	1.20712e-17	-1.8686	-1.75003	1.56263e-05	1.05633	5.77347	1.33796e-05	-2.11526	-1.82377
64731260	chr15:64731260:T:A	1.37589e-17	-1.88834	-1.59942	2.62226e-07	3.30916	-0.566871	0.00084428	1.6305	-1.42478
64731409	chr15:64731409:G:A	1.733e-17	-1.66151	-1.5955	3.52486e-09	-0.297164	-1.26991	7.52581e-05	-0.660987	-1.55085
64731523	chr15:64731523:C:T	8.26879e-17	-3.43345e-10	-1.69437	0.00252538	-3.43345e-10	11.915	0.000110405	-3.43345e-10	-1.82861
64731668	chr15:64731668:C:T	7.78709e-17	-3.43345e-10	-1.75439	5.82261e-09	-3.43345e-10	-1.06517	0.000123314	-3.43345e-10	-1.71802
64732005	chr15:64732005:G:A	1.29672e-17	-2.00777	-1.53926	2.73478e-09	-0.860461	-0.960406	1.43571e-05	-2.1092	-1.75932
64732375	chr15:64732375:G:C	1.44354e-17	-1.80284	-1.63692	0.0179475	1.32812	12.5479	1.34417e-05	-2.11163	-1.82277
64732800	chr15:64732800:G:A	1.0429e-16	-3.43345e-10	-1.46227	2.78427e-09	-3.43345e-10	-1.80293	0.000141739	-3.43345e-10	-1.57877
64733886	chr15:64733886:G:A	7.26884e-17	-3.43345e-10	-1.82326	9.88099e-09	-3.43345e-10	-0.536305	0.000110456	-3.43345e-10	-1.82815
64734214	chr15:64734214:C:T	8.31912e-17	-1.6883	-9.44083e-10	2.11716e-09	-2.07684	-9.44083e-10	8.84809e-05	-2.04997	-9.44083e-10
64734299	chr15:64734299:T:A	6.30617e-17	-1.96533	-9.44083e-10	4.19829e-09	-1.39224	-9.44083e-10	0.000193849	-1.26568	-9.44083e-10
64734521	chr15:64734521:C:G	9.67338e-17	-3.43345e-10	-1.53748	4.9494e-09	-3.43345e-10	-1.22765	0.000136186	-3.43345e-10	-1.61874
64734952	chr15:64734952:G:A	9.21472e-17	-3.43345e-10	-1.58606	0.00466952	-3.43345e-10	12.5296	0.000112068	-3.43345e-10	-1.81366
64735503	chr15:64735503:T:C	3.4561e-16	-3.43345e-10	-0.264133	4.55793e-09	-3.43345e-10	-1.31005	0.000438828	-3.43345e-10	-0.448653
64735863	chr15:64735863:T:G	9.60317e-18	-2.02094	-1.82642	3.90446e-09	-1.62057	0.155774	2.6711e-05	-1.51946	-1.72822
64737042	chr15:64737042:CCT:C	1.25521e-17	-1.86732	-1.71223	7.48888e-09	0.490444	-1.30394	1.45903e-05	-2.11415	-1.73825
64737162	chr15:64737162:A:G	1.54379e-17	-1.70476	-1.66786	3.47636e-10	-2.06072	-1.8228	1.53471e-05	-2.10203	-1.69981
64737340	chr15:64737340:T:C	2.75095e-16	-3.43345e-10	-0.49233	5.22134e-09	-3.43345e-10	-1.17416	0.000350642	-3.43345e-10	-0.672996
64737757	chr15:64737757:G:A	1.33553e-17	-1.98563	-1.53191	6.70573e-09	0.667091	-1.59105	7.10224e-05	-0.502435	-1.76733
64738262	chr15:64738262:T:A	7.25157e-17	-3.43345e-10	-1.82564	3.12462e-09	-3.43345e-10	-1.6876	0.000112436	-3.43345e-10	-1.81038
64738593	chr15:64738593:T:C	2.1206e-17	-1.97009	-1.08507	3.93625e-10	-2.04388	-1.7154	3.10184e-05	-2.01555	-1.08263
64738641	chr15:64738641:G:A	7.47494e-17	-3.43345e-10	-1.7953	2.05516e-05	-3.43345e-10	7.10377	0.000112252	-3.43345e-10	-1.81202
64738796	chr15:64738796:C:T	7.08185e-17	-1.84933	-9.44083e-10	2.86588e-08	0.528544	-9.44083e-10	8.30884e-05	-2.11286	-9.44083e-10
64739014	chr15:64739014:T:C	2.4808e-15	1.70689	-9.44083e-10	1.29185e-07	2.03433	-9.44083e-10	0.00309306	1.50416	-9.44083e-10
64739242	chr15:64739242:T:C	9.44882e-18	-2.07531	-1.78824	2.77963e-09	-1.76399	-0.0406054	2.15947e-05	-1.66636	-1.79395
64739533	chr15:64739533:A:AG	7.30183e-17	-3.43345e-10	-1.81874	2.85276e-09	-3.43345e-10	-1.77863	0.000110446	-3.43345e-10	-1.82824
64739601	chr15:64739601:G:A	7.47515e-17	-3.43345e-10	-1.79528	2.8332e-09	-3.43345e-10	-1.78551	0.00012878	-3.43345e-10	-1.67465
64739626	chr15:64739626:C:T	1.08279e-16	-3.43345e-10	-1.42473	6.29916e-09	-3.43345e-10	-0.986501	0.000195931	-3.43345e-10	-1.255
64739854	chr15:64739854:T:C	7.25848e-17	-3.43345e-10	-1.82469	9.15253e-09	-3.43345e-10	-0.612888	0.000115024	-3.43345e-10	-1.78762
64740358	chr15:64740358:A:G	2.74876e-16	-3.43345e-10	-0.493127	1.35108e-07	-3.43345e-10	2.07916	0.000322758	-3.43345e-10	-0.755858
64741112	chr15:64741112:C:T	2.37649e-16	-1.739	1.10035	1.4661e-08	-1.72607	1.58435	0.000129014	-0.934805	-0.738037
64741319	chr15:64741319:G:C	7.4377e-17	-3.43345e-10	-1.8003	2.71472e-09	-3.43345e-10	-1.82823	0.000116215	-3.43345e-10	-1.77732
64741660	chr15:64741660:G:A	3.73545e-16	-0.186406	-9.44083e-10	2.94639e-08	0.556247	-9.44083e-10	0.00103086	0.405384	-9.44083e-10
64741844	chr15:64741844:G:C	1.44485e-16	-3.43345e-10	-1.13627	3.61881e-09	-3.43345e-10	-1.54077	0.000200251	-3.43345e-10	-1.23319
64741886	chr15:64741886:C:T	1.44381e-16	-3.43345e-10	-1.13699	2.86948e-09	-3.43345e-10	-1.77279	0.000170782	-3.43345e-10	-1.39238
64742069	chr15:64742069:CA:C	1.23286e-17	-2.08118	-1.51634	1.89716e-09	-2.11466	-0.0719008	1.46954e-05	-2.0253	-1.81993
64742072	chr15:64742072:G:T	7.71711e-17	-3.43345e-10	-1.76342	3.57261e-09	-3.43345e-10	-1.55362	0.000113913	-3.43345e-10	-1.79732
64742090	chr15:64742090:G:A	1.1152e-17	-2.00823	-1.6896	1.22123e-08	0.438746	-0.763221	7.95539e-05	-0.625045	-1.53128
64742128	chr15:64742128:G:T	7.71639e-17	-3.43345e-10	-1.76351	3.57521e-09	-3.43345e-10	-1.55289	0.00011392	-3.43345e-10	-1.79727
64742360	chr15:64742360:G:A	7.25429e-17	-3.43345e-10	-1.82527	3.46371e-09	-3.43345e-10	-1.58458	0.00011433	-3.43345e-10	-1.79367
64742633	chr15:64742633:G:A	5.54813e-17	-2.0934	-9.44083e-10	3.5949e-09	-1.5474	-9.44083e-10	0.000149664	-1.52437	-9.44083e-10
64742921	chr15:64742921:C:T	2.05413e-16	-0.784421	-9.44083e-10	2.05843e-09	-2.10497	-9.44083e-10	8.29841e-05	-2.11411	-9.44083e-10
64743144	chr15:64743144:A:G	9.78635e-18	-2.03522	-1.79324	3.24906e-09	-1.64534	-0.00321547	2.43662e-05	-1.55123	-1.78833
64743197	chr15:64743197:A:G	1.49875e-16	-3.43345e-10	-1.09964	3.71137e-09	-3.43345e-10	-1.51552	0.000207073	-3.43345e-10	-1.19969
64743319	chr15:64743319:G:A	7.31054e-17	-1.81754	-9.44083e-10	5.21072e-09	-1.1762	-9.44083e-10	0.000184543	-1.31488	-9.44083e-10
64743830	chr15:64743830:T:C	9.94179e-18	-2.02158	-1.79112	3.2745e-09	-1.61308	-0.0276706	2.51783e-05	-1.51595	-1.79083
64743926	chr15:64743926:G:A	2.91568e-16	-3.43345e-10	-0.434171	2.05966e-07	-3.43345e-10	2.50079	0.000404485	-3.43345e-10	-0.530148
64744414	chr15:64744414:T:A	7.23196e-17	-3.43345e-10	-1.82835	3.03103e-09	-3.43345e-10	-1.71802	0.000111433	-3.43345e-10	-1.81934
64744425	chr15:64744425:G:GT	4.59285e-16	0.0202257	-9.44083e-10	6.06551e-08	1.27829	-9.44083e-10	0.0043014	1.83393	-9.44083e-10
64744751	chr15:64744751:T:TATTATTTA	1.41421e-16	-3.43345e-10	-1.1577	3.11248e-09	-3.43345e-10	-1.6915	0.000183211	-3.43345e-10	-1.32212
64745494	chr15:64745494:G:A	1.00725e-16	-3.43345e-10	-1.49705	2.76943e-09	-3.43345e-10	-1.80828	0.00013483	-3.43345e-10	-1.62875
64745579	chr15:64745579:T:C	7.44477e-17	-3.43345e-10	-1.79935	6.31759e-07	-3.43345e-10	3.62159	0.000112899	-3.43345e-10	-1.80627
64745761	chr15:64745761:G:C	1.16056e-16	-3.43345e-10	-1.35537	6.69171e-09	-3.43345e-10	-0.926049	0.000198368	-3.43345e-10	-1.24264
64746285	chr15:64746285:G:A	7.03364e-17	-1.85616	-9.44083e-10	2.77599e-08	0.496675	-9.44083e-10	8.30416e-05	-2.11342	-9.44083e-10
64746976	chr15:64746976:G:C	7.24343e-17	-3.43345e-10	-1.82677	3.07691e-09	-3.43345e-10	-1.70299	0.000112013	-3.43345e-10	-1.81415
64747060	chr15:64747060:G:T	7.23016e-17	-3.43345e-10	-1.8286	3.30369e-09	-3.43345e-10	-1.63188	0.000112489	-3.43345e-10	-1.80991
64747520	chr15:64747520:C:T	1.7194e-17	-1.86422	-1.40066	1.13989e-08	-0.740653	0.347248	1.38094e-05	-2.07882	-1.8286
64747711	chr15:64747711:C:T	8.71195e-17	-3.43345e-10	-1.64217	2.91906e-09	-3.43345e-10	-1.75566	0.000131413	-3.43345e-10	-1.65442
64748209	chr15:64748209:G:A	1.20278e-16	-3.43345e-10	-1.31964	1.89911e-08	-3.43345e-10	0.117053	0.000267039	-3.43345e-10	-0.945367
64748729	chr15:64748729:C:T	1.16383e-17	-2.08211	-1.57303	1.60952e-09	-2.11494	-0.236042	1.49204e-05	-2.0228	-1.80723
64748845	chr15:64748845:C:A	1.0858e-17	-2.08239	-1.64215	1.34336e-09	-2.11493	-0.416806	1.53133e-05	-2.02304	-1.781
64748894	chr15:64748894:G:A	1.56988e-16	-3.43345e-10	-1.05328	3.85765e-09	-3.43345e-10	-1.47686	0.000217906	-3.43345e-10	-1.1487
64749423	chr15:64749423:C:A	1.31199e-17	-1.94206	-1.59325	4.72399e-09	-0.94452	-0.329744	1.50145e-05	-2.03611	-1.78763
64749662	chr15:64749662:T:C	7.61673e-17	-3.43345e-10	-1.77651	2.72021e-09	-3.43345e-10	-1.82621	0.000113073	-3.43345e-10	-1.80472
64749769	chr15:64749769:G:A	8.00279e-17	-3.43345e-10	-1.72707	3.35825e-09	-3.43345e-10	-1.6155	0.00013345	-3.43345e-10	-1.63904
64750361	chr15:64750361:G:A	5.51531e-17	-2.09933	-9.44083e-10	2.12365e-09	-2.07378	-9.44083e-10	8.49646e-05	-2.09053	-9.44083e-10
64750590	chr15:64750590:C:T	1.13508e-16	-3.43345e-10	-1.37758	0.00537308	-3.43345e-10	12.67	0.000119887	-3.43345e-10	-1.74622
64751544	chr15:64751544:G:A	8.60139e-17	-3.43345e-10	-1.65494	1.15922e-08	-3.43345e-10	-0.376582	0.000172965	-3.43345e-10	-1.37967
64751680	chr15:64751680:C:T	7.29865e-17	-3.43345e-10	-1.81917	2.77296e-09	-3.43345e-10	-1.807	0.000110768	-3.43345e-10	-1.82533
64752007	chr15:64752007:C:T	7.50914e-17	-3.43345e-10	-1.79074	3.36587e-09	-3.43345e-10	-1.61323	0.00011191	-3.43345e-10	-1.81507
64752236	chr15:64752236:C:T	6.95249e-17	-1.86776	-9.44083e-10	2.65238e-08	0.451126	-9.44083e-10	8.29628e-05	-2.11437	-9.44083e-10
64752711	chr15:64752711:A:G	1.48122e-17	-1.90252	-1.51148	5.41632e-09	-0.839282	-0.298219	1.43831e-05	-2.06066	-1.80606
64752808	chr15:64752808:C:T	7.33504e-17	-3.43345e-10	-1.8142	3.69771e-09	-3.43345e-10	-1.5192	0.00011744	-3.43345e-10	-1.76683
64752932	chr15:64752932:T:C	1.27519e-16	-3.43345e-10	-1.26118	3.37081e-09	-3.43345e-10	-1.61176	0.00017882	-3.43345e-10	-1.34638
64753092	chr15:64753092:G:C	1.51756e-17	-1.95716	-1.43259	5.51155e-09	-0.98623	-0.133843	1.46586e-05	-2.0263	-1.82144
64753798	chr15:64753798:G:A	2.47102e-16	-3.43345e-10	-0.599643	1.52257e-07	-3.43345e-10	2.19865	0.000344926	-3.43345e-10	-0.689432
64753934	chr15:64753934:G:T	1.49802e-16	-3.43345e-10	-1.10013	3.73674e-09	-3.43345e-10	-1.50871	0.00020817	-3.43345e-10	-1.19441
64754470	chr15:64754470:G:A	8.13072e-17	-3.43345e-10	-1.71121	2.71405e-09	-3.43345e-10	-1.82847	0.000115195	-3.43345e-10	-1.78613
64754501	chr15:64754501:A:G	1.34639e-16	-3.43345e-10	-1.20685	3.48394e-09	-3.43345e-10	-1.57875	0.000188193	-3.43345e-10	-1.2953
64755182	chr15:64755182:C:T	5.46355e-17	-2.10876	-9.44083e-10	2.03782e-09	-2.11504	-9.44083e-10	8.70502e-05	-2.06628	-9.44083e-10
64755183	chr15:64755183:G:A	2.26808e-16	-0.68534	-9.44083e-10	2.07847e-09	-2.09529	-9.44083e-10	8.33628e-05	-2.10956	-9.44083e-10
64755605	chr15:64755605:G:A	1.03474e-16	-3.43345e-10	-1.47012	2.71483e-09	-3.43345e-10	-1.82819	0.000132006	-3.43345e-10	-1.64991
64755627	chr15:64755627:G:A	9.81099e-17	-3.43345e-10	-1.52336	5.08814e-09	-3.43345e-10	-1.20001	0.000164095	-3.43345e-10	-1.43231
64755757	chr15:64755757:G:A	9.2359e-16	0.718823	-9.44083e-10	1.5639e-07	2.22544	-9.44083e-10	0.0138176	3.00093	-9.44083e-10
64756110	chr15:64756110:G:A	1.53241e-17	-1.93269	-1.44733	3.94202e-09	-0.947787	-0.507436	1.43713e-05	-2.04411	-1.82342
64756135	chr15:64756135:C:G	7.19731e-17	-1.83315	-9.44083e-10	2.96653e-08	0.563061	-9.44083e-10	8.32474e-05	-2.11094	-9.44083e-10
64756285	chr15:64756285:G:A	6.01351e-17	-2.01285	-9.44083e-10	2.09144e-09	-2.08907	-9.44083e-10	8.67966e-05	-2.06919	-9.44083e-10
64756440	chr15:64756440:T:C	9.38477e-18	-2.07179	-1.79857	2.09092e-09	-1.76313	-0.326185	2.21556e-05	-1.65415	-1.78053
64756713	chr15:64756713:C:T	1.74286e-17	-1.83615	-1.41518	5.29358e-09	-0.71981	-0.440613	1.37187e-05	-2.0876	-1.8264
64756841	chr15:64756841:C:T	1.32026e-16	-3.43345e-10	-1.22645	0.00239628	-3.43345e-10	11.8625	0.000131904	-3.43345e-10	-1.65068
64756864	chr15:64756864:C:T	7.26079e-17	-3.43345e-10	-1.82437	3.07288e-09	-3.43345e-10	-1.7043	0.000113183	-3.43345e-10	-1.80376
64757258	chr15:64757258:C:T	7.38208e-17	-3.43345e-10	-1.8078	2.79071e-09	-3.43345e-10	-1.80062	0.000110861	-3.43345e-10	-1.82448
64757479	chr15:64757479:G:A	8.47137e-17	-1.67017	-9.44083e-10	2.13682e-09	-2.0676	-9.44083e-10	9.00456e-05	-2.03245	-9.44083e-10
64757727	chr15:64757727:T:C	1.04035e-17	-2.01281	-1.75449	2.36761e-09	-0.143019	-1.82202	1.37975e-05	-2.09346	-1.81482
64757764	chr15:64757764:A:G	7.69605e-17	-3.43345e-10	-1.76615	3.54084e-09	-3.43345e-10	-1.56255	0.000113621	-3.43345e-10	-1.79989
64757973	chr15:64757973:C:G	7.29383e-17	-3.43345e-10	-1.81983	3.16297e-09	-3.43345e-10	-1.6754	0.000114526	-3.43345e-10	-1.79196
64758178	chr15:64758178:T:A	3.85543e-16	-3.43345e-10	-0.154792	5.02836e-07	-3.43345e-10	3.39335	0.000512221	-3.43345e-10	-0.294005
64758195	chr15:64758195:C:T	7.23153e-17	-3.43345e-10	-1.82841	3.03033e-09	-3.43345e-10	-1.71825	0.000111612	-3.43345e-10	-1.81774
64758315	chr15:64758315:T:C	1.02539e-17	-1.96365	-1.81813	3.11092e-09	0.0599835	-1.75198	1.34367e-05	-2.10958	-1.82519
64758325	chr15:64758325:G:A	1.0985e-16	-3.43345e-10	-1.41033	2.72322e-09	-3.43345e-10	-1.8251	0.000137617	-3.43345e-10	-1.60829
64758537	chr15:64758537:A:C	5.42987e-17	-2.11494	-9.44083e-10	2.04079e-09	-2.11358	-9.44083e-10	8.97961e-05	-2.03522	-9.44083e-10
64758685	chr15:64758685:C:G	7.56953e-17	-3.43345e-10	-1.78273	3.42003e-09	-3.43345e-10	-1.59727	0.000112396	-3.43345e-10	-1.81073
64758991	chr15:64758991:C:T	2.10813e-17	-1.89071	-1.17035	5.89749e-09	-0.851264	-0.201127	1.41243e-05	-2.06615	-1.81872
64759003	chr15:64759003:C:T	1.62504e-14	-3.43345e-10	3.58642	4.65342e-07	-3.43345e-10	3.31586	0.00911408	-3.43345e-10	2.58481
64760884	chr15:64760884:TC:T	8.04117e-17	-1.72229	-9.44083e-10	2.10283e-09	-2.08364	-9.44083e-10	8.81176e-05	-2.05409	-9.44083e-10
64761909	chr15:64761909:T:C	1.05318e-16	-3.43345e-10	-1.45247	2.71617e-09	-3.43345e-10	-1.82769	0.000133678	-3.43345e-10	-1.63733
64761911	chr15:64761911:T:C	9.71987e-17	-3.43345e-10	-1.53269	2.87989e-09	-3.43345e-10	-1.76917	0.000133132	-3.43345e-10	-1.64142
64761970	chr15:64761970:A:G	1.43932e-16	-3.43345e-10	-1.1401	3.63873e-09	-3.43345e-10	-1.53528	0.000199952	-3.43345e-10	-1.23468
64762334	chr15:64762334:C:T	1.06033e-17	-1.98418	-1.7641	4.28485e-10	-1.89073	-1.78369	1.41936e-05	-2.0991	-1.78087
64762811	chr15:64762811:T:C	7.42702e-17	-3.43345e-10	-1.80174	3.26549e-09	-3.43345e-10	-1.64351	0.000111188	-3.43345e-10	-1.82154
64762994	chr15:64762994:G:A	9.23689e-17	-3.43345e-10	-1.58366	4.12579e-09	-3.43345e-10	-1.40966	0.000135774	-3.43345e-10	-1.62177
64763474	chr15:64763474:C:G	1.15241e-15	0.940168	-9.44083e-10	6.42586e-08	1.336	-9.44083e-10	0.00160934	0.850821	-9.44083e-10
64763625	chr15:64763625:G:T	7.31424e-17	-3.43345e-10	-1.81704	4.06685e-09	-3.43345e-10	-1.42405	0.00011829	-3.43345e-10	-1.75962
64763844	chr15:64763844:G:A	1.75664e-17	-1.90482	-1.33864	4.34346e-09	-0.882172	-0.476075	1.40822e-05	-2.05954	-1.82831
64763925	chr15:64763925:T:A	8.9926e-17	-3.43345e-10	-1.61046	0.000114111	-3.43345e-10	8.81801	0.000111544	-3.43345e-10	-1.81834
64764330	chr15:64764330:C:A	9.94115e-18	-1.98441	-1.82836	3.80586e-10	-1.98169	-1.81127	1.66358e-05	-1.90263	-1.81858
64764355	chr15:64764355:T:C	1.19014e-16	-3.43345e-10	-1.3302	0.00129155	-3.43345e-10	11.2444	0.000124762	-3.43345e-10	-1.70635
64765254	chr15:64765254:A:G	5.46765e-17	-2.10801	-9.44083e-10	5.24027e-09	-1.17054	-9.44083e-10	9.99558e-05	-1.92803	-9.44083e-10
64765929	chr15:64765929:G:A	1.94729e-17	-1.8827	-1.25772	5.10198e-09	-0.836286	-0.361003	1.39589e-05	-2.06908	-1.82756
64765950	chr15:64765950:GC:G	7.44593e-17	-3.43345e-10	-1.79919	3.29252e-09	-3.43345e-10	-1.63526	0.00011133	-3.43345e-10	-1.82027
64766797	chr15:64766797:G:T	1.00022e-16	-3.43345e-10	-1.50406	4.24083e-09	-3.43345e-10	-1.38216	0.000131336	-3.43345e-10	-1.655
64767021	chr15:64767021:T:A	1.40971e-17	-1.89414	-1.56934	3.34132e-09	-0.84937	-0.771181	1.45484e-05	-2.06445	-1.79083
64767452	chr15:64767452:T:C	1.35338e-17	-1.93671	-1.56755	3.0675e-09	-0.949872	-0.756182	1.48638e-05	-2.04139	-1.79244
64767539	chr15:64767539:G:A	1.08032e-16	-3.43345e-10	-1.42702	2.84045e-09	-3.43345e-10	-1.78295	0.000147174	-3.43345e-10	-1.54115
64767614	chr15:64767614:G:A	7.85279e-17	-3.43345e-10	-1.74599	3.03185e-09	-3.43345e-10	-1.71774	0.00017715	-3.43345e-10	-1.35576
64767750	chr15:64767750:AC:A	7.27593e-17	-3.43345e-10	-1.82229	2.86848e-09	-3.43345e-10	-1.77314	0.000110614	-3.43345e-10	-1.82671
64768029	chr15:64768029:G:A	9.48303e-18	-2.03205	-1.82789	4.03367e-09	-1.66004	0.227799	2.86771e-05	-1.53721	-1.63946
64768964	chr15:64768964:G:A	7.23945e-17	-3.43345e-10	-1.82732	3.06808e-09	-3.43345e-10	-1.70587	0.000111906	-3.43345e-10	-1.8151
64768970	chr15:64768970:G:A	1.30935e-17	-2.10122	-1.43611	3.48774e-10	-2.11476	-1.76549	1.89061e-05	-2.11291	-1.48037
64769215	chr15:64769215:C:T	7.4944e-17	-3.43345e-10	-1.7927	3.34123e-09	-3.43345e-10	-1.62058	0.00011174	-3.43345e-10	-1.81659
64769368	chr15:64769368:G:A	1.7895e-16	-3.43345e-10	-0.922339	3.96363e-09	-3.43345e-10	-1.44976	0.000236682	-3.43345e-10	-1.06605
64769379	chr15:64769379:G:A	7.41425e-17	-3.43345e-10	-1.80346	2.72845e-09	-3.43345e-10	-1.82318	0.000115951	-3.43345e-10	-1.77959
64769504	chr15:64769504:C:CA	9.77915e-18	-2.00146	-1.82773	3.9203e-09	-1.5596	0.0988539	3.04745e-05	-1.43177	-1.6841
64769532	chr15:64769532:C:T	8.19031e-17	-3.43345e-10	-1.70391	7.11533e-09	-3.43345e-10	-0.864666	0.000119849	-3.43345e-10	-1.74653
64769641	chr15:64769641:C:T	7.36245e-17	-3.43345e-10	-1.81047	2.73101e-09	-3.43345e-10	-1.82224	0.000115006	-3.43345e-10	-1.78778
64769658	chr15:64769658:T:A	9.83785e-18	-1.99561	-1.8276	4.45816e-09	-1.57932	0.247143	3.15221e-05	-1.4467	-1.63537
64769672	chr15:64769672:A:G	1.24294e-16	-3.43345e-10	-1.28679	3.25634e-08	-3.43345e-10	0.656271	0.000293506	-3.43345e-10	-0.850862
64769907	chr15:64769907:G:A	7.71713e-17	-3.43345e-10	-1.76342	3.85195e-09	-3.43345e-10	-1.47834	0.000125309	-3.43345e-10	-1.70198
64769919	chr15:64769919:G:A	6.78675e-17	-1.89189	-9.44083e-10	2.42187e-08	0.360206	-9.44083e-10	8.28788e-05	-2.11538	-9.44083e-10
64770079	chr15:64770079:T:A	8.77726e-18	-2.10954	-1.82774	3.64452e-09	-1.91029	0.3766	2.09502e-05	-1.82576	-1.66485
64771112	chr15:64771112:C:G	9.45297e-16	0.742054	-9.44083e-10	5.28003e-08	1.1396	-9.44083e-10	0.00134193	0.669104	-9.44083e-10
64771457	chr15:64771457:T:C	2.07766e-16	-0.773033	-9.44083e-10	2.05773e-09	-2.10531	-9.44083e-10	8.2974e-05	-2.11423	-9.44083e-10
64771610	chr15:64771610:G:A	8.787e-17	-1.63359	-9.44083e-10	2.07644e-09	-2.09626	-9.44083e-10	8.6025e-05	-2.07812	-9.44083e-10
64771620	chr15:64771620:G:A	7.25872e-17	-3.43345e-10	-1.82466	2.77624e-09	-3.43345e-10	-1.80582	0.000112306	-3.43345e-10	-1.81154
64772386	chr15:64772386:T:C	1.51302e-17	-1.84615	-1.5466	4.17678e-09	-0.752169	-0.645209	1.42005e-05	-2.08157	-1.79792
64772420	chr15:64772420:T:C	9.08604e-18	-2.09141	-1.8113	4.53563e-09	-1.83578	0.520828	2.60757e-05	-1.73095	-1.54081
64772642	chr15:64772642:G:A	1.03801e-17	-1.97902	-1.79053	2.7776e-09	-0.00843239	-1.7969	1.34589e-05	-2.10571	-1.82742
64772777	chr15:64772777:TTATC:T	1.17051e-16	-3.43345e-10	-1.34683	0.00109024	-3.43345e-10	11.075	0.000123738	-3.43345e-10	-1.71459
64773092	chr15:64773092:G:C	2.97731e-16	-0.413255	-9.44083e-10	3.28991e-08	0.666529	-9.44083e-10	0.00105835	0.431702	-9.44083e-10
64773176	chr15:64773176:T:C	8.8974e-17	-3.43345e-10	-1.6211	3.92364e-09	-3.43345e-10	-1.4599	0.000131106	-3.43345e-10	-1.65676
64773408	chr15:64773408:C:T	5.76776e-17	-2.05458	-9.44083e-10	3.23584e-09	-1.65263	-9.44083e-10	0.000143413	-1.56704	-9.44083e-10
64773440	chr15:64773440:G:T	9.18083e-18	-2.06878	-1.82355	4.13464e-09	-1.75489	0.347374	2.67787e-05	-1.6446	-1.60056
64773721	chr15:64773721:T:C	1.07092e-17	-2.01072	-1.72763	7.09036e-09	-1.61717	0.748987	4.10197e-05	-1.48681	-1.3319
64773818	chr15:64773818:A:G	1.53301e-17	-1.94591	-1.43372	4.10037e-09	-0.985077	-0.430762	1.45445e-05	-2.03313	-1.82241
64774635	chr15:64774635:CTAAT:C	9.68185e-18	-2.0341	-1.8051	5.65206e-09	-1.6696	0.574704	3.20541e-05	-1.54663	-1.5187
64774850	chr15:64774850:G:C	9.13588e-18	-2.08871	-1.80852	4.83292e-09	-1.80988	0.558417	2.6833e-05	-1.71297	-1.53016
64775948	chr15:64775948:A:G	1.24885e-17	-2.03103	-1.55361	2.18716e-09	-0.243388	-1.80092	1.57754e-05	-2.08435	-1.68996
64778035	chr15:64778035:C:T	9.29622e-18	-2.0573	-1.82254	4.31598e-09	-1.72337	0.358777	2.79372e-05	-1.60762	-1.59518
64778326	chr15:64778326:G:A	8.50223e-17	-3.43345e-10	-1.66653	3.4856e-09	-3.43345e-10	-1.57828	0.000117443	-3.43345e-10	-1.76681
64778590	chr15:64778590:C:T	1.01495e-16	-3.43345e-10	-1.48943	2.78536e-09	-3.43345e-10	-1.80254	0.000139656	-3.43345e-10	-1.59358
64778601	chr15:64778601:C:T	7.25144e-17	-3.43345e-10	-1.82566	2.91775e-09	-3.43345e-10	-1.7561	0.00011042	-3.43345e-10	-1.82847
64779172	chr15:64779172:T:C	9.322e-18	-2.05888	-1.81819	4.50123e-09	-1.72978	0.407215	2.82993e-05	-1.61483	-1.5751
64779219	chr15:64779219:T:C	1.0105e-16	-1.49383	-9.44083e-10	2.08406e-09	-2.0926	-9.44083e-10	8.96527e-05	-2.03682	-9.44083e-10
64779766	chr15:64779766:C:A	7.31404e-17	-3.43345e-10	-1.81707	2.82297e-09	-3.43345e-10	-1.78913	0.000110517	-3.43345e-10	-1.82759
64779799	chr15:64779799:T:G	9.38838e-18	-2.05865	-1.81132	4.96591e-09	-1.72915	0.504831	2.92947e-05	-1.61394	-1.54141
64779910	chr15:64779910:C:T	1.87693e-16	-0.87464	-9.44083e-10	1.61681e-08	-0.043878	-9.44083e-10	0.000569092	-0.18872	-9.44083e-10
64779971	chr15:64779971:G:A	9.84361e-17	-3.43345e-10	-1.52004	2.7617e-09	-3.43345e-10	-1.81107	0.000135545	-3.43345e-10	-1.62346
64780151	chr15:64780151:G:A	8.92207e-17	-3.43345e-10	-1.61833	2.72193e-09	-3.43345e-10	-1.82558	0.000123929	-3.43345e-10	-1.71305
64780961	chr15:64780961:C:G	9.43256e-18	-2.0562	-1.80908	5.14334e-09	-1.72255	0.533332	2.98155e-05	-1.60636	-1.53137
64781062	chr15:64781062:G:A	7.94321e-17	-3.43345e-10	-1.73454	3.59656e-09	-3.43345e-10	-1.54694	0.000125786	-3.43345e-10	-1.69818
64781304	chr15:64781304:C:G	8.84453e-17	-3.43345e-10	-1.62706	3.6459e-09	-3.43345e-10	-1.53331	0.000120509	-3.43345e-10	-1.74104
64781587	chr15:64781587:T:C	9.44132e-18	-2.04733	-1.81702	4.71985e-09	-1.70029	0.425152	2.94853e-05	-1.58122	-1.56765
64781588	chr15:64781588:G:A	9.34744e-18	-2.05629	-1.81805	4.61459e-09	-1.72137	0.423674	2.8718e-05	-1.60531	-1.56992
64781933	chr15:64781933:T:C	3.61504e-16	-3.43345e-10	-0.219173	4.60251e-09	-3.43345e-10	-1.30032	0.000437629	-3.43345e-10	-0.45139
64782129	chr15:64782129:T:C	9.40462e-18	-2.05513	-1.81312	4.88124e-09	-1.71961	0.478087	2.93921e-05	-1.60277	-1.54927
64782234	chr15:64782234:G:C	9.36531e-18	-2.06157	-1.81086	4.91592e-09	-1.73678	0.502341	2.90735e-05	-1.6226	-1.54033
64782559	chr15:64782559:C:T	1.14142e-16	-3.43345e-10	-1.37201	0.000960407	-3.43345e-10	10.9482	0.000122208	-3.43345e-10	-1.72704
64783567	chr15:64783567:G:A	7.10022e-16	-3.43345e-10	0.45585	7.44436e-09	-3.43345e-10	-0.819461	0.000849973	-3.43345e-10	0.212443
64783663	chr15:64783663:C:T	5.43248e-17	-2.11446	-9.44083e-10	2.04016e-09	-2.11389	-9.44083e-10	8.28771e-05	-2.1154	-9.44083e-10
64783696	chr15:64783696:G:A	1.75238e-17	-1.85852	-1.38736	4.3322e-09	-0.803102	-0.55774	1.386e-05	-2.07694	-1.82681
64783838	chr15:64783838:A:C	5.97748e-17	-2.01886	-9.44083e-10	2.0376e-09	-2.11514	-9.44083e-10	8.30627e-05	-2.11317	-9.44083e-10
64784013	chr15:64784013:A:G	7.37327e-17	-3.43345e-10	-1.809	2.71366e-09	-3.43345e-10	-1.82862	0.000114899	-3.43345e-10	-1.78871
64784688	chr15:64784688:G:A	1.08837e-17	-1.99237	-1.72981	2.46202e-09	-0.102066	-1.82387	1.38363e-05	-2.09983	-1.80563
64784794	chr15:64784794:A:G	1.05769e-17	-2.01421	-1.73657	1.40532e-09	-1.21092	-1.27574	1.81293e-05	-1.96201	-1.67322
64785164	chr15:64785164:T:C	9.79385e-18	-2.00175	-1.82594	4.51026e-09	-1.59319	0.272628	3.15336e-05	-1.462	-1.6197
64785196	chr15:64785196:G:A	1.46983e-17	-1.8785	-1.54322	2.90129e-09	-0.172211	-1.58955	3.6653e-05	-1.16599	-1.76528
64785535	chr15:64785535:G:A	9.24257e-17	-3.43345e-10	-1.58304	5.22123e-09	-3.43345e-10	-1.17418	0.000156912	-3.43345e-10	-1.47707
64785660	chr15:64785660:A:T	7.23423e-17	-3.43345e-10	-1.82804	2.81522e-09	-3.43345e-10	-1.79188	0.000111353	-3.43345e-10	-1.82005
64785673	chr15:64785673:GTTTC:G	7.22993e-17	-3.43345e-10	-1.82863	2.99786e-09	-3.43345e-10	-1.72902	0.00011195	-3.43345e-10	-1.81471
64785687	chr15:64785687:G:A	9.51573e-18	-2.05488	-1.80162	5.55638e-09	-1.71833	0.606364	3.07739e-05	-1.60177	-1.50433
64785898	chr15:64785898:C:G	1.4552e-17	-1.94734	-1.48437	3.76504e-10	-2.02169	-1.78205	2.04157e-05	-1.997	-1.51946
64785956	chr15:64785956:C:T	1.5135e-15	1.21273	-9.44083e-10	1.87571e-08	0.104656	-9.44083e-10	0.000913635	0.284669	-9.44083e-10
64786094	chr15:64786094:A:G	7.50939e-17	-3.43345e-10	-1.79071	6.93866e-09	-3.43345e-10	-0.889808	0.00012241	-3.43345e-10	-1.72539
64786213	chr15:64786213:G:A	7.66584e-17	-3.43345e-10	-1.77009	2.73831e-09	-3.43345e-10	-1.81958	0.000116065	-3.43345e-10	-1.77861
64786665	chr15:64786665:G:A	8.19679e-17	-3.43345e-10	-1.70312	3.90948e-09	-3.43345e-10	-1.46351	0.000132988	-3.43345e-10	-1.6425
64786976	chr15:64786976:A:G	7.32879e-17	-3.43345e-10	-1.81505	2.7158e-09	-3.43345e-10	-1.82783	0.000113886	-3.43345e-10	-1.79756
64787033	chr15:64787033:AT:A	9.75378e-17	-3.43345e-10	-1.52921	2.75552e-09	-3.43345e-10	-1.81331	0.000134421	-3.43345e-10	-1.63179
64787035	chr15:64787035:ATAT:A	9.78665e-17	-3.43345e-10	-1.52584	2.75784e-09	-3.43345e-10	-1.81247	0.000134798	-3.43345e-10	-1.62899
64787056	chr15:64787056:C:T	9.32062e-18	-2.051	-1.82622	3.94667e-09	-1.70894	0.254892	2.77664e-05	-1.59108	-1.61786
64787340	chr15:64787340:G:T	7.25226e-17	-3.43345e-10	-1.82555	2.78463e-09	-3.43345e-10	-1.8028	0.000112104	-3.43345e-10	-1.81334
64787694	chr15:64787694:A:G	9.57912e-18	-2.02702	-1.82284	4.50881e-09	-1.65181	0.330929	3.03762e-05	-1.52647	-1.59263
64787711	chr15:64787711:C:T	7.59736e-17	-3.43345e-10	-1.77906	1.59334e-05	-3.43345e-10	6.84926	0.000111485	-3.43345e-10	-1.81887
64787773	chr15:64787773:A:ATATATGT	7.95806e-17	-3.43345e-10	-1.73268	3.31338e-09	-3.43345e-10	-1.62895	0.000132464	-3.43345e-10	-1.64645
64787872	chr15:64787872:G:A	7.23222e-17	-3.43345e-10	-1.82831	2.88174e-09	-3.43345e-10	-1.76852	0.000110693	-3.43345e-10	-1.826
64788062	chr15:64788062:A:G	1.24402e-17	-1.93747	-1.65105	3.63101e-10	-2.01387	-1.82612	1.75778e-05	-1.98834	-1.67778
64788524	chr15:64788524:CTTTCTTTT:C	7.34518e-17	-3.43345e-10	-1.81282	2.80786e-09	-3.43345e-10	-1.7945	0.000110678	-3.43345e-10	-1.82613
64789014	chr15:64789014:G:A	7.08058e-17	-1.84951	-9.44083e-10	2.62558e-08	0.440971	-9.44083e-10	8.30095e-05	-2.11381	-9.44083e-10
64789131	chr15:64789131:T:C	7.25243e-17	-3.43345e-10	-1.82552	2.78451e-09	-3.43345e-10	-1.80285	0.000112116	-3.43345e-10	-1.81322
64789135	chr15:64789135:G:A	5.62246e-17	-2.08009	-9.44083e-10	2.65308e-09	-1.8512	-9.44083e-10	0.000102465	-1.90324	-9.44083e-10
64789208	chr15:64789208:C:T	9.45732e-17	-3.43345e-10	-1.56007	2.73654e-09	-3.43345e-10	-1.82022	0.000130999	-3.43345e-10	-1.65757
64790165	chr15:64790165:G:A	9.64021e-18	-2.01495	-1.82855	3.65752e-09	-1.62137	0.0912408	2.90784e-05	-1.49375	-1.66902
64790270	chr15:64790270:C:A	9.7671e-17	-3.43345e-10	-1.52784	1.26966e-08	-3.43345e-10	-0.285583	0.000205191	-3.43345e-10	-1.20882
64790532	chr15:64790532:G:T	3.63794e-15	-3.43345e-10	2.08973	4.84926e-08	-3.43345e-10	1.05449	0.00413873	-3.43345e-10	1.79538
64790660	chr15:64790660:G:A	6.90432e-17	-1.87471	-9.44083e-10	2.42425e-08	0.361191	-9.44083e-10	8.28925e-05	-2.11522	-9.44083e-10
64790718	chr15:64790718:G:A	7.30656e-17	-3.43345e-10	-1.81809	2.82748e-09	-3.43345e-10	-1.78753	0.000110497	-3.43345e-10	-1.82777
64791162	chr15:64791162:G:A	7.27036e-17	-3.43345e-10	-1.82306	2.86396e-09	-3.43345e-10	-1.77471	0.000110401	-3.43345e-10	-1.82864
64791520	chr15:64791520:G:A	7.51116e-17	-3.43345e-10	-1.79047	7.15659e-09	-3.43345e-10	-0.858884	0.000130288	-3.43345e-10	-1.66302
64792661	chr15:64792661:C:T	9.22984e-18	-2.06603	-1.82097	4.26743e-09	-1.74793	0.372025	2.7645e-05	-1.63511	-1.57821
64792856	chr15:64792856:G:A	9.23484e-18	-2.06146	-1.825	3.95495e-09	-1.73642	0.284472	2.72424e-05	-1.62253	-1.60546
64793394	chr15:64793394:C:T	7.37957e-17	-3.43345e-10	-1.80815	1.8024e-07	-3.43345e-10	2.36737	0.000113148	-3.43345e-10	-1.80406
64793817	chr15:64793817:TATTTTTAATAA:T	7.3383e-17	-3.43345e-10	-1.81375	2.80643e-09	-3.43345e-10	-1.79501	0.00011057	-3.43345e-10	-1.82711
64794063	chr15:64794063:T:C	9.09633e-18	-2.075	-1.82658	3.68545e-09	-1.77443	0.25191	2.5766e-05	-1.66541	-1.61829
64794114	chr15:64794114:G:A	7.2641e-17	-3.43345e-10	-1.82392	2.77497e-09	-3.43345e-10	-1.80628	0.000112479	-3.43345e-10	-1.80999
64794306	chr15:64794306:AAAAAAG:A	3.58226e-16	-0.22828	-9.44083e-10	4.47934e-08	0.975143	-9.44083e-10	0.00311289	1.51055	-9.44083e-10
64794554	chr15:64794554:T:G	8.32899e-17	-1.68712	-9.44083e-10	2.0377e-09	-2.11509	-9.44083e-10	8.46704e-05	-2.094	-9.44083e-10
64794625	chr15:64794625:C:A	2.59773e-16	-3.43345e-10	-0.549637	1.23583e-08	-3.43345e-10	-0.312589	0.000322303	-3.43345e-10	-0.757269
64794740	chr15:64794740:T:C	9.10244e-18	-2.07488	-1.82602	3.73927e-09	-1.77531	0.267285	2.58981e-05	-1.66611	-1.61249
64794921	chr15:64794921:A:G	9.35732e-18	-2.04542	-1.82787	3.78467e-09	-1.69681	0.200849	2.77438e-05	-1.57598	-1.63376
64795038	chr15:64795038:T:C	9.635e-18	-2.01613	-1.82791	4.05014e-09	-1.6303	0.202132	2.99267e-05	-1.50055	-1.63346
64795195	chr15:64795195:A:G	1.00208e-17	-1.98078	-1.824	4.74251e-09	-1.55625	0.285902	3.3715e-05	-1.41739	-1.59743
64795749	chr15:64795749:T:C	1.32535e-17	-1.99296	-1.53223	3.60119e-10	-2.05402	-1.79422	1.87048e-05	-2.03603	-1.56795
64795963	chr15:64795963:T:A	2.49373e-17	-1.60404	-1.28904	7.88348e-09	-0.342748	-0.419399	1.33149e-05	-2.1154	-1.82848
64795965	chr15:64795965:G:A	1.04438e-16	-1.46086	-9.44083e-10	6.17408e-08	1.29603	-9.44083e-10	9.15819e-05	-2.01553	-9.44083e-10
64796016	chr15:64796016:T:G	9.51285e-17	-3.43345e-10	-1.55422	0.000281193	-3.43345e-10	9.71988	0.000113807	-3.43345e-10	-1.79826
64796048	chr15:64796048:C:A	7.68466e-17	-3.43345e-10	-1.76763	1.63359e-05	-3.43345e-10	6.8742	0.000111793	-3.43345e-10	-1.81612
64796282	chr15:64796282:G:A	1.93676e-16	-0.843257	-9.44083e-10	1.99433e-08	0.165976	-9.44083e-10	0.000656479	-0.0458706	-9.44083e-10
64796703	chr15:64796703:G:A	7.45204e-17	-1.79837	-9.44083e-10	2.99632e-08	0.573053	-9.44083e-10	8.34765e-05	-2.1082	-9.44083e-10
64796791	chr15:64796791:C:T	1.00931e-16	-3.43345e-10	-1.49501	2.77913e-09	-3.43345e-10	-1.80478	0.000138237	-3.43345e-10	-1.60379
64797259	chr15:64797259:TTTG:T	5.78697e-17	-2.05125	-9.44083e-10	3.21175e-09	-1.6601	-9.44083e-10	0.000142236	-1.57527	-9.44083e-10
64797322	chr15:64797322:T:C	7.38343e-17	-3.43345e-10	-1.80762	2.72741e-09	-3.43345e-10	-1.82357	0.000115496	-3.43345e-10	-1.78353
64797364	chr15:64797364:C:T	6.58833e-17	-1.92156	-9.44083e-10	2.05544e-09	-2.10643	-9.44083e-10	8.46779e-05	-2.09391	-9.44083e-10
64797476	chr15:64797476:A:G	1.29586e-17	-1.88626	-1.66143	1.89084e-09	-0.921232	-1.26867	1.52462e-05	-2.06657	-1.74186
64797850	chr15:64797850:G:A	7.90974e-17	-3.43345e-10	-1.73876	3.57688e-09	-3.43345e-10	-1.55243	0.000125199	-3.43345e-10	-1.70286
64798201	chr15:64798201:C:T	1.59391e-15	-3.43345e-10	1.2645	7.98285e-09	-3.43345e-10	-0.749622	0.000164604	-3.43345e-10	-1.42922
64798639	chr15:64798639:C:T	1.30773e-17	-1.95058	-1.58798	3.6369e-10	-2.02447	-1.81391	1.84147e-05	-1.99986	-1.61975
64799165	chr15:64799165:G:A	9.02064e-17	-3.43345e-10	-1.60735	2.7203e-09	-3.43345e-10	-1.82618	0.000126273	-3.43345e-10	-1.69431
64799174	chr15:64799174:G:A	8.83249e-17	-3.43345e-10	-1.62842	2.74656e-09	-3.43345e-10	-1.81657	0.000132179	-3.43345e-10	-1.64861
64799229	chr15:64799229:G:A	5.52266e-17	-2.098	-9.44083e-10	3.8431e-09	-1.48064	-9.44083e-10	0.000172277	-1.38366	-9.44083e-10
64799462	chr15:64799462:ACGCTCCTCACTTCCTAGATGGGATGGCGGCCGGGAAGAGG:A	1.02473e-16	-3.43345e-10	-1.47984	5.24013e-09	-3.43345e-10	-1.17057	0.000172313	-3.43345e-10	-1.38345
64799495	chr15:64799495:G:A	1.44194e-16	-3.43345e-10	-1.13828	4.54065e-08	-3.43345e-10	0.988737	0.000214113	-3.43345e-10	-1.16626
64799606	chr15:64799606:G:A	7.29774e-17	-3.43345e-10	-1.8193	3.15456e-09	-3.43345e-10	-1.67807	0.000114886	-3.43345e-10	-1.78882
64800338	chr15:64800338:C:T	1.49216e-17	-1.90895	-1.49768	1.77741e-09	-0.996479	-1.25528	1.43313e-05	-2.05554	-1.81478
64800932	chr15:64800932:A:G	9.8854e-18	-2.03451	-1.78387	7.81594e-09	-1.67377	0.903014	3.52523e-05	-1.55039	-1.41984
64800991	chr15:64800991:T:G	1.26859e-17	-1.9589	-1.61005	3.59764e-10	-2.03065	-1.81857	1.79271e-05	-2.00689	-1.63956
64801117	chr15:64801117:A:G	9.8804e-18	-2.03742	-1.78147	7.75452e-09	-1.68091	0.902269	3.52218e-05	-1.55835	-1.41274
64801172	chr15:64801172:T:C	9.73451e-18	-2.04443	-1.78934	7.2746e-09	-1.69649	0.853959	3.37605e-05	-1.577	-1.43647
64801448	chr15:64801448:C:T	1.74776e-16	-3.43345e-10	-0.945939	4.67211e-08	-3.43345e-10	1.01728	0.000210802	-3.43345e-10	-1.18184
64801818	chr15:64801818:C:T	1.74969e-16	-3.43345e-10	-0.944834	4.22824e-09	-3.43345e-10	-1.38513	0.000229154	-3.43345e-10	-1.09837
64801913	chr15:64801913:T:C	6.98144e-17	-1.86361	-9.44083e-10	2.08199e-09	-2.09359	-9.44083e-10	8.62067e-05	-2.07601	-9.44083e-10
64801993	chr15:64801993:C:T	1.00306e-17	-1.9935	-1.8103	6.71699e-09	-1.58206	0.659783	3.56386e-05	-1.44883	-1.5105
64802300	chr15:64802300:C:T	8.10027e-17	-3.43345e-10	-1.71496	9.74065e-09	-3.43345e-10	-0.55061	0.000158827	-3.43345e-10	-1.46494
64802377	chr15:64802377:A:G	2.42466e-16	-3.43345e-10	-0.618582	4.90994e-09	-3.43345e-10	-1.23565	0.000303523	-3.43345e-10	-0.817306
64802651	chr15:64802651:C:T	7.253e-17	-3.43345e-10	-1.82545	1.83745e-06	-3.43345e-10	4.68922	0.000118961	-3.43345e-10	-1.75397
64802659	chr15:64802659:C:T	7.61513e-17	-1.77672	-9.44083e-10	3.19267e-08	0.636525	-9.44083e-10	8.37924e-05	-2.10442	-9.44083e-10
64802699	chr15:64802699:G:A	9.93192e-18	-2.00013	-1.81356	6.35225e-09	-1.59862	0.62051	3.44786e-05	-1.46786	-1.52456
64802978	chr15:64802978:A:G	7.43107e-17	-3.43345e-10	-1.80119	2.71456e-09	-3.43345e-10	-1.82829	0.000116129	-3.43345e-10	-1.77806
64803107	chr15:64803107:T:C	9.53341e-18	-2.03032	-1.82432	4.91066e-09	-1.67855	0.44304	2.94451e-05	-1.56584	-1.58439
64803108	chr15:64803108:G:A	9.9963e-18	-2.00593	-1.8013	7.18438e-09	-1.61106	0.756049	3.56781e-05	-1.48187	-1.47635
64803413	chr15:64803413:A:G	1.56404e-17	-1.99857	-1.36102	3.03316e-09	0.11117	-1.82848	5.35289e-05	-0.892279	-1.66026
64803835	chr15:64803835:C:T	7.92971e-17	-3.43345e-10	-1.73624	2.71364e-09	-3.43345e-10	-1.82863	0.000120262	-3.43345e-10	-1.74309
64803988	chr15:64803988:A:T	9.33185e-18	-2.08181	-1.7942	6.24248e-09	-1.81188	0.816335	2.89631e-05	-1.71569	-1.45105
64804038	chr15:64804038:T:C	1.06711e-17	-1.96373	-1.77818	3.09611e-09	-1.5384	-0.15837	2.83843e-05	-1.40922	-1.77771
64804508	chr15:64804508:CT:C	2.37313e-17	-1.15991	-1.78274	5.14276e-09	-0.299278	-0.89005	0.00016392	0.125994	-1.55938
64804521	chr15:64804521:A:G	1.17992e-16	-3.43345e-10	-1.33883	3.07229e-09	-3.43345e-10	-1.7045	0.000156818	-3.43345e-10	-1.47767
64804889	chr15:64804889:C:T	9.93922e-18	-2.00649	-1.80647	6.81582e-09	-1.60874	0.701073	3.50685e-05	-1.48011	-1.49534
64805601	chr15:64805601:C:T	7.22985e-17	-3.43345e-10	-1.82864	2.93787e-09	-3.43345e-10	-1.74923	0.000111554	-3.43345e-10	-1.81825
64806217	chr15:64806217:G:A	7.43207e-17	-3.43345e-10	-1.80106	2.76866e-09	-3.43345e-10	-1.80856	0.000111258	-3.43345e-10	-1.82091
64806394	chr15:64806394:A:G	9.25635e-18	-2.07775	-1.80639	5.59861e-09	-1.80155	0.697153	2.80843e-05	-1.70383	-1.49372
64806445	chr15:64806445:G:A	9.93436e-18	-2.02121	-1.79224	7.47317e-09	-1.64446	0.828864	3.55442e-05	-1.51752	-1.44446
64807618	chr15:64807618:C:T	3.75418e-17	-0.679854	-1.80414	2.31643e-07	2.6337	-0.0154188	2.87838e-05	-1.6111	-1.56185
64807629	chr15:64807629:G:T	4.11889e-17	-0.97875	-1.41253	2.52978e-09	-0.0894831	-1.8093	0.00016082	0.153885	-1.60636
64807723	chr15:64807723:G:A	7.26999e-17	-3.43345e-10	-1.82311	2.86929e-09	-3.43345e-10	-1.77285	0.000110405	-3.43345e-10	-1.8286
64807746	chr15:64807746:T:C	3.857e-17	-0.962831	-1.49414	2.64525e-09	-0.0673941	-1.78676	0.000155391	0.175305	-1.66212
64807806	chr15:64807806:C:T	7.88856e-17	-1.74145	-9.44083e-10	3.41121e-08	0.702735	-9.44083e-10	8.4327e-05	-2.09806	-9.44083e-10
64808426	chr15:64808426:C:T	7.72586e-17	-3.43345e-10	-1.76229	2.71379e-09	-3.43345e-10	-1.82857	0.000114073	-3.43345e-10	-1.79593
64808554	chr15:64808554:G:A	7.32085e-17	-3.43345e-10	-1.81613	4.61401e-09	-3.43345e-10	-1.29782	0.000127316	-3.43345e-10	-1.68609
64808613	chr15:64808613:C:T	7.27135e-17	-3.43345e-10	-1.82292	2.86945e-09	-3.43345e-10	-1.7728	0.000110404	-3.43345e-10	-1.82861
64808648	chr15:64808648:C:T	7.2742e-17	-3.43345e-10	-1.82253	2.86628e-09	-3.43345e-10	-1.7739	0.000110402	-3.43345e-10	-1.82863
64808808	chr15:64808808:T:C	7.14142e-17	-0.0133233	-1.82763	4.48217e-07	4.26849	-0.99013	4.16851e-05	-1.23326	-1.56935
64808817	chr15:64808817:C:T	9.58493e-17	-3.43345e-10	-1.54667	2.82603e-09	-3.43345e-10	-1.78805	0.000133055	-3.43345e-10	-1.642
64808860	chr15:64808860:TC:T	8.03915e-17	-3.43345e-10	-1.72254	2.74872e-09	-3.43345e-10	-1.81578	0.000128711	-3.43345e-10	-1.6752
64809160	chr15:64809160:C:A	7.27739e-17	-3.43345e-10	-1.82209	2.86262e-09	-3.43345e-10	-1.77518	0.000110401	-3.43345e-10	-1.82864
64809400	chr15:64809400:C:A	7.2754e-17	-3.43345e-10	-1.82236	8.43814e-07	-3.43345e-10	3.91101	0.000129598	-3.43345e-10	-1.66832
64809427	chr15:64809427:C:T	4.4652e-17	-0.502052	-1.80849	2.64793e-07	2.97249	-0.220454	3.08802e-05	-1.50311	-1.59953
64809537	chr15:64809537:G:A	7.25749e-17	-3.43345e-10	-1.82483	2.89927e-09	-3.43345e-10	-1.76246	0.000110471	-3.43345e-10	-1.82801
64809765	chr15:64809765:T:TCGCC	7.2492e-17	-3.43345e-10	-1.82597	2.91583e-09	-3.43345e-10	-1.75676	0.000110536	-3.43345e-10	-1.82742
64809927	chr15:64809927:T:C	7.33031e-17	-3.43345e-10	-1.81484	3.80407e-06	-3.43345e-10	5.41691	0.000115364	-3.43345e-10	-1.78467
64810161	chr15:64810161:GATC:G	9.61096e-17	-3.43345e-10	-1.54396	6.06593e-09	-3.43345e-10	-1.02423	0.000174834	-3.43345e-10	-1.36893
64810277	chr15:64810277:T:C	8.13886e-17	-1.71021	-9.44083e-10	2.20126e-09	-2.03789	-9.44083e-10	9.30908e-05	-1.99919	-9.44083e-10
64810441	chr15:64810441:T:C	8.04849e-17	-3.43345e-10	-1.72138	3.67993e-09	-3.43345e-10	-1.52402	0.000127903	-3.43345e-10	-1.68149
64811235	chr15:64811235:T:A	1.13138e-16	-3.43345e-10	-1.38083	1.26663e-05	-3.43345e-10	6.61978	0.000117939	-3.43345e-10	-1.76259
64811354	chr15:64811354:G:T	1.18377e-16	-3.43345e-10	-1.33557	1.18923e-08	-3.43345e-10	-0.35103	0.000248189	-3.43345e-10	-1.01857
64811737	chr15:64811737:G:A	6.88157e-17	-1.87801	-9.44083e-10	2.07923e-09	-2.09492	-9.44083e-10	8.57245e-05	-2.08162	-9.44083e-10
64811942	chr15:64811942:G:A	7.32816e-17	-3.43345e-10	-1.81514	2.82987e-09	-3.43345e-10	-1.78669	0.000110486	-3.43345e-10	-1.82787
64812163	chr15:64812163:G:A	1.5018e-16	-3.43345e-10	-1.09761	1.69334e-08	-3.43345e-10	0.00236895	0.000332335	-3.43345e-10	-0.726618
64812305	chr15:64812305:C:T	1.19138e-16	-3.43345e-10	-1.32916	1.20002e-08	-3.43345e-10	-0.341991	0.000250361	-3.43345e-10	-1.00986
64812469	chr15:64812469:G:A	1.2431e-17	-1.76496	-1.8243	5.12706e-09	0.570101	-1.76249	1.35373e-05	-2.10279	-1.82452
64812520	chr15:64812520:G:A	8.06191e-17	-3.43345e-10	-1.71971	3.58986e-09	-3.43345e-10	-1.5488	0.000124841	-3.43345e-10	-1.70572
64812627	chr15:64812627:A:G	1.75927e-16	-3.43345e-10	-0.939377	2.72657e-09	-3.43345e-10	-1.82387	0.000303124	-3.43345e-10	-0.818618
64812841	chr15:64812841:A:C	7.8156e-16	-3.43345e-10	0.551846	8.04228e-09	-3.43345e-10	-0.742205	0.000914042	-3.43345e-10	0.285115
64812901	chr15:64812901:T:C	7.44312e-17	-3.43345e-10	-1.79957	4.29676e-09	-3.43345e-10	-1.36906	0.000121786	-3.43345e-10	-1.73049
64813013	chr15:64813013:C:G	7.44743e-17	-3.43345e-10	-1.79899	2.71515e-09	-3.43345e-10	-1.82807	0.000115616	-3.43345e-10	-1.78248
64813146	chr15:64813146:C:T	7.23296e-17	-3.43345e-10	-1.82821	2.72797e-09	-3.43345e-10	-1.82336	0.000110496	-3.43345e-10	-1.82778
64813265	chr15:64813265:C:A	8.00647e-17	-3.43345e-10	-1.72661	4.12178e-09	-3.43345e-10	-1.41063	0.000133128	-3.43345e-10	-1.64145
64813280	chr15:64813280:G:A	1.63166e-16	-3.43345e-10	-1.01467	4.13294e-09	-3.43345e-10	-1.40793	0.000220667	-3.43345e-10	-1.13611
64813320	chr15:64813320:G:A	1.27326e-16	-3.43345e-10	-1.26269	1.1985e-08	-3.43345e-10	-0.343261	0.00026978	-3.43345e-10	-0.935155
64813343	chr15:64813343:G:A	7.90296e-17	-3.43345e-10	-1.73962	2.71782e-09	-3.43345e-10	-1.82709	0.000113239	-3.43345e-10	-1.80326
64813403	chr15:64813403:T:C	2.24853e-17	-1.52469	-1.4719	1.28801e-09	-0.747186	-1.82664	2.89873e-05	-1.46839	-1.69751
64813701	chr15:64813701:A:G	1.38464e-16	-3.43345e-10	-1.17883	8.90717e-09	-3.43345e-10	-0.640061	0.000250691	-3.43345e-10	-1.00854
64813951	chr15:64813951:G:A	1.59262e-16	-3.43345e-10	-1.03889	1.75952e-08	-3.43345e-10	0.0407105	0.000361918	-3.43345e-10	-0.641343
64814216	chr15:64814216:C:A	8.66951e-17	-3.43345e-10	-1.64705	4.67394e-09	-3.43345e-10	-1.28492	0.000195397	-3.43345e-10	-1.25773
64814442	chr15:64814442:G:A	1.02898e-16	-3.43345e-10	-1.47571	8.10248e-09	-3.43345e-10	-0.734748	0.000196661	-3.43345e-10	-1.25128
64814556	chr15:64814556:G:A	1.06435e-16	-1.44191	-9.44083e-10	2.39127e-09	-1.95509	-9.44083e-10	0.000103275	-1.89537	-9.44083e-10
64814609	chr15:64814609:C:A	1.87561e-17	-2.10182	-1.07611	5.58771e-10	-2.02177	-1.38716	2.31908e-05	-2.04977	-1.33923
64815084	chr15:64815084:G:A	5.47465e-17	-2.10673	-9.44083e-10	4.48199e-09	-1.32685	-9.44083e-10	0.00020181	-1.22543	-9.44083e-10
64815379	chr15:64815379:C:T	1.24827e-16	-3.43345e-10	-1.28252	3.30943e-09	-3.43345e-10	-1.63014	0.000163422	-3.43345e-10	-1.43643
64815407	chr15:64815407:G:A	1.01165e-16	-0.0209853	-1.47171	3.62593e-10	-2.08434	-1.75705	1.43324e-05	-2.10492	-1.76531
64815456	chr15:64815456:G:A	1.66115e-17	-2.04961	-1.24974	3.27969e-10	-2.1144	-1.82735	1.68233e-05	-2.11482	-1.59518
64815459	chr15:64815459:G:A	1.81697e-17	-2.00748	-1.20221	3.30796e-10	-2.10455	-1.82862	1.74979e-05	-2.10604	-1.56463
64815560	chr15:64815560:C:T	1.07495e-16	0.287052	-1.71905	3.3078e-10	-2.10975	-1.82347	1.33289e-05	-2.1154	-1.82743
64815596	chr15:64815596:A:G	1.13519e-16	-3.43345e-10	-1.37748	9.78061e-09	-3.43345e-10	-0.546515	0.000231989	-3.43345e-10	-1.08607
64815609	chr15:64815609:G:A	1.22491e-16	-3.43345e-10	-1.30141	7.39463e-09	-3.43345e-10	-0.826163	0.000219548	-3.43345e-10	-1.14119
64815936	chr15:64815936:TC:T	1.13893e-16	-3.43345e-10	-1.37418	9.81475e-09	-3.43345e-10	-0.543032	0.00023258	-3.43345e-10	-1.08353
64816280	chr15:64816280:T:C	3.31729e-13	-3.43345e-10	6.60263	4.4751e-08	-3.43345e-10	0.974196	0.000519671	-3.43345e-10	-0.279566
64816305	chr15:64816305:A:T	6.96201e-17	-0.468986	-1.39741	4.26093e-10	-1.85308	-1.82693	1.70041e-05	-1.89661	-1.8027
64816333	chr15:64816333:C:G	1.12365e-16	-3.43345e-10	-1.38769	9.63685e-09	-3.43345e-10	-0.561323	0.000229171	-3.43345e-10	-1.09829
64816453	chr15:64816453:T:C	7.45404e-17	-0.398244	-1.39986	4.13983e-10	-1.88194	-1.8269	1.65556e-05	-1.92257	-1.80347
64816537	chr15:64816537:C:T	1.15874e-16	-3.43345e-10	-1.35694	3.13002e-09	-3.43345e-10	-1.68588	0.000157134	-3.43345e-10	-1.47566
64816596	chr15:64816596:C:T	1.26487e-16	-3.43345e-10	-1.26931	2.75662e-09	-3.43345e-10	-1.81291	0.000291327	-3.43345e-10	-0.858316
64816966	chr15:64816966:G:T	7.32885e-17	-3.43345e-10	-1.81504	2.82585e-09	-3.43345e-10	-1.78811	0.000110539	-3.43345e-10	-1.82739
64817151	chr15:64817151:T:TA	3.72126e-17	-2.10167	-0.391125	1.18205e-08	-1.70172	1.34463	0.000174495	-1.60517	0.234308
64817252	chr15:64817252:T:C	1.21974e-16	-3.43345e-10	-1.30564	7.42985e-09	-3.43345e-10	-0.821412	0.000220129	-3.43345e-10	-1.13855
64817290	chr15:64817290:C:T	1.13773e-16	-0.415738	-0.959505	5.4119e-10	-2.08054	-1.36036	1.98388e-05	-1.95023	-1.59489
64817453	chr15:64817453:G:A	7.30338e-17	-3.43345e-10	-1.81852	3.17883e-09	-3.43345e-10	-1.6704	0.000112764	-3.43345e-10	-1.80746
64817536	chr15:64817536:T:C	1.05881e-16	-3.43345e-10	-1.44713	2.72742e-09	-3.43345e-10	-1.82356	0.0001435	-3.43345e-10	-1.56643
64817555	chr15:64817555:C:A	1.13059e-16	0.214194	-1.59573	3.78553e-10	-1.99158	-1.80674	1.47355e-05	-2.03012	-1.81238
64817592	chr15:64817592:G:A	8.79806e-17	-0.0431997	-1.58913	4.08751e-10	-1.91585	-1.80572	1.57431e-05	-1.96584	-1.81052
64817717	chr15:64817717:C:A	8.07026e-17	-3.43345e-10	-1.71868	5.08352e-09	-3.43345e-10	-1.20091	0.000266687	-3.43345e-10	-0.946688
64818163	chr15:64818163:G:C	3.70075e-16	1.63205	-1.82779	5.33553e-10	-2.11234	-1.34277	1.51189e-05	-2.05488	-1.76194
64818233	chr15:64818233:C:T	8.93769e-17	-3.43345e-10	-1.61658	5.31155e-09	-3.43345e-10	-1.15703	0.000123205	-3.43345e-10	-1.71892
64818285	chr15:64818285:C:T	1.0309e-16	-3.43345e-10	-1.47385	5.72609e-09	-3.43345e-10	-1.08188	0.000178843	-3.43345e-10	-1.34625
64818486	chr15:64818486:C:T	3.94892e-16	-3.43345e-10	-0.130833	7.15479e-09	-3.43345e-10	-0.859135	0.000491739	-3.43345e-10	-0.334813
64819124	chr15:64819124:C:G	1.28506e-16	-3.43345e-10	-1.25347	6.03933e-09	-3.43345e-10	-1.02862	0.000180229	-3.43345e-10	-1.33853
64819316	chr15:64819316:A:T	7.60393e-17	-1.7782	-9.44083e-10	2.60031e-09	-1.87129	-9.44083e-10	0.000102875	-1.89925	-9.44083e-10
64819375	chr15:64819375:A:T	2.64113e-16	0.958359	-1.49143	3.23962e-09	-0.0388152	-1.61265	8.63957e-05	-0.246964	-1.82686
64819414	chr15:64819414:A:G	8.42305e-17	-3.43345e-10	-1.67589	2.91251e-09	-3.43345e-10	-1.7579	0.000142694	-3.43345e-10	-1.57206
64819521	chr15:64819521:C:T	7.57539e-17	-3.43345e-10	-1.78196	3.38706e-09	-3.43345e-10	-1.60695	0.000120941	-3.43345e-10	-1.73746
64819545	chr15:64819545:G:A	5.91742e-17	-2.02896	-9.44083e-10	2.03913e-09	-2.11439	-9.44083e-10	0.000109966	-1.83259	-9.44083e-10
64819837	chr15:64819837:C:T	5.74384e-17	-2.05873	-9.44083e-10	2.05238e-09	-2.10792	-9.44083e-10	0.000103969	-1.88867	-9.44083e-10
64820165	chr15:64820165:A:C	1.90431e-16	-3.43345e-10	-0.860154	4.19383e-09	-3.43345e-10	-1.3933	0.000244106	-3.43345e-10	-1.03516
64820269	chr15:64820269:A:G	2.1208e-16	1.06019	-1.81267	3.59477e-09	0.277712	-1.82515	0.000136341	0.163267	-1.78087
64820306	chr15:64820306:C:T	1.1448e-15	-3.43345e-10	0.933536	6.06036e-09	-3.43345e-10	-1.02515	0.000168023	-3.43345e-10	-1.40866
64820353	chr15:64820353:T:G	8.51067e-15	3.5726	-0.632968	4.17413e-10	-1.90132	-1.79927	2.05271e-05	-1.72305	-1.78796
64820368	chr15:64820368:C:T	1.76156e-15	0.816461	0.548047	3.2739e-09	-2.09666	0.455729	5.81431e-05	-2.10892	-0.360936
64820496	chr15:64820496:A:G	7.23571e-17	-3.43345e-10	-1.82783	5.61536e-09	-3.43345e-10	-1.10141	0.000111418	-3.43345e-10	-1.81947
64821047	chr15:64821047:C:T	7.27788e-17	-3.43345e-10	-1.82202	3.61095e-09	-3.43345e-10	-1.54295	0.000117239	-3.43345e-10	-1.76855
64821294	chr15:64821294:G:A	1.1161e-14	3.90956	-0.69883	4.41566e-10	-1.83548	-1.80887	2.21839e-05	-1.63406	-1.79934
64821488	chr15:64821488:A:G	5.83328e-17	-2.04328	-9.44083e-10	3.02283e-09	-1.72072	-9.44083e-10	0.000115183	-1.78624	-9.44083e-10
64821726	chr15:64821726:C:A	8.13862e-17	-3.43345e-10	-1.71024	3.91304e-09	-3.43345e-10	-1.4626	0.000141753	-3.43345e-10	-1.57868
64821948	chr15:64821948:G:A	5.79843e-17	-2.04927	-9.44083e-10	2.04621e-09	-2.11093	-9.44083e-10	0.000105864	-1.87061	-9.44083e-10
64821965	chr15:64821965:C:T	2.28154e-17	-1.15404	-1.82797	8.26795e-10	-1.33969	-1.67743	3.09112e-05	-1.59266	-1.50898
64822079	chr15:64822079:T:G	8.75035e-17	-3.43345e-10	-1.63777	4.46309e-09	-3.43345e-10	-1.33108	0.000157135	-3.43345e-10	-1.47566
64822164	chr15:64822164:G:A	8.63574e-17	-0.0906872	-1.56026	3.52746e-10	-2.05052	-1.81841	1.82469e-05	-1.93734	-1.69142
64822285	chr15:64822285:G:A	2.58814e-17	-1.10795	-1.74798	7.48395e-10	-1.31213	-1.80461	2.48312e-05	-1.56553	-1.75513
64822634	chr15:64822634:G:A	1.79162e-17	-1.41853	-1.80521	4.23164e-10	-2.09077	-1.59614	1.44096e-05	-2.11384	-1.75103
64822750	chr15:64822750:T:G	2.33798e-16	-3.43345e-10	-0.654989	4.97824e-09	-3.43345e-10	-1.22184	0.000298427	-3.43345e-10	-0.834235
64822953	chr15:64822953:C:T	2.30905e-17	-1.1425	-1.82752	8.37473e-10	-1.32989	-1.67439	3.13058e-05	-1.58585	-1.50311
64823370	chr15:64823370:C:T	8.96007e-16	0.509702	0.178801	2.33291e-09	-2.05983	0.0800279	4.29846e-05	-2.11509	-0.656826
64823441	chr15:64823441:T:C	5.74215e-16	1.70278	-1.45922	3.62535e-10	-2.11046	-1.73109	1.41833e-05	-2.05312	-1.82757
64823455	chr15:64823455:C:T	2.73515e-17	-1.06288	-1.73779	7.7646e-10	-1.27096	-1.80897	2.54641e-05	-1.53102	-1.76447
64823516	chr15:64823516:A:T	1.72319e-16	-3.43345e-10	-0.960099	2.77677e-09	-3.43345e-10	-1.80563	0.000337587	-3.43345e-10	-0.710937
64823633	chr15:64823633:A:G	5.77523e-17	-2.05328	-9.44083e-10	2.04801e-09	-2.11005	-9.44083e-10	0.000105096	-1.87788	-9.44083e-10
64823957	chr15:64823957:C:T	7.48331e-17	-3.43345e-10	-1.79419	4.06936e-09	-3.43345e-10	-1.42343	0.00012485	-3.43345e-10	-1.70565
64824011	chr15:64824011:G:A	5.43176e-17	-2.1146	-9.44083e-10	5.89877e-09	-1.05217	-9.44083e-10	0.000269681	-0.935523	-9.44083e-10
64824129	chr15:64824129:A:G	9.39038e-17	-3.43345e-10	-1.56717	3.13325e-09	-3.43345e-10	-1.68485	0.000164306	-3.43345e-10	-1.43103
64824396	chr15:64824396:G:A	1.86714e-15	0.590064	0.832656	5.07038e-09	-2.07185	0.868344	7.4509e-05	-2.11531	-0.106533
64824512	chr15:64824512:G:A	7.5999e-17	-3.43345e-10	-1.77873	4.27602e-09	-3.43345e-10	-1.37389	0.000128383	-3.43345e-10	-1.67775
64824612	chr15:64824612:AAAGTGGGCGG:A	6.33441e-17	-1.96086	-9.44083e-10	3.47507e-09	-1.5813	-9.44083e-10	0.00013188	-1.65087	-9.44083e-10
64824746	chr15:64824746:C:G	1.27876e-15	1.79644	-0.752239	3.37405e-10	-2.10407	-1.80932	1.47467e-05	-2.03655	-1.80519
64825057	chr15:64825057:C:T	1.33333e-15	1.78997	-0.703981	3.39705e-10	-2.10435	-1.80225	1.48485e-05	-2.0373	-1.79756
64825124	chr15:64825124:C:A	4.75682e-17	-0.448687	-1.79859	2.24734e-09	-0.70396	-1.31321	6.94816e-05	-1.04797	-1.24373
64825290	chr15:64825290:G:C	8.61472e-17	-3.43345e-10	-1.65339	5.56719e-09	-3.43345e-10	-1.11003	0.000160217	-3.43345e-10	-1.45623
64825448	chr15:64825448:T:C	8.18078e-16	1.26474	-0.667228	3.40555e-10	-2.10702	-1.79708	1.39415e-05	-2.10687	-1.79102
64825510	chr15:64825510:C:T	8.33336e-16	0.73711	-0.121119	2.6011e-09	-2.08815	0.21717	3.62426e-05	-2.11246	-0.830064
64825623	chr15:64825623:C:A	6.39763e-16	1.81574	-1.46409	3.60861e-10	-2.11352	-1.73266	1.40069e-05	-2.06534	-1.82786
64825928	chr15:64825928:C:T	1.94194e-16	-3.43345e-10	-0.840587	4.25195e-09	-3.43345e-10	-1.37954	0.000248441	-3.43345e-10	-1.01756
64825946	chr15:64825946:T:C	1.94403e-16	-3.43345e-10	-0.839514	4.2544e-09	-3.43345e-10	-1.37896	0.000248665	-3.43345e-10	-1.01666
64826779	chr15:64826779:C:T	8.86099e-17	-3.43345e-10	-1.6252	4.57991e-09	-3.43345e-10	-1.30524	0.000160046	-3.43345e-10	-1.4573
64826941	chr15:64826941:G:A	7.22989e-17	-3.43345e-10	-1.82864	2.87917e-09	-3.43345e-10	-1.76941	0.000111646	-3.43345e-10	-1.81743
64827055	chr15:64827055:A:G	7.80796e-16	0.904908	-0.35404	5.95325e-10	-2.11534	-1.23022	1.64382e-05	-2.11537	-1.61778
64827642	chr15:64827642:C:A	7.53005e-16	1.31751	-0.802887	3.35251e-10	-2.10436	-1.81543	1.36889e-05	-2.10429	-1.81189
64828082	chr15:64828082:G:A	8.4026e-17	-3.43345e-10	-1.67832	5.34083e-09	-3.43345e-10	-1.15154	0.00014816	-3.43345e-10	-1.53447
64828598	chr15:64828598:T:C	7.23302e-17	-3.43345e-10	-1.8282	2.71597e-09	-3.43345e-10	-1.82777	0.00011736	-3.43345e-10	-1.76752
64828602	chr15:64828602:C:G	2.21407e-16	-3.43345e-10	-0.709442	4.78114e-09	-3.43345e-10	-1.26224	0.000283649	-3.43345e-10	-0.885025
64828673	chr15:64828673:T:C	4.25585e-16	0.408819	-0.4648	7.90318e-10	-2.04192	-1.02032	2.83066e-05	-2.11319	-1.07648
64829034	chr15:64829034:C:T	1.66789e-16	-3.43345e-10	-0.992714	3.84078e-09	-3.43345e-10	-1.48124	0.000216442	-3.43345e-10	-1.15544
64829399	chr15:64829399:C:T	1.89543e-16	-0.86483	-9.44083e-10	3.05909e-09	-1.7088	-9.44083e-10	0.000135718	-1.62218	-9.44083e-10
64830177	chr15:64830177:A:C	9.00376e-17	-3.43345e-10	-1.60922	4.68477e-09	-3.43345e-10	-1.2826	0.000163381	-3.43345e-10	-1.43667
64830482	chr15:64830482:C:G	2.17337e-16	-3.43345e-10	-0.727996	2.9032e-09	-3.43345e-10	-1.76111	0.000447015	-3.43345e-10	-0.430169
64830736	chr15:64830736:C:T	5.83344e-16	1.71149	-1.45215	3.64006e-10	-2.10914	-1.72837	1.42487e-05	-2.0487	-1.8274
64830781	chr15:64830781:G:A	3.0087e-17	-0.916567	-1.78879	9.08188e-10	-1.09464	-1.82858	3.04581e-05	-1.42459	-1.69182
64830790	chr15:64830790:T:C	3.23615e-17	-0.860455	-1.77202	9.56806e-10	-1.04453	-1.82654	3.08955e-05	-1.38558	-1.71658
64830797	chr15:64830797:A:G	3.28869e-17	-0.827477	-1.78889	9.84573e-10	-1.01394	-1.82852	3.24899e-05	-1.35886	-1.69298
64830857	chr15:64830857:G:A	7.32406e-17	-3.43345e-10	-1.8157	6.36206e-09	-3.43345e-10	-0.976565	0.000110417	-3.43345e-10	-1.8285
64830971	chr15:64830971:A:C	7.80491e-17	-3.43345e-10	-1.75211	3.59175e-09	-3.43345e-10	-1.54828	0.000125929	-3.43345e-10	-1.69704
64831653	chr15:64831653:C:T	6.00155e-17	-2.01484	-9.44083e-10	2.03715e-09	-2.11536	-9.44083e-10	0.000112656	-1.80842	-9.44083e-10
64831741	chr15:64831741:A:G	5.81022e-17	-2.04724	-9.44083e-10	2.0451e-09	-2.11147	-9.44083e-10	0.000106231	-1.86715	-9.44083e-10
64832322	chr15:64832322:T:A	7.81136e-17	-3.43345e-10	-1.75128	6.65798e-09	-3.43345e-10	-0.931101	0.000135957	-3.43345e-10	-1.62042
64832637	chr15:64832637:G:A	3.88671e-17	-1.73906	-0.710237	5.14481e-10	-1.91478	-1.57673	2.03696e-05	-1.99959	-1.51913
64832763	chr15:64832763:C:T	5.83229e-17	-2.04345	-9.44083e-10	2.04346e-09	-2.11227	-9.44083e-10	0.000106995	-1.85998	-9.44083e-10
64832776	chr15:64832776:G:A	1.00892e-15	1.51987	-0.712682	3.44242e-10	-2.08884	-1.80449	1.40832e-05	-2.08882	-1.79895
64833130	chr15:64833130:T:C	2.18553e-16	-0.215619	-0.506799	8.64801e-10	-1.94986	-1.02231	2.91448e-05	-2.08338	-1.07711
64833390	chr15:64833390:C:T	5.43899e-17	-2.11327	-9.44083e-10	3.96094e-09	-1.45044	-9.44083e-10	0.000138084	-1.6049	-9.44083e-10
64833391	chr15:64833391:A:G	1.01753e-15	1.20034	-0.384648	5.87112e-10	-2.1088	-1.25066	1.63656e-05	-2.10855	-1.62903
64833482	chr15:64833482:G:T	7.77095e-17	-3.43345e-10	-1.75647	3.5621e-09	-3.43345e-10	-1.55657	0.000125215	-3.43345e-10	-1.70273
64833496	chr15:64833496:G:A	5.85446e-17	-2.03966	-9.44083e-10	2.04207e-09	-2.11295	-9.44083e-10	0.000107888	-1.85167	-9.44083e-10
64833752	chr15:64833752:T:C	1.00157e-15	1.0306	-0.230722	6.46516e-10	-2.11438	-1.14869	1.72736e-05	-2.11426	-1.56932
64834031	chr15:64834031:G:A	7.76675e-17	-3.43345e-10	-1.75701	3.56164e-09	-3.43345e-10	-1.5567	0.00012522	-3.43345e-10	-1.70269
64834182	chr15:64834182:G:C	9.09128e-17	-3.43345e-10	-1.59954	6.92461e-09	-3.43345e-10	-0.891836	0.000177044	-3.43345e-10	-1.35636
64834316	chr15:64834316:T:C	9.47953e-17	-3.43345e-10	-1.55773	3.15725e-09	-3.43345e-10	-1.67722	0.000166269	-3.43345e-10	-1.41915
64834452	chr15:64834452:A:C	1.07798e-15	1.35729	-0.483887	4.4067e-10	-2.10065	-1.54573	1.51387e-05	-2.10056	-1.71495
64834459	chr15:64834459:T:C	9.9007e-16	1.19508	-0.406753	4.51573e-10	-2.10952	-1.51242	1.53778e-05	-2.10933	-1.69051
64834652	chr15:64834652:C:A	9.02061e-17	-3.43345e-10	-1.60735	4.698e-09	-3.43345e-10	-1.27978	0.0001638	-3.43345e-10	-1.43411
64834657	chr15:64834657:C:T	4.62594e-16	0.47665	-0.449246	7.94007e-10	-2.05491	-1.00267	2.86015e-05	-2.11491	-1.06439
64834801	chr15:64834801:T:C	6.01853e-17	-2.01202	-9.44083e-10	2.06108e-09	-2.10369	-9.44083e-10	8.29601e-05	-2.1144	-9.44083e-10
64834805	chr15:64834805:CT:C	3.31304e-17	-0.991922	-1.61707	4.84273e-10	-1.73307	-1.81895	2.00463e-05	-1.73152	-1.80319
64834846	chr15:64834846:C:G	4.5446e-17	-0.516977	-1.77594	1.28666e-09	-0.772704	-1.80217	4.14251e-05	-1.14543	-1.66344
64835220	chr15:64835220:G:A	7.75646e-17	-3.43345e-10	-1.75833	3.54923e-09	-3.43345e-10	-1.56019	0.000124905	-3.43345e-10	-1.70521
64835302	chr15:64835302:T:A	3.09356e-16	-3.43345e-10	-0.374951	1.47402e-08	-3.43345e-10	-0.136337	0.000394707	-3.43345e-10	-0.554618
64835305	chr15:64835305:A:G	1.55308e-16	0.344416	-1.40845	4.60507e-10	-1.86302	-1.73932	1.65551e-05	-2.03408	-1.69199
64835699	chr15:64835699:A:G	9.09247e-17	-3.43345e-10	-1.59941	4.77288e-09	-3.43345e-10	-1.26397	0.000165685	-3.43345e-10	-1.42267
64835912	chr15:64835912:C:G	5.84712e-17	-2.04091	-9.44083e-10	2.04237e-09	-2.1128	-9.44083e-10	0.000107508	-1.85519	-9.44083e-10
64836023	chr15:64836023:G:A	4.72196e-16	0.450028	-0.402079	8.28253e-10	-2.05121	-0.964148	2.96594e-05	-2.11451	-1.02848
64836100	chr15:64836100:AG:A	5.88851e-17	-2.03386	-9.44083e-10	2.0401e-09	-2.11392	-9.44083e-10	0.000108901	-1.84232	-9.44083e-10
64836233	chr15:64836233:C:T	8.62548e-16	1.09867	-0.448229	4.41857e-10	-2.11276	-1.53093	1.51178e-05	-2.11268	-1.70421
64836393	chr15:64836393:A:G	5.83755e-17	-2.04255	-9.44083e-10	2.0431e-09	-2.11245	-9.44083e-10	0.000107151	-1.85852	-9.44083e-10
64836451	chr15:64836451:C:T	1.02028e-15	1.5697	-0.751314	3.44743e-10	-2.08348	-1.80839	1.4078e-05	-2.0837	-1.80445
64837600	chr15:64837600:A:G	4.03815e-16	0.741342	-0.849832	6.72e-10	-2.0877	-1.13671	2.19137e-05	-2.11204	-1.33361
64837776	chr15:64837776:T:C	7.47364e-17	-3.43345e-10	-1.79548	4.02095e-09	-3.43345e-10	-1.4354	0.000124298	-3.43345e-10	-1.71008
64838092	chr15:64838092:G:C	2.075e-16	-3.43345e-10	-0.774312	4.40579e-09	-3.43345e-10	-1.344	0.000263906	-3.43345e-10	-0.957167
64838393	chr15:64838393:A:G	8.56602e-17	-3.43345e-10	-1.65906	5.5031e-09	-3.43345e-10	-1.12161	0.000158891	-3.43345e-10	-1.46454
64838432	chr15:64838432:G:C	1.43522e-15	-3.43345e-10	1.15963	4.3374e-09	-3.43345e-10	-1.35964	0.00011896	-3.43345e-10	-1.75397
64838538	chr15:64838538:G:A	8.9647e-17	-3.43345e-10	-1.61357	6.03811e-09	-3.43345e-10	-1.02883	0.000169742	-3.43345e-10	-1.39848
64838674	chr15:64838674:G:C	9.35236e-17	-3.43345e-10	-1.57123	7.29558e-09	-3.43345e-10	-0.839649	0.000184266	-3.43345e-10	-1.31638
64838960	chr15:64838960:C:T	8.95532e-17	-3.43345e-10	-1.61461	4.65353e-09	-3.43345e-10	-1.28929	0.000162336	-3.43345e-10	-1.44309
64839331	chr15:64839331:G:A	7.052e-17	-1.85355	-9.44083e-10	2.04226e-09	-2.11286	-9.44083e-10	8.2947e-05	-2.11456	-9.44083e-10
64839383	chr15:64839383:T:C	2.61351e-16	-3.43345e-10	-0.543582	5.13733e-09	-3.43345e-10	-1.19038	0.000324963	-3.43345e-10	-0.74905
64839467	chr15:64839467:G:A	7.63656e-17	-1.77391	-9.44083e-10	2.19841e-09	-2.03918	-9.44083e-10	0.000161167	-1.45032	-9.44083e-10
64839468	chr15:64839468:C:T	8.58696e-17	-1.65662	-9.44083e-10	2.32559e-09	-1.98295	-9.44083e-10	0.000188043	-1.29609	-9.44083e-10
64839518	chr15:64839518:G:A	8.36981e-17	-3.43345e-10	-1.68223	5.25027e-09	-3.43345e-10	-1.16864	0.000153722	-3.43345e-10	-1.49762
64840037	chr15:64840037:C:T	1.16175e-15	1.37245	-0.42422	4.51839e-10	-2.09752	-1.52383	1.54377e-05	-2.09779	-1.69816
64840105	chr15:64840105:CTTCCTTTCTTTCTCTCTTTTTCT:C	4.16614e-16	-3.43345e-10	-0.0772855	4.74294e-09	-3.43345e-10	-1.27026	0.000432656	-3.43345e-10	-0.462819
64840316	chr15:64840316:G:T	7.97744e-17	-3.43345e-10	-1.73024	4.99645e-09	-3.43345e-10	-1.21819	0.000129847	-3.43345e-10	-1.66641
64840571	chr15:64840571:A:C	8.44621e-17	-3.43345e-10	-1.67314	2.91814e-09	-3.43345e-10	-1.75597	0.000143576	-3.43345e-10	-1.56589
64840747	chr15:64840747:G:T	9.41998e-09	11.6467	5.20993	1.09245e-09	-2.07397	-0.66452	2.18741e-05	-1.96772	-1.47974
64840785	chr15:64840785:G:A	1.91042e-15	1.15844	0.287198	2.45497e-09	-2.11441	0.185606	4.82204e-05	-2.08442	-0.572561
64841061	chr15:64841061:G:A	8.7134e-17	-1.642	-9.44083e-10	2.34572e-09	-1.97432	-9.44083e-10	0.000191724	-1.2767	-9.44083e-10
64841169	chr15:64841169:T:C	1.795e-15	1.18107	0.202247	2.27329e-09	-2.11476	0.10907	4.52273e-05	-2.0822	-0.638864
64842108	chr15:64842108:C:T	8.8802e-17	-1.62304	-9.44083e-10	2.36781e-09	-1.96495	-9.44083e-10	0.000196534	-1.25192	-9.44083e-10
64842142	chr15:64842142:T:C	1.67155e-16	-3.43345e-10	-0.990525	2.90496e-08	-3.43345e-10	0.542087	0.000201782	-3.43345e-10	-1.22557
64842492	chr15:64842492:ACT:A	2.52078e-17	-1.10938	-1.77291	3.33173e-10	-2.09932	-1.82669	1.42166e-05	-2.06518	-1.81317
64842938	chr15:64842938:G:A	8.09186e-17	-3.43345e-10	-1.716	4.80239e-09	-3.43345e-10	-1.2578	0.000141833	-3.43345e-10	-1.57811
64843066	chr15:64843066:G:T	2.40022e-17	-1.10306	-1.82824	8.33094e-10	-1.30043	-1.70909	3.05437e-05	-1.55972	-1.55389
64843126	chr15:64843126:T:C	9.31081e-16	0.990096	-0.263195	1.4662e-09	-2.10788	-0.336364	3.13639e-05	-2.10028	-0.986819
64843155	chr15:64843155:G:T	9.11601e-18	-2.108	-1.79142	5.40762e-10	-1.62365	-1.81804	2.49957e-05	-1.4855	-1.82856
64843341	chr15:64843341:T:A	1.02463e-15	1.78096	-0.958316	3.44984e-10	-2.06345	-1.82772	1.40522e-05	-2.06337	-1.82662
64843799	chr15:64843799:C:T	7.23864e-17	-3.43345e-10	-1.82743	3.08337e-09	-3.43345e-10	-1.70089	0.000113365	-3.43345e-10	-1.80215
64843831	chr15:64843831:C:T	8.3167e-17	-3.43345e-10	-1.68859	6.31708e-09	-3.43345e-10	-0.98366	0.000124342	-3.43345e-10	-1.70972
64844002	chr15:64844002:C:T	4.42864e-17	-0.770247	-1.54852	9.82223e-10	-1.04565	-1.79921	3.00824e-05	-1.32592	-1.8029
64844217	chr15:64844217:C:T	9.00879e-17	-1.60866	-9.44083e-10	2.39154e-09	-1.95498	-9.44083e-10	0.000200651	-1.23119	-9.44083e-10
64844436	chr15:64844436:C:T	8.16597e-17	-3.43345e-10	-1.70689	2.94015e-09	-3.43345e-10	-1.74846	0.000111829	-3.43345e-10	-1.81579
64844711	chr15:64844711:C:G	9.24627e-17	-3.43345e-10	-1.58264	6.98556e-09	-3.43345e-10	-0.883073	0.000183582	-3.43345e-10	-1.3201
64844946	chr15:64844946:G:A	7.308e-17	-3.43345e-10	-1.81789	3.07894e-09	-3.43345e-10	-1.70233	0.000115088	-3.43345e-10	-1.78707
64844972	chr15:64844972:G:A	7.90684e-16	1.63798	-1.07453	7.62373e-10	-2.07508	-1.02316	1.69836e-05	-2.11535	-1.58517
64845088	chr15:64845088:A:C	9.23083e-17	-1.58431	-9.44083e-10	2.41917e-09	-1.94349	-9.44083e-10	0.000206189	-1.20397	-9.44083e-10
64845186	chr15:64845186:T:A	1.00599e-16	-3.43345e-10	-1.4983	3.38514e-09	-3.43345e-10	-1.60752	0.000183502	-3.43345e-10	-1.32053
64845320	chr15:64845320:G:A	9.08464e-17	-3.43345e-10	-1.60027	6.79236e-09	-3.43345e-10	-0.911119	0.00017853	-3.43345e-10	-1.348
64845391	chr15:64845391:C:T	9.18369e-17	-1.58943	-9.44083e-10	2.41527e-09	-1.94511	-9.44083e-10	0.000205585	-1.2069	-9.44083e-10
64845855	chr15:64845855:C:T	9.30109e-17	-3.43345e-10	-1.57673	6.44336e-09	-3.43345e-10	-0.963867	0.000169372	-3.43345e-10	-1.40066
64846474	chr15:64846474:C:T	6.17696e-09	12.192	4.24261	7.04477e-10	-1.99722	-1.18	2.24869e-05	-1.84698	-1.57284
64846561	chr15:64846561:A:G	2.48433e-15	1.4797	0.228609	1.95907e-09	-2.05718	-0.0972711	3.67199e-05	-2.11399	-0.815449
64846565	chr15:64846565:C:T	9.14085e-17	-1.59411	-9.44083e-10	2.4112e-09	-1.94679	-9.44083e-10	0.000204583	-1.21179	-9.44083e-10
64846881	chr15:64846881:A:G	5.758e-17	-2.05627	-9.44083e-10	2.07067e-09	-2.09905	-9.44083e-10	8.37925e-05	-2.10442	-9.44083e-10
64846904	chr15:64846904:A:T	3.0858e-16	-3.43345e-10	-0.377466	3.93592e-09	-3.43345e-10	-1.45677	0.000303227	-3.43345e-10	-0.81828
64846930	chr15:64846930:G:A	9.42194e-17	-1.56382	-9.44083e-10	2.45103e-09	-1.93041	-9.44083e-10	0.000212677	-1.17299	-9.44083e-10
64847447	chr15:64847447:C:T	8.23477e-17	-3.43345e-10	-1.69849	2.78708e-09	-3.43345e-10	-1.80192	0.000111721	-3.43345e-10	-1.81676
64847737	chr15:64847737:C:G	1.83977e-15	2.12099	-0.713041	3.29425e-10	-2.11462	-1.8227	1.339e-05	-2.11502	-1.82323
64847777	chr15:64847777:G:A	2.49899e-17	-1.10542	-1.78555	7.40216e-10	-1.35285	-1.77488	2.66158e-05	-1.60115	-1.65011
64847807	chr15:64847807:G:A	7.61982e-17	-3.43345e-10	-1.77611	3.48761e-09	-3.43345e-10	-1.5777	0.000129526	-3.43345e-10	-1.66888
64848184	chr15:64848184:T:C	9.64069e-17	-1.54087	-9.44083e-10	2.48401e-09	-1.91704	-9.44083e-10	0.00021916	-1.14296	-9.44083e-10
64848196	chr15:64848196:A:G	7.30676e-17	-3.43345e-10	-1.81806	4.1689e-09	-3.43345e-10	-1.39927	0.000110617	-3.43345e-10	-1.82669
64848321	chr15:64848321:A:G	3.59801e-15	2.19346	-0.11477	3.54274e-10	-2.11266	-1.75194	1.39349e-05	-2.11355	-1.78481
64849073	chr15:64849073:CAAGCA:C	2.63047e-15	1.47848	0.28699	2.1111e-09	-2.05782	-0.0218863	3.81243e-05	-2.11407	-0.777839
64849545	chr15:64849545:A:G	2.28715e-15	1.54033	0.0852913	1.73445e-09	-2.06478	-0.211451	3.31183e-05	-2.11493	-0.917745
64849603	chr15:64849603:C:T	4.81309e-17	-0.406886	-1.82863	1.88454e-09	-0.751701	-1.44153	6.07398e-05	-1.08715	-1.33901
64849635	chr15:64849635:G:T	5.43891e-17	-2.11328	-9.44083e-10	2.32145e-09	-1.98473	-9.44083e-10	9.08436e-05	-2.02362	-9.44083e-10
64849927	chr15:64849927:G:A	8.38707e-17	-1.68017	-9.44083e-10	2.10072e-09	-2.08464	-9.44083e-10	8.81112e-05	-2.05416	-9.44083e-10
64849936	chr15:64849936:G:A	8.15082e-17	-3.43345e-10	-1.70874	5.87183e-09	-3.43345e-10	-1.05675	0.000146093	-3.43345e-10	-1.54852
64849976	chr15:64849976:C:T	5.45443e-17	-2.11043	-9.44083e-10	2.32364e-09	-1.98378	-9.44083e-10	9.19866e-05	-2.01112	-9.44083e-10
64850397	chr15:64850397:A:G	9.12994e-17	-3.43345e-10	-1.5953	6.85397e-09	-3.43345e-10	-0.902089	0.000180239	-3.43345e-10	-1.33848
64850626	chr15:64850626:T:G	1.11038e-15	2.44463	-1.54162	3.5387e-10	-2.1078	-1.75795	1.34383e-05	-2.10764	-1.82701
64851188	chr15:64851188:G:C	7.57375e-17	-3.43345e-10	-1.78217	3.01603e-09	-3.43345e-10	-1.72298	0.000110596	-3.43345e-10	-1.82688
64851504	chr15:64851504:A:G	2.85042e-15	1.54944	0.296341	2.10994e-09	-2.0655	-0.0147609	3.83047e-05	-2.11501	-0.772181
64851683	chr15:64851683:G:A	9.42989e-17	-1.56298	-9.44083e-10	2.45225e-09	-1.92991	-9.44083e-10	0.000212917	-1.17186	-9.44083e-10
64851839	chr15:64851839:A:T	1.61136e-16	-3.43345e-10	-1.0272	2.76226e-09	-3.43345e-10	-1.81087	0.000325646	-3.43345e-10	-0.74695
64851900	chr15:64851900:C:G	9.26766e-17	-3.43345e-10	-1.58033	7.00957e-09	-3.43345e-10	-0.879642	0.000184556	-3.43345e-10	-1.31481
64852246	chr15:64852246:G:A	9.50281e-18	-2.04602	-1.81184	5.28405e-10	-1.9452	-1.51962	1.85716e-05	-2.10625	-1.50488
64852608	chr15:64852608:C:T	9.42647e-17	-1.56334	-9.44083e-10	2.45016e-09	-1.93077	-9.44083e-10	0.000212662	-1.17306	-9.44083e-10
64852722	chr15:64852722:G:A	1.17874e-16	-3.43345e-10	-1.33983	3.89604e-09	-3.43345e-10	-1.46696	0.000223077	-3.43345e-10	-1.12525
64852730	chr15:64852730:T:C	2.86412e-15	1.5819	0.268672	2.05708e-09	-2.06923	-0.0363987	3.7635e-05	-2.11527	-0.789557
64853108	chr15:64853108:C:T	5.45429e-17	-2.11046	-9.44083e-10	5.4316e-09	-1.13468	-9.44083e-10	0.000247323	-1.02207	-9.44083e-10
64853256	chr15:64853256:G:A	2.63447e-15	1.50326	0.263728	2.05641e-09	-2.05987	-0.0460887	3.75058e-05	-2.11436	-0.793904
64853438	chr15:64853438:G:A	8.23604e-17	-1.69834	-9.44083e-10	2.08455e-09	-2.09236	-9.44083e-10	8.64883e-05	-2.07275	-9.44083e-10
64853450	chr15:64853450:G:A	2.50189e-15	1.55152	0.163831	1.87184e-09	-2.06601	-0.133988	3.49478e-05	-2.11505	-0.863856
64853478	chr15:64853478:TA:T	9.44158e-17	-1.56174	-9.44083e-10	2.45371e-09	-1.92932	-9.44083e-10	0.000213306	-1.17004	-9.44083e-10
64853612	chr15:64853612:C:G	0.00798352	26.3573	4.14942	6.2962e-10	-1.98972	-1.29984	1.56013e-05	-2.09921	-1.6862
64853630	chr15:64853630:G:T	1.56981e-15	1.90206	-0.6528	9.37883e-10	-2.09737	-0.793682	2.16416e-05	-2.11008	-1.34807
64854389	chr15:64854389:C:A	2.05705e-17	-1.87447	-1.21112	3.57029e-10	-2.02861	-1.82824	1.48145e-05	-2.06759	-1.76956
64854688	chr15:64854688:G:T	8.89803e-17	-3.43345e-10	-1.62103	6.51867e-09	-3.43345e-10	-0.952248	0.000173646	-3.43345e-10	-1.37574
64855199	chr15:64855199:A:G	1.15078e-15	1.73218	-0.793427	9.33716e-10	-2.08425	-0.811253	1.98273e-05	-2.11443	-1.43127
64855217	chr15:64855217:C:G	2.55749e-15	-3.43345e-10	1.73734	9.14968e-09	-3.43345e-10	-0.613198	0.000229859	-3.43345e-10	-1.0953
64855512	chr15:64855512:A:C	2.38341e-15	1.3554	0.311446	2.20207e-09	-2.03987	0.0023515	3.89182e-05	-2.11028	-0.761015
64855514	chr15:64855514:G:A	7.32076e-17	-3.43345e-10	-1.81615	5.5958e-09	-3.43345e-10	-1.1049	0.000110411	-3.43345e-10	-1.82855
64855804	chr15:64855804:C:T	5.66591e-17	-2.07239	-9.44083e-10	2.74437e-09	-1.81737	-9.44083e-10	0.00010763	-1.85406	-9.44083e-10
64855962	chr15:64855962:CT:C	2.49467e-17	-1.11055	-1.78216	7.40353e-10	-1.34753	-1.78002	2.65299e-05	-1.59622	-1.65827
64856141	chr15:64856141:T:G	7.24802e-17	-3.43345e-10	-1.82613	2.86403e-09	-3.43345e-10	-1.77469	0.000110707	-3.43345e-10	-1.82587
64856225	chr15:64856225:A:G	7.35646e-17	-3.43345e-10	-1.81128	3.37321e-09	-3.43345e-10	-1.61105	0.000113664	-3.43345e-10	-1.79951
64856283	chr15:64856283:A:C	1.06148e-16	-3.43345e-10	-1.44461	1.06877e-08	-3.43345e-10	-0.457825	0.000137243	-3.43345e-10	-1.61101
64856613	chr15:64856613:A:G	8.97531e-17	-1.61238	-9.44083e-10	2.38651e-09	-1.95709	-9.44083e-10	0.00019985	-1.23519	-9.44083e-10
64856686	chr15:64856686:C:T	9.08717e-17	-1.6	-9.44083e-10	2.40411e-09	-1.94974	-9.44083e-10	0.000203221	-1.21847	-9.44083e-10
64856710	chr15:64856710:C:T	9.21386e-17	-3.43345e-10	-1.58615	6.97612e-09	-3.43345e-10	-0.884424	0.000182513	-3.43345e-10	-1.32594
64856723	chr15:64856723:G:A	1.03338e-16	-3.43345e-10	-1.47144	1.01441e-08	-3.43345e-10	-0.510027	0.000134553	-3.43345e-10	-1.6308
64857000	chr15:64857000:C:T	7.28849e-17	-3.43345e-10	-1.82056	3.20618e-09	-3.43345e-10	-1.66184	0.000118434	-3.43345e-10	-1.75841
64857135	chr15:64857135:C:T	9.44461e-17	-1.56142	-9.44083e-10	2.45567e-09	-1.92852	-9.44083e-10	0.000213609	-1.16862	-9.44083e-10
64857157	chr15:64857157:C:T	1.15127e-16	-3.43345e-10	-1.36341	3.81454e-09	-3.43345e-10	-1.4881	0.000216733	-3.43345e-10	-1.15409
64857483	chr15:64857483:C:T	2.39651e-15	3.03769	-1.36537	4.7043e-10	-2.02906	-1.55196	1.7791e-05	-2.10844	-1.54562
64857730	chr15:64857730:C:T	0.0331262	27.7511	4.17855	7.11191e-10	-1.87815	-1.28959	1.65119e-05	-2.04758	-1.6811
64857761	chr15:64857761:C:T	8.7344e-16	2.20423	-1.54123	3.50983e-10	-2.11538	-1.75855	1.36594e-05	-2.09114	-1.82719
64857791	chr15:64857791:A:G	9.46222e-16	2.14964	-1.40661	4.08769e-10	-2.11519	-1.60633	1.39751e-05	-2.08873	-1.80675
64858348	chr15:64858348:G:A	1.36583e-16	-1.19251	-9.44083e-10	3.64195e-09	-1.5344	-9.44083e-10	0.000343176	-0.694519	-9.44083e-10
64858402	chr15:64858402:G:A	7.98295e-17	-1.72955	-9.44083e-10	2.2509e-09	-2.01559	-9.44083e-10	0.000168727	-1.40448	-9.44083e-10
64858560	chr15:64858560:T:C	7.29175e-17	-3.43345e-10	-1.82012	2.81322e-09	-3.43345e-10	-1.79259	0.000110571	-3.43345e-10	-1.82711
64858638	chr15:64858638:G:A	1.92915e-15	2.50261	-1.04723	4.97846e-10	-2.10462	-1.41976	1.68654e-05	-2.11152	-1.59597
64858774	chr15:64858774:A:C	3.59412e-15	1.63908	0.438534	2.35928e-09	-2.07714	0.108583	4.26645e-05	-2.11534	-0.66405
64859185	chr15:64859185:G:A	8.36172e-17	-3.43345e-10	-1.6832	2.99587e-09	-3.43345e-10	-1.72968	0.00011276	-3.43345e-10	-1.8075
64859436	chr15:64859436:T:C	1.91063e-15	2.25779	-0.81205	8.61512e-10	-2.11314	-0.862839	2.01031e-05	-2.0897	-1.44218
64860161	chr15:64860161:AGTAG:A	1.07334e-16	-3.43345e-10	-1.4335	3.59776e-09	-3.43345e-10	-1.54661	0.000198932	-3.43345e-10	-1.2398
64860322	chr15:64860322:C:G	7.42162e-17	-3.43345e-10	-1.80246	3.24358e-09	-3.43345e-10	-1.65024	0.000118283	-3.43345e-10	-1.75968
64860926	chr15:64860926:G:A	5.28709e-16	-3.43345e-10	0.160993	7.46781e-09	-3.43345e-10	-0.816316	0.000581953	-3.43345e-10	-0.166373
64861411	chr15:64861411:C:T	2.68671e-17	-1.16483	-1.65372	3.31907e-10	-2.10652	-1.8233	1.44896e-05	-2.11519	-1.74414
64861491	chr15:64861491:G:A	0.0522491	26.7035	5.68188	1.08659e-09	-1.97293	-0.770942	1.75456e-05	-2.09424	-1.57372
64861649	chr15:64861649:C:G	9.54282e-17	-3.43345e-10	-1.55107	3.24113e-09	-3.43345e-10	-1.651	0.000171692	-3.43345e-10	-1.38706
64861734	chr15:64861734:G:A	5.49284e-17	-2.10342	-9.44083e-10	5.09079e-09	-1.19948	-9.44083e-10	0.000231203	-1.08947	-9.44083e-10
64861933	chr15:64861933:G:A	0.0711371	26.9909	5.70308	1.11843e-09	-1.95183	-0.763166	1.77661e-05	-2.08568	-1.56979
64861970	chr15:64861970:G:C	1.05725e-16	-3.43345e-10	-1.4486	3.41991e-09	-3.43345e-10	-1.5973	0.000159566	-3.43345e-10	-1.46031
64862385	chr15:64862385:A:G	0.0247792	26.8781	4.76127	8.87087e-10	-1.96252	-0.984211	1.66046e-05	-2.08939	-1.63369
64862413	chr15:64862413:G:A	7.38567e-17	-3.43345e-10	-1.80732	3.20615e-09	-3.43345e-10	-1.66185	0.000117257	-3.43345e-10	-1.76839
64862673	chr15:64862673:G:T	8.50907e-17	-3.43345e-10	-1.66573	5.50119e-09	-3.43345e-10	-1.12195	0.000149738	-3.43345e-10	-1.52387
64863184	chr15:64863184:C:T	7.42365e-16	-3.43345e-10	0.500396	1.0333e-08	-3.43345e-10	-0.49158	0.000823542	-3.43345e-10	0.180853
64863227	chr15:64863227:C:T	0.031619	27.12	4.76312	8.81027e-10	-1.95895	-0.994637	1.67192e-05	-2.08119	-1.63502
64863329	chr15:64863329:C:T	1.91038e-06	21.807	0.361875	9.90476e-10	-2.09214	-0.744345	2.08713e-05	-2.0793	-1.41509
64863751	chr15:64863751:T:TA	1.74267e-17	-1.80351	-1.44793	4.54592e-10	-2.05844	-1.55684	4.23959e-05	-1.52432	-1.26139
64863830	chr15:64863830:G:A	7.41874e-17	-3.43345e-10	-1.80285	3.02625e-09	-3.43345e-10	-1.71959	0.000117773	-3.43345e-10	-1.76401
64864324	chr15:64864324:A:G	3.69043e-15	1.67084	0.433209	2.31352e-09	-2.07864	0.0904934	4.25089e-05	-2.11525	-0.667797
64864642	chr15:64864642:G:A	8.30412e-17	-3.43345e-10	-1.69011	5.34484e-09	-3.43345e-10	-1.15079	0.000145572	-3.43345e-10	-1.55209
64864788	chr15:64864788:TG:T	1.87286e-17	-1.80684	-1.37255	4.84114e-10	-2.05826	-1.49409	4.60437e-05	-1.53102	-1.17215
64864816	chr15:64864816:G:A	4.74828e-17	-0.452032	-1.79705	1.75395e-09	-0.494173	-1.77087	5.19338e-05	-0.953089	-1.6297
64864851	chr15:64864851:A:G	1.42777e-16	-3.43345e-10	-1.14816	3.27659e-09	-3.43345e-10	-1.64011	0.000172121	-3.43345e-10	-1.38457
64865283	chr15:64865283:C:T	0.0068326	26.3189	4.03216	9.14644e-10	-2.00706	-0.909081	1.6446e-05	-2.10127	-1.6314
64865453	chr15:64865453:G:A	4.65893e-16	0.0345112	-9.44083e-10	6.13289e-08	1.28933	-9.44083e-10	0.00301707	1.47928	-9.44083e-10
64865848	chr15:64865848:G:A	1.00363e-16	-1.50065	-9.44083e-10	3.10981e-08	0.610228	-9.44083e-10	9.38468e-05	-1.9911	-9.44083e-10
64866363	chr15:64866363:C:T	5.51134e-17	-2.10005	-9.44083e-10	4.89762e-09	-1.23817	-9.44083e-10	0.00022171	-1.13139	-9.44083e-10
64866664	chr15:64866664:G:A	8.25594e-17	-3.43345e-10	-1.69593	5.06705e-09	-3.43345e-10	-1.20416	0.000153237	-3.43345e-10	-1.50077
64866735	chr15:64866735:A:G	0.00552173	26.1285	4.00952	8.98362e-10	-2.01869	-0.915414	1.63219e-05	-2.10526	-1.63499
64867071	chr15:64867071:C:T	7.52073e-17	-3.43345e-10	-1.7892	3.38475e-09	-3.43345e-10	-1.60764	0.000126796	-3.43345e-10	-1.69018
64867259	chr15:64867259:T:C	1.5246e-15	2.12314	-0.903102	7.83882e-10	-2.10919	-0.961222	1.88362e-05	-2.09883	-1.49815
64867412	chr15:64867412:A:G	4.6026e-17	-0.479205	-1.80104	1.71803e-09	-0.520904	-1.76484	5.13278e-05	-0.975806	-1.61872
64867851	chr15:64867851:G:A	1.4124e-16	-3.43345e-10	-1.15899	1.37247e-08	-3.43345e-10	-0.207717	0.000258997	-3.43345e-10	-0.975944
64867911	chr15:64867911:C:T	1.04215e-16	-3.43345e-10	-1.46299	3.50549e-09	-3.43345e-10	-1.57259	0.000191953	-3.43345e-10	-1.27551
64868042	chr15:64868042:C:G	1.1605e-16	-1.35543	-9.44083e-10	2.52781e-09	-1.89956	-9.44083e-10	0.000108487	-1.84613	-9.44083e-10
64868492	chr15:64868492:ATTATTATTATTATT:A	8.70065e-16	-3.43345e-10	0.659123	1.074e-08	-3.43345e-10	-0.452939	0.000930821	-3.43345e-10	0.303305
64868550	chr15:64868550:G:A	8.17554e-17	-3.43345e-10	-1.70571	2.98544e-09	-3.43345e-10	-1.73317	0.000118291	-3.43345e-10	-1.75961
64868675	chr15:64868675:G:T	4.58061e-08	17.7042	0.73405	1.37977e-09	-2.1129	-0.392105	2.47486e-05	-2.11494	-1.20905
64868946	chr15:64868946:T:C	9.6884e-17	-3.43345e-10	-1.53593	7.13393e-09	-3.43345e-10	-0.862056	0.000178046	-3.43345e-10	-1.35072
64868967	chr15:64868967:C:T	1.1556e-16	0.44864	-1.80829	4.52666e-10	-2.0115	-1.60802	1.66215e-05	-1.91091	-1.81115
64869055	chr15:64869055:C:T	7.2643e-17	-3.43345e-10	-1.82389	2.85545e-09	-3.43345e-10	-1.77769	0.000110473	-3.43345e-10	-1.82799
64869289	chr15:64869289:C:T	7.23471e-17	-3.43345e-10	-1.82797	3.60565e-09	-3.43345e-10	-1.54441	0.000117316	-3.43345e-10	-1.76789
64869313	chr15:64869313:C:T	9.58774e-17	-3.43345e-10	-1.54638	7.56619e-09	-3.43345e-10	-0.803228	0.000183106	-3.43345e-10	-1.32269
64869592	chr15:64869592:C:T	9.85624e-17	-3.43345e-10	-1.51876	7.31752e-09	-3.43345e-10	-0.836646	0.000181967	-3.43345e-10	-1.32894
64869752	chr15:64869752:C:A	1.04581e-17	-2.08633	-1.67573	6.71569e-10	-2.0982	-1.12686	1.8243e-05	-1.96906	-1.65992
64870172	chr15:64870172:C:T	5.50465e-17	-2.10127	-9.44083e-10	4.98588e-09	-1.22031	-9.44083e-10	0.000226392	-1.11049	-9.44083e-10
64870448	chr15:64870448:C:T	1.15536e-15	-3.43345e-10	0.942718	1.44284e-08	-3.43345e-10	-0.157717	0.0012446	-3.43345e-10	0.593812
64870468	chr15:64870468:C:G	5.56822e-17	-2.08978	-9.44083e-10	2.61102e-09	-1.86718	-9.44083e-10	0.000102646	-1.90148	-9.44083e-10
64870575	chr15:64870575:G:A	0.27609	29.4378	4.61223	9.43364e-10	-1.73484	-1.15038	1.67152e-05	-1.97088	-1.74556
64870607	chr15:64870607:G:A	7.26157e-17	-3.43345e-10	-1.82426	2.76537e-09	-3.43345e-10	-1.80974	0.000123103	-3.43345e-10	-1.71974
64870923	chr15:64870923:A:T	1.12771e-16	-3.43345e-10	-1.38409	1.06145e-08	-3.43345e-10	-0.464697	0.000241808	-3.43345e-10	-1.04462
64871107	chr15:64871107:C:T	9.72596e-17	-3.43345e-10	-1.53206	3.42139e-09	-3.43345e-10	-1.59687	0.000200818	-3.43345e-10	-1.23036
64871112	chr15:64871112:C:T	4.60659e-15	3.99698	-1.67118	4.22496e-10	-1.86842	-1.82008	1.51466e-05	-1.98802	-1.82696
64871464	chr15:64871464:G:A	2.71709e-16	-0.504713	-9.44083e-10	2.4524e-09	-1.92985	-9.44083e-10	0.000110812	-1.82493	-9.44083e-10
64871465	chr15:64871465:G:A	3.41882e-16	-0.148069	-0.126912	2.80243e-09	-1.48399	-0.312439	4.14932e-05	-1.77063	-1.03661
64872042	chr15:64872042:C:T	7.2673e-17	-3.43345e-10	-1.82348	2.82959e-09	-3.43345e-10	-1.78679	0.000111312	-3.43345e-10	-1.82042
64872281	chr15:64872281:T:C	8.40663e-17	-3.43345e-10	-1.67784	2.912e-09	-3.43345e-10	-1.75808	0.000113948	-3.43345e-10	-1.79702
64872337	chr15:64872337:G:C	2.76984e-16	-0.253887	-0.231597	2.72499e-09	-1.41226	-0.412196	4.07055e-05	-1.71798	-1.10841
64872646	chr15:64872646:G:C	4.9325e-05	24.5464	0.873573	1.38349e-09	-2.03117	-0.471141	1.58213e-05	-2.04634	-1.72507
64872910	chr15:64872910:G:A	9.64709e-17	-3.43345e-10	-1.5402	6.93284e-09	-3.43345e-10	-0.890648	0.000176678	-3.43345e-10	-1.35843
64873140	chr15:64873140:G:A	7.70919e-17	-3.43345e-10	-1.76445	4.38704e-09	-3.43345e-10	-1.34826	0.000137746	-3.43345e-10	-1.60735
64873237	chr15:64873237:C:T	1.8605e-14	5.14466	-1.42292	6.53678e-10	-1.69765	-1.55441	1.7191e-05	-1.88673	-1.80164
64873260	chr15:64873260:G:A	0.011503	27.7643	3.10764	7.11622e-10	-1.92389	-1.24324	1.52931e-05	-2.06365	-1.74171
64873371	chr15:64873371:G:C	1.04195e-16	-3.43345e-10	-1.46319	1.0282e-08	-3.43345e-10	-0.496524	0.000135589	-3.43345e-10	-1.62313
64873688	chr15:64873688:C:T	0.0586645	27.6123	4.88885	8.23747e-10	-1.94837	-1.07244	1.55133e-05	-2.0776	-1.71347
64873757	chr15:64873757:C:G	0.0143026	27.7641	3.32567	7.68444e-10	-1.9243	-1.166	1.57724e-05	-2.06384	-1.71065
64873853	chr15:64873853:G:A	1.44457e-16	-3.43345e-10	-1.13646	2.93675e-09	-3.43345e-10	-1.74961	0.000128169	-3.43345e-10	-1.67941
64874110	chr15:64874110:C:T	1.16152e-14	5.01357	-1.76294	6.01997e-10	-1.61666	-1.71777	1.6414e-05	-1.97392	-1.76071
64874147	chr15:64874147:T:C	0.0806653	27.9548	4.8648	8.41956e-10	-1.92253	-1.07641	1.56814e-05	-2.06481	-1.71548
64874317	chr15:64874317:C:T	8.09805e-17	-3.43345e-10	-1.71524	3.85238e-09	-3.43345e-10	-1.47823	0.00014231	-3.43345e-10	-1.57475
64874544	chr15:64874544:G:A	1.09457e-16	-3.43345e-10	-1.41392	3.53545e-09	-3.43345e-10	-1.56408	0.000164915	-3.43345e-10	-1.42733
64874856	chr15:64874856:A:G	7.56119e-17	-3.43345e-10	-1.78383	4.44856e-09	-3.43345e-10	-1.33434	0.00013473	-3.43345e-10	-1.62949
64875134	chr15:64875134:A:T	2.50763e-16	-0.258853	-0.326083	2.41398e-09	-1.40951	-0.536137	3.84566e-05	-1.71654	-1.16669
64875324	chr15:64875324:G:A	8.69844e-17	-3.43345e-10	-1.64372	2.78051e-09	-3.43345e-10	-1.80428	0.000112661	-3.43345e-10	-1.80837
64875587	chr15:64875587:G:T	8.62644e-17	-3.43345e-10	-1.65203	2.88194e-09	-3.43345e-10	-1.76845	0.000111632	-3.43345e-10	-1.81755
64876303	chr15:64876303:AGAAGGGGTATAG:A	8.4626e-17	-3.43345e-10	-1.6712	6.69704e-09	-3.43345e-10	-0.925251	0.000169586	-3.43345e-10	-1.3994
64877335	chr15:64877335:G:T	1.0178e-17	-2.11123	-1.67798	8.72801e-10	-1.96575	-0.99722	1.72721e-05	-2.09619	-1.58748
64877417	chr15:64877417:A:C	7.32343e-17	-3.43345e-10	-1.81578	2.72935e-09	-3.43345e-10	-1.82285	0.000110436	-3.43345e-10	-1.82832
64877505	chr15:64877505:TCTC:T	1.24748e-17	-2.03328	-1.55245	4.30789e-10	-2.09286	-1.57619	1.33201e-05	-2.11487	-1.82862
64878238	chr15:64878238:T:C	7.92229e-17	-0.18685	-1.55033	8.52128e-10	-1.45081	-1.53613	1.9615e-05	-1.7524	-1.80407
64878440	chr15:64878440:TTC:T	8.17287e-17	-1.70604	-9.44083e-10	2.23625e-09	-2.02212	-9.44083e-10	0.000168628	-1.40506	-9.44083e-10
64878571	chr15:64878571:G:A	1.86747e-16	-3.43345e-10	-0.87969	3.06374e-09	-3.43345e-10	-1.70728	0.000175163	-3.43345e-10	-1.36704
64878750	chr15:64878750:C:T	0.0120012	26.4548	4.45952	1.11991e-09	-2.00536	-0.708304	1.62834e-05	-2.10046	-1.64215
64878805	chr15:64878805:G:A	8.73175e-17	-3.43345e-10	-1.63989	7.28761e-09	-3.43345e-10	-0.840742	0.000178663	-3.43345e-10	-1.34726
64878841	chr15:64878841:G:A	1.68051e-15	2.87462	-1.55721	3.74115e-10	-1.98757	-1.82254	1.4918e-05	-2.06701	-1.76318
64878938	chr15:64878938:C:T	9.96642e-14	5.38419	0.015925	6.83716e-10	-1.64394	-1.56319	2.55189e-05	-1.85452	-1.43882
64879194	chr15:64879194:A:G	1.17287e-16	-3.43345e-10	-1.34482	6.56655e-09	-3.43345e-10	-0.944928	0.000212771	-3.43345e-10	-1.17255
64879445	chr15:64879445:G:A	8.30092e-17	-3.43345e-10	-1.69049	5.45809e-09	-3.43345e-10	-1.12982	0.000157636	-3.43345e-10	-1.47247
64879605	chr15:64879605:G:T	9.52546e-17	-3.43345e-10	-1.55289	3.52843e-09	-3.43345e-10	-1.56607	0.000110427	-3.43345e-10	-1.8284
64879921	chr15:64879921:G:A	9.6775e-17	-3.43345e-10	-1.53706	6.96379e-09	-3.43345e-10	-0.886193	0.000177545	-3.43345e-10	-1.35354
64880150	chr15:64880150:AATT:A	1.06548e-16	-3.43345e-10	-1.44085	2.71913e-09	-3.43345e-10	-1.8266	0.000121365	-3.43345e-10	-1.73396
64880304	chr15:64880304:C:T	7.23623e-17	-3.43345e-10	-1.82776	2.92845e-09	-3.43345e-10	-1.75244	0.000112658	-3.43345e-10	-1.80841
64880508	chr15:64880508:G:A	1.27761e-17	-2.01353	-1.54833	4.39507e-10	-2.08218	-1.56684	1.33534e-05	-2.11235	-1.82864
64880534	chr15:64880534:C:T	8.65549e-17	-3.43345e-10	-1.64867	7.13972e-09	-3.43345e-10	-0.861244	0.000176218	-3.43345e-10	-1.36104
64880647	chr15:64880647:A:G	5.03529e-16	-3.43345e-10	0.112195	5.2959e-09	-3.43345e-10	-1.15998	0.000468253	-3.43345e-10	-0.383754
64880762	chr15:64880762:T:G	9.33634e-17	-0.0576482	-1.5153	7.88131e-10	-1.57281	-1.4922	1.81831e-05	-1.84303	-1.78924
64880898	chr15:64880898:T:C	0.0111356	26.6464	4.19304	1.10492e-09	-1.93756	-0.789588	1.84279e-05	-1.94565	-1.67325
64881243	chr15:64881243:G:A	7.58097e-17	-3.43345e-10	-1.78122	3.04395e-09	-3.43345e-10	-1.71376	0.000110626	-3.43345e-10	-1.8266
64881263	chr15:64881263:G:C	0.000347818	24.3284	3.04483	6.32087e-10	-2.07271	-1.21293	1.41474e-05	-2.07725	-1.80598
64881705	chr15:64881705:G:A	1.20537e-13	5.52981	0.0604549	7.21323e-10	-1.60651	-1.54708	2.67701e-05	-1.82648	-1.41899
64882121	chr15:64882121:G:A	0.0102606	26.5658	4.19185	1.09697e-09	-1.94391	-0.790456	1.8311e-05	-1.95165	-1.67361
64882802	chr15:64882802:T:C	7.80797e-17	-1.75171	-9.44083e-10	2.19776e-09	-2.03948	-9.44083e-10	0.00016006	-1.45721	-9.44083e-10
64883234	chr15:64883234:A:T	2.23518e-16	-3.43345e-10	-0.699952	4.56834e-09	-3.43345e-10	-1.30777	0.000256847	-3.43345e-10	-0.98428
64883475	chr15:64883475:C:T	3.77908e-14	5.19948	-0.769105	6.91244e-10	-1.68124	-1.51494	2.08195e-05	-1.87694	-1.61993
64883520	chr15:64883520:A:T	1.40239e-16	-1.1661	-9.44083e-10	2.36213e-09	-1.96735	-9.44083e-10	9.93883e-05	-1.93373	-9.44083e-10
64883614	chr15:64883614:T:C	1.86967e-17	-2.11304	-1.06806	3.67556e-10	-2.09573	-1.73207	1.66298e-05	-2.07223	-1.64933
64883839	chr15:64883839:A:T	8.40863e-17	-3.43345e-10	-1.6776	6.6938e-09	-3.43345e-10	-0.925736	0.000168218	-3.43345e-10	-1.4075
64883942	chr15:64883942:AG:A	1.83752e-17	-2.11263	-1.08581	3.65048e-10	-2.09677	-1.73788	1.64638e-05	-2.07396	-1.65764
64884063	chr15:64884063:TCTGTCTGCC:T	1.00814e-16	-3.43345e-10	-1.49617	3.2447e-09	-3.43345e-10	-1.64989	0.000212542	-3.43345e-10	-1.17362
64884336	chr15:64884336:C:T	9.39083e-17	0.0477998	-1.61493	7.14283e-10	-1.65075	-1.51264	1.67405e-05	-1.89313	-1.82181
64884385	chr15:64884385:G:A	0.0128946	26.8131	4.17301	1.11006e-09	-1.92443	-0.798069	1.86076e-05	-1.93256	-1.67663
64884409	chr15:64884409:G:A	0.00780074	26.4488	4.03471	1.01948e-09	-1.95273	-0.854896	1.77166e-05	-1.96033	-1.69793
64884434	chr15:64884434:C:G	1.49858e-14	4.89011	-1.3847	6.16357e-10	-1.77058	-1.54027	1.65381e-05	-1.93656	-1.79054
64884449	chr15:64884449:C:T	7.56131e-14	5.16647	-0.0425324	6.17993e-10	-1.72015	-1.58804	2.35184e-05	-1.90827	-1.4667
64884654	chr15:64884654:A:G	8.05515e-17	-1.72055	-9.44083e-10	2.22932e-09	-2.02522	-9.44083e-10	0.000166768	-1.41616	-9.44083e-10
64884716	chr15:64884716:T:C	1.07595e-16	-3.43345e-10	-1.43107	2.78193e-09	-3.43345e-10	-1.80377	0.000128511	-3.43345e-10	-1.67674
64885020	chr15:64885020:C:T	1.1558e-17	-2.0948	-1.56727	4.16164e-10	-2.11537	-1.58823	1.3511e-05	-2.10092	-1.82834
64885737	chr15:64885737:C:T	6.53214e-16	0.333348	0.0391116	4.92338e-10	-1.90176	-1.63374	1.75332e-05	-1.89862	-1.77004
64886085	chr15:64886085:T:A	1.2295e-17	-2.02561	-1.57465	4.25948e-10	-2.08847	-1.59189	1.33395e-05	-2.11408	-1.82795
64886118	chr15:64886118:C:T	8.0796e-17	-1.71752	-9.44083e-10	2.23205e-09	-2.024	-9.44083e-10	0.00016741	-1.41231	-9.44083e-10
64886372	chr15:64886372:T:A	1.17147e-16	-3.43345e-10	-1.34602	2.71719e-09	-3.43345e-10	-1.82732	0.000127782	-3.43345e-10	-1.68244
64886513	chr15:64886513:G:A	7.31329e-17	-3.43345e-10	-1.81717	3.06093e-09	-3.43345e-10	-1.7082	0.000114867	-3.43345e-10	-1.78898
64886784	chr15:64886784:T:C	7.32054e-17	-3.43345e-10	-1.81618	2.71951e-09	-3.43345e-10	-1.82647	0.000111447	-3.43345e-10	-1.81921
64886965	chr15:64886965:C:T	9.20545e-17	0.0295508	-1.61662	7.18195e-10	-1.64161	-1.51632	1.68391e-05	-1.88692	-1.82213
64887088	chr15:64887088:C:G	0.0154745	26.7075	4.46099	1.13529e-09	-1.9927	-0.707326	1.63728e-05	-2.09564	-1.6415
64887422	chr15:64887422:T:C	1.89007e-14	3.86217	-0.124659	8.2277e-10	-1.96983	-1.05217	1.71573e-05	-2.07621	-1.61413
64887483	chr15:64887483:C:T	7.45784e-17	-3.43345e-10	-1.79759	2.94954e-09	-3.43345e-10	-1.74527	0.000110401	-3.43345e-10	-1.82864
64887586	chr15:64887586:G:A	1.07409e-16	-3.43345e-10	-1.4328	3.17141e-09	-3.43345e-10	-1.67274	0.000240779	-3.43345e-10	-1.04888
64887605	chr15:64887605:GA:G	7.9178e-14	5.82543	-0.655418	9.24757e-10	-1.54065	-1.36449	1.97846e-05	-1.79015	-1.75771
64887750	chr15:64887750:C:T	6.86685e-14	5.73001	-0.70241	8.75888e-10	-1.56625	-1.39318	1.91905e-05	-1.80946	-1.76889
64887832	chr15:64887832:A:T	1.86885e-17	-2.11537	-1.06617	3.71654e-10	-2.07781	-1.7389	1.70175e-05	-2.04765	-1.65087
64888024	chr15:64888024:G:A	7.64909e-17	-3.43345e-10	-1.77227	4.07493e-09	-3.43345e-10	-1.42206	0.000134454	-3.43345e-10	-1.63154
64888164	chr15:64888164:T:C	9.03274e-17	-0.0151236	-1.59088	7.57338e-10	-1.6204	-1.48446	1.71778e-05	-1.87209	-1.81705
64888408	chr15:64888408:C:T	9.673e-17	-3.43345e-10	-1.53752	9.01415e-09	-3.43345e-10	-0.628123	0.00020715	-3.43345e-10	-1.19932
64888451	chr15:64888451:G:A	1.55758e-17	-2.06968	-1.29404	3.30402e-10	-2.11347	-1.82089	1.4126e-05	-2.11275	-1.772
64888493	chr15:64888493:G:A	7.70037e-17	-3.43345e-10	-1.76559	2.7624e-09	-3.43345e-10	-1.81082	0.000112986	-3.43345e-10	-1.8055
64888942	chr15:64888942:A:G	9.21954e-17	0.0162837	-1.60182	7.36722e-10	-1.63486	-1.4976	1.69643e-05	-1.88235	-1.8193
64889002	chr15:64889002:G:A	9.19816e-17	-3.43345e-10	-1.58786	2.89458e-09	-3.43345e-10	-1.76408	0.000131727	-3.43345e-10	-1.65203
64889039	chr15:64889039:C:T	5.59541e-17	-2.08491	-9.44083e-10	4.52838e-09	-1.31655	-9.44083e-10	0.000204767	-1.21089	-9.44083e-10
64889185	chr15:64889185:C:T	1.74446e-17	-2.09305	-1.15736	3.79973e-10	-2.04672	-1.74785	1.8129e-05	-2.0075	-1.62775
64889193	chr15:64889193:TG:T	0.00980176	26.616	4.09591	1.06116e-09	-1.9383	-0.829247	1.81457e-05	-1.94678	-1.68754
64889328	chr15:64889328:T:C	1.12162e-16	-3.43345e-10	-1.3895	1.39821e-08	-3.43345e-10	-0.189142	0.000150398	-3.43345e-10	-1.51947
64889357	chr15:64889357:C:T	4.57905e-17	-0.669755	-1.61561	3.58816e-10	-2.05183	-1.80003	1.74783e-05	-1.97051	-1.70129
64889783	chr15:64889783:T:C	7.7458e-17	-3.43345e-10	-1.75971	4.1786e-09	-3.43345e-10	-1.39694	0.000137646	-3.43345e-10	-1.60808
64890590	chr15:64890590:C:T	9.31776e-17	-3.43345e-10	-1.57494	6.47846e-09	-3.43345e-10	-0.958435	0.000169091	-3.43345e-10	-1.40232
64890597	chr15:64890597:T:A	6.18101e-17	-1.98538	-9.44083e-10	2.03736e-09	-2.11526	-9.44083e-10	8.31797e-05	-2.11176	-9.44083e-10
64890629	chr15:64890629:G:A	5.61043e-14	5.60517	-0.779647	8.05269e-10	-1.59641	-1.44708	1.84291e-05	-1.83225	-1.78658
64890813	chr15:64890813:G:A	7.24555e-17	-3.43345e-10	-1.82647	2.95462e-09	-3.43345e-10	-1.74355	0.000113338	-3.43345e-10	-1.80238
64890858	chr15:64890858:C:T	7.23788e-17	-3.43345e-10	-1.82753	2.97731e-09	-3.43345e-10	-1.7359	0.000113821	-3.43345e-10	-1.79814
64890905	chr15:64890905:G:A	0.00824761	26.0102	4.52902	2.78345e-09	-1.97321	0.169982	2.48742e-05	-1.98039	-1.33854
64890985	chr15:64890985:G:A	0.00766713	25.8842	4.58209	2.83861e-09	-1.98267	0.199065	2.50141e-05	-1.9895	-1.32382
64891534	chr15:64891534:C:T	5.87932e-14	5.66671	-0.79437	8.08285e-10	-1.58278	-1.45698	1.85586e-05	-1.82222	-1.7896
64891543	chr15:64891543:C:T	1.0053e-16	-3.43345e-10	-1.49899	2.73683e-09	-3.43345e-10	-1.82012	0.000118104	-3.43345e-10	-1.76119
64891602	chr15:64891602:A:G	0.00786377	25.7995	4.69208	2.7974e-09	-2.03507	0.236841	2.25459e-05	-2.10987	-1.30734
64891796	chr15:64891796:G:C	5.45198e-17	-2.11088	-9.44083e-10	2.52305e-09	-1.90145	-9.44083e-10	9.76801e-05	-1.95106	-9.44083e-10
64892001	chr15:64892001:G:A	0.00656886	25.7288	4.5829	2.79354e-09	-1.99313	0.193526	2.47374e-05	-1.99964	-1.3248
64892384	chr15:64892384:CACACACACACACAA:C	0.0128686	25.1355	5.84864	2.28967e-09	-1.71957	-0.278937	2.86757e-05	-1.94544	-1.23127
64892667	chr15:64892667:A:C	8.32916e-17	-0.0689612	-1.61814	7.55664e-10	-1.59239	-1.51468	1.74201e-05	-1.8529	-1.82224
64892858	chr15:64892858:C:G	7.2368e-17	-3.43345e-10	-1.82768	3.30083e-09	-3.43345e-10	-1.63274	0.0001181	-3.43345e-10	-1.76123
64893108	chr15:64893108:A:G	7.23382e-17	-3.43345e-10	-1.82809	2.98165e-09	-3.43345e-10	-1.73444	0.000114145	-3.43345e-10	-1.79529
64893308	chr15:64893308:C:G	8.9614e-17	-0.0328471	-1.58109	7.65293e-10	-1.61482	-1.47959	1.72747e-05	-1.86881	-1.81471
64893685	chr15:64893685:G:T	0.00981601	26.1558	4.55757	2.95398e-09	-1.94315	0.199386	2.55994e-05	-1.96449	-1.32571
64893705	chr15:64893705:T:A	0.00956963	26.0893	4.59862	2.99647e-09	-1.9475	0.218018	2.57691e-05	-1.96854	-1.31504
64893826	chr15:64893826:G:A	1.52824e-17	-2.10603	-1.27671	3.36149e-10	-2.10024	-1.81688	1.54471e-05	-2.09444	-1.7009
64893862	chr15:64893862:T:C	1.63676e-17	-2.11335	-1.20079	3.44806e-10	-2.08505	-1.80664	1.65144e-05	-2.07807	-1.65045
64893960	chr15:64893960:A:C	9.93648e-17	-3.43345e-10	-1.51065	3.20545e-09	-3.43345e-10	-1.66207	0.000122614	-3.43345e-10	-1.72372
64894125	chr15:64894125:C:T	3.8091e-17	-0.681223	-1.78824	3.50493e-10	-2.06369	-1.81164	1.49969e-05	-2.00073	-1.82419
64894285	chr15:64894285:C:T	3.98616e-17	-0.637803	-1.78623	1.37394e-09	-0.733948	-1.77529	1.90025e-05	-1.84953	-1.73867
64894831	chr15:64894831:G:A	7.96124e-17	-3.43345e-10	-1.73228	4.42633e-09	-3.43345e-10	-1.33935	0.000144477	-3.43345e-10	-1.55964
64895021	chr15:64895021:T:C	8.23173e-17	-0.235295	-1.46357	8.85464e-10	-1.51547	-1.4331	1.94311e-05	-1.79759	-1.76829
64895265	chr15:64895265:T:G	8.98499e-17	-3.43345e-10	-1.61131	3.17013e-09	-3.43345e-10	-1.67315	0.000116281	-3.43345e-10	-1.77675
64895325	chr15:64895325:T:G	1.25192e-16	-3.43345e-10	-1.2796	3.95475e-09	-3.43345e-10	-1.452	0.000188247	-3.43345e-10	-1.29501
64895348	chr15:64895348:C:T	1.32599e-16	-3.43345e-10	-1.22212	4.34253e-09	-3.43345e-10	-1.35846	0.000150131	-3.43345e-10	-1.52126
64895675	chr15:64895675:C:T	0.000227458	24.3507	2.59783	1.89315e-09	-2.05843	-0.130248	4.99065e-05	-2.0026	-0.620008
64895997	chr15:64895997:C:T	8.72865e-17	-3.43345e-10	-1.64025	3.54716e-09	-3.43345e-10	-1.56077	0.000140852	-3.43345e-10	-1.58505
64896083	chr15:64896083:C:G	8.13669e-17	-3.43345e-10	-1.71048	2.75276e-09	-3.43345e-10	-1.81431	0.000116581	-3.43345e-10	-1.77418
64896585	chr15:64896585:C:T	7.88513e-17	-1.74188	-9.44083e-10	2.20715e-09	-2.03522	-9.44083e-10	0.000161944	-1.44551	-9.44083e-10
64896592	chr15:64896592:C:T	7.3956e-17	-3.43345e-10	-1.80598	3.45455e-09	-3.43345e-10	-1.58722	0.000113355	-3.43345e-10	-1.80223
64896628	chr15:64896628:G:A	2.5e-16	-3.43345e-10	-0.587983	5.28616e-09	-3.43345e-10	-1.16183	0.000299235	-3.43345e-10	-0.831533
64896704	chr15:64896704:G:A	9.80544e-05	24.4795	1.62762	8.20349e-10	-2.05055	-0.97439	2.44091e-05	-1.99131	-1.3465
64897360	chr15:64897360:A:T	1.05305e-16	-3.43345e-10	-1.45259	2.77388e-09	-3.43345e-10	-1.80667	0.000127062	-3.43345e-10	-1.68809
64897546	chr15:64897546:A:G	8.59994e-17	-3.43345e-10	-1.6551	3.05806e-09	-3.43345e-10	-1.70914	0.00011396	-3.43345e-10	-1.79692
64897547	chr15:64897547:T:G	8.48213e-17	-3.43345e-10	-1.6689	2.91339e-09	-3.43345e-10	-1.7576	0.000111203	-3.43345e-10	-1.82141
64898285	chr15:64898285:C:T	7.76819e-17	-3.43345e-10	-1.75682	2.91071e-09	-3.43345e-10	-1.75852	0.000113422	-3.43345e-10	-1.80165
64898548	chr15:64898548:G:A	7.77115e-17	-3.43345e-10	-1.75644	2.91182e-09	-3.43345e-10	-1.75814	0.000113447	-3.43345e-10	-1.80143
64898613	chr15:64898613:G:A	5.71626e-17	-2.06354	-9.44083e-10	2.11778e-09	-2.07655	-9.44083e-10	8.41068e-05	-2.10067	-9.44083e-10
64898824	chr15:64898824:T:A	7.23812e-17	-3.43345e-10	-1.8275	3.13634e-09	-3.43345e-10	-1.68386	0.000116761	-3.43345e-10	-1.77263
64899197	chr15:64899197:T:C	1.01109e-16	0.0541618	-1.54741	6.98411e-10	-1.65687	-1.52899	1.69958e-05	-1.90053	-1.79926
64899249	chr15:64899249:G:T	0.0542924	28.6996	3.72416	1.10096e-09	-1.76079	-0.969949	2.27297e-05	-1.6779	-1.73119
64899461	chr15:64899461:C:T	8.52155e-17	-3.43345e-10	-1.66426	2.90409e-09	-3.43345e-10	-1.7608	0.000111294	-3.43345e-10	-1.82059
64899578	chr15:64899578:G:A	3.95577e-15	3.66792	-1.49444	3.93154e-10	-1.93506	-1.82541	1.66589e-05	-1.98861	-1.73121
64900144	chr15:64900144:C:T	8.98546e-17	-3.43345e-10	-1.61125	3.67612e-09	-3.43345e-10	-1.52506	0.000145632	-3.43345e-10	-1.55168
64900377	chr15:64900377:A:T	9.85771e-17	-3.43345e-10	-1.51861	3.29599e-09	-3.43345e-10	-1.63421	0.000206444	-3.43345e-10	-1.20273
64900876	chr15:64900876:G:C	7.56263e-17	-3.43345e-10	-1.78364	2.71502e-09	-3.43345e-10	-1.82812	0.00012598	-3.43345e-10	-1.69664
64901077	chr15:64901077:G:A	7.23051e-17	-3.43345e-10	-1.82855	3.04336e-09	-3.43345e-10	-1.71396	0.000114666	-3.43345e-10	-1.79074
64901317	chr15:64901317:C:T	8.67349e-17	-3.43345e-10	-1.64659	3.52352e-09	-3.43345e-10	-1.56746	0.000139797	-3.43345e-10	-1.59257
64901419	chr15:64901419:T:A	1.21732e-16	-1.30763	-9.44083e-10	5.11179e-09	-1.19537	-9.44083e-10	0.000272999	-0.923293	-9.44083e-10
64901453	chr15:64901453:G:A	9.77826e-17	-3.43345e-10	-1.5267	3.31193e-09	-3.43345e-10	-1.62939	0.000204373	-3.43345e-10	-1.21281
64902235	chr15:64902235:T:C	7.77751e-17	-3.43345e-10	-1.75562	2.90847e-09	-3.43345e-10	-1.75929	0.000113379	-3.43345e-10	-1.80203
64902305	chr15:64902305:C:T	8.82396e-17	-1.62939	-9.44083e-10	2.52009e-09	-1.90262	-9.44083e-10	9.88045e-05	-1.93962	-9.44083e-10
64902340	chr15:64902340:G:C	7.23288e-17	-3.43345e-10	-1.82822	2.89699e-09	-3.43345e-10	-1.76325	0.000111768	-3.43345e-10	-1.81633
64902532	chr15:64902532:C:T	1.54816e-17	-2.0711	-1.29869	3.27356e-10	-2.11532	-1.8283	1.45591e-05	-2.11363	-1.74092
64902823	chr15:64902823:C:T	8.74334e-17	-3.43345e-10	-1.63857	2.86566e-09	-3.43345e-10	-1.77412	0.000111997	-3.43345e-10	-1.81429
64902863	chr15:64902863:G:A	7.84736e-17	-3.43345e-10	-1.74668	2.93286e-09	-3.43345e-10	-1.75094	0.00011401	-3.43345e-10	-1.79648
64902875	chr15:64902875:G:A	0.0264952	27.623	4.08325	1.13502e-09	-1.87475	-0.825518	2.15322e-05	-1.78587	-1.67734
64903063	chr15:64903063:A:G	3.26902e-14	5.84768	-1.56229	6.01243e-10	-1.63484	-1.70084	1.92916e-05	-1.7463	-1.8268
64903495	chr15:64903495:T:C	8.27114e-17	-1.69409	-9.44083e-10	2.04989e-09	-2.10913	-9.44083e-10	8.48421e-05	-2.09197	-9.44083e-10
64903790	chr15:64903790:A:G	8.99476e-17	-3.43345e-10	-1.61022	2.82681e-09	-3.43345e-10	-1.78777	0.000112938	-3.43345e-10	-1.80592
64903859	chr15:64903859:A:T	8.60862e-17	-3.43345e-10	-1.6541	2.736e-09	-3.43345e-10	-1.82042	0.00011851	-3.43345e-10	-1.75776
64903904	chr15:64903904:T:G	9.97094e-17	-3.43345e-10	-1.50719	3.26486e-09	-3.43345e-10	-1.6437	0.0002099	-3.43345e-10	-1.18613
64904053	chr15:64904053:G:A	2.69342e-14	5.59782	-1.50611	5.88939e-10	-1.6943	-1.66205	1.84555e-05	-1.79778	-1.81961
64904640	chr15:64904640:A:T	1.16681e-15	0.952582	-9.44083e-10	2.03707e-09	-2.1154	-9.44083e-10	8.32362e-05	-2.11108	-9.44083e-10
64905550	chr15:64905550:C:T	7.29443e-17	-3.43345e-10	-1.81975	3.65304e-09	-3.43345e-10	-1.53136	0.000115723	-3.43345e-10	-1.78156
64905855	chr15:64905855:C:T	7.28105e-17	-3.43345e-10	-1.82159	2.7207e-09	-3.43345e-10	-1.82603	0.000110403	-3.43345e-10	-1.82863
64905919	chr15:64905919:G:T	1.99742e-15	-3.43345e-10	1.49017	5.3577e-09	-3.43345e-10	-1.14838	0.000145692	-3.43345e-10	-1.55126
64905930	chr15:64905930:G:A	9.86056e-17	-3.43345e-10	-1.51832	3.29332e-09	-3.43345e-10	-1.63502	0.000206578	-3.43345e-10	-1.20209
64906075	chr15:64906075:C:T	8.42297e-17	-3.43345e-10	-1.6759	2.94294e-09	-3.43345e-10	-1.74751	0.000110993	-3.43345e-10	-1.8233
64906142	chr15:64906142:C:T	1.47248e-16	-3.43345e-10	-1.11733	4.50049e-09	-3.43345e-10	-1.32273	0.00022127	-3.43345e-10	-1.13338
64906312	chr15:64906312:T:C	0.0367507	28.0369	3.99657	1.03516e-09	-1.90664	-0.885727	1.70451e-05	-1.99583	-1.70107
64906392	chr15:64906392:A:G	0.0388302	28.0008	4.08776	1.06907e-09	-1.90979	-0.850342	1.72307e-05	-1.99822	-1.68784
64906479	chr15:64906479:G:A	7.23199e-17	-3.43345e-10	-1.82835	3.10095e-09	-3.43345e-10	-1.69521	0.000115925	-3.43345e-10	-1.77982
64906674	chr15:64906674:G:A	8.75753e-17	-3.43345e-10	-1.63695	3.18716e-09	-3.43345e-10	-1.66779	0.000177869	-3.43345e-10	-1.35172
64906675	chr15:64906675:G:A	5.43739e-17	-2.11356	-9.44083e-10	2.35409e-09	-1.97076	-9.44083e-10	9.2511e-05	-2.00543	-9.44083e-10
64907272	chr15:64907272:A:C	8.0297e-17	-3.43345e-10	-1.72371	3.00955e-09	-3.43345e-10	-1.72513	0.00011587	-3.43345e-10	-1.78029
64907622	chr15:64907622:G:A	1.24748e-16	-3.43345e-10	-1.28315	1.6605e-08	-3.43345e-10	-0.0172111	0.000165606	-3.43345e-10	-1.42315
64907958	chr15:64907958:T:C	7.94489e-17	-3.43345e-10	-1.73433	2.97517e-09	-3.43345e-10	-1.73662	0.000111743	-3.43345e-10	-1.81656
64908120	chr15:64908120:G:T	5.59854e-17	-2.08435	-9.44083e-10	4.43207e-09	-1.33805	-9.44083e-10	0.000200125	-1.23382	-9.44083e-10
64908178	chr15:64908178:CT:C	7.82972e-17	-3.43345e-10	-1.74893	2.92653e-09	-3.43345e-10	-1.7531	0.00011385	-3.43345e-10	-1.79788
64908390	chr15:64908390:C:T	7.78321e-17	-3.43345e-10	-1.75489	2.80223e-09	-3.43345e-10	-1.7965	0.000160411	-3.43345e-10	-1.45502
64908605	chr15:64908605:C:T	0.0264007	27.1367	4.56602	1.18996e-09	-1.97392	-0.679077	1.76433e-05	-2.04545	-1.61696
64908790	chr15:64908790:G:A	7.77115e-17	-3.43345e-10	-1.75644	2.91182e-09	-3.43345e-10	-1.75814	0.000113447	-3.43345e-10	-1.80143
64908856	chr15:64908856:G:A	9.86056e-17	-3.43345e-10	-1.51832	3.29332e-09	-3.43345e-10	-1.63502	0.000206578	-3.43345e-10	-1.20209
64908932	chr15:64908932:GT:G	1.78149e-14	5.29395	-1.6156	5.65429e-10	-1.57156	-1.82553	2.11257e-05	-1.70194	-1.78034
64908996	chr15:64908996:C:T	7.3357e-17	-3.43345e-10	-1.81411	2.74218e-09	-3.43345e-10	-1.81817	0.000110536	-3.43345e-10	-1.82742
64909043	chr15:64909043:T:C	7.5666e-17	-3.43345e-10	-1.78312	2.87142e-09	-3.43345e-10	-1.77211	0.000149896	-3.43345e-10	-1.52282
64909367	chr15:64909367:A:G	9.74876e-17	-3.43345e-10	-1.52972	3.3276e-09	-3.43345e-10	-1.62467	0.000121035	-3.43345e-10	-1.73668
64909499	chr15:64909499:C:T	1.78183e-15	-3.43345e-10	1.37595	2.02041e-08	-3.43345e-10	0.178968	0.00182928	-3.43345e-10	0.978919
64910102	chr15:64910102:G:A	7.83685e-17	-3.43345e-10	-1.74802	2.79046e-09	-3.43345e-10	-1.80071	0.000162895	-3.43345e-10	-1.43965
64910298	chr15:64910298:G:A	3.16605e-17	-0.850758	-1.80362	8.28224e-10	-1.56632	-1.44907	2.14673e-05	-1.68706	-1.77917
64910760	chr15:64910760:A:G	7.07707e-15	4.09774	-1.34257	4.43204e-10	-1.87782	-1.76282	1.72192e-05	-1.93129	-1.75544
64910888	chr15:64910888:G:C	9.7663e-17	-3.43345e-10	-1.52792	3.31885e-09	-3.43345e-10	-1.6273	0.000203771	-3.43345e-10	-1.21577
64911026	chr15:64911026:T:C	1.8664e-15	-3.43345e-10	1.42232	2.09085e-08	-3.43345e-10	0.213237	0.00191237	-3.43345e-10	1.02334
64911291	chr15:64911291:C:T	8.95665e-17	-3.43345e-10	-1.61446	3.16381e-09	-3.43345e-10	-1.67514	0.000116093	-3.43345e-10	-1.77837
64912077	chr15:64912077:G:T	7.66838e-17	-3.43345e-10	-1.76975	2.83279e-09	-3.43345e-10	-1.78565	0.000154973	-3.43345e-10	-1.48951
64912358	chr15:64912358:C:T	1.41275e-14	4.7992	-1.35277	5.11096e-10	-1.71386	-1.78425	1.88342e-05	-1.7979	-1.79919
64912573	chr15:64912573:A:C	1.24992e-16	-3.43345e-10	-1.2812	3.98849e-09	-3.43345e-10	-1.4435	0.000188989	-3.43345e-10	-1.29107
64912739	chr15:64912739:A:T	4.17648e-14	5.03847	-0.508104	6.86022e-10	-1.63848	-1.56528	2.31138e-05	-1.75977	-1.63256
64912879	chr15:64912879:G:A	7.32072e-17	-3.43345e-10	-1.81615	3.25873e-09	-3.43345e-10	-1.64558	0.000120014	-3.43345e-10	-1.74516
64914019	chr15:64914019:C:T	6.06416e-15	4.12485	-1.52414	4.34377e-10	-1.83947	-1.82129	1.80426e-05	-1.89391	-1.74612
64914022	chr15:64914022:T:C	7.2384e-17	-3.43345e-10	-1.82746	3.14358e-09	-3.43345e-10	-1.68155	0.00011683	-3.43345e-10	-1.77205
64914195	chr15:64914195:C:T	1.57682e-16	-3.43345e-10	-1.04887	4.78474e-09	-3.43345e-10	-1.26149	0.0002366	-3.43345e-10	-1.06639
64914199	chr15:64914199:G:A	8.67626e-17	-3.43345e-10	-1.64627	2.72241e-09	-3.43345e-10	-1.8254	0.000192498	-3.43345e-10	-1.27268
64914261	chr15:64914261:C:G	7.22996e-17	-3.43345e-10	-1.82863	3.05262e-09	-3.43345e-10	-1.71092	0.000115331	-3.43345e-10	-1.78495
64914513	chr15:64914513:T:C	8.2697e-17	-3.43345e-10	-1.69426	3.04926e-09	-3.43345e-10	-1.71202	0.000118241	-3.43345e-10	-1.76004
64914691	chr15:64914691:A:G	8.84516e-15	4.22785	-1.24967	4.48842e-10	-1.83041	-1.79759	1.83091e-05	-1.90849	-1.71687
64914812	chr15:64914812:A:ACC	6.21929e-05	25.7444	-0.0926268	3.8161e-10	-1.96885	-1.82143	1.69894e-05	-1.87304	-1.82713
64914878	chr15:64914878:C:T	7.9696e-17	-1.73123	-9.44083e-10	2.15375e-09	-2.05971	-9.44083e-10	9.00582e-05	-2.0323	-9.44083e-10
64915047	chr15:64915047:G:A	1.58657e-16	-1.0427	-9.44083e-10	2.31515e-09	-1.98744	-9.44083e-10	8.43908e-05	-2.0973	-9.44083e-10
64915196	chr15:64915196:C:T	6.58492e-17	-1.8021	-0.11998	6.03713e-09	-0.579479	-0.449511	0.000272146	-0.661875	-0.264547
64915252	chr15:64915252:A:C	4.12781e-14	3.39606	1.12258	7.41618e-09	-2.10768	1.28443	0.00054023	-2.10828	1.86752
64915265	chr15:64915265:A:G	1.24045e-16	-1.2888	-9.44083e-10	2.17821e-09	-2.04841	-9.44083e-10	0.000133243	-1.64059	-9.44083e-10
64915291	chr15:64915291:G:A	8.20487e-17	-3.43345e-10	-1.70213	5.20977e-09	-3.43345e-10	-1.17638	0.000161266	-3.43345e-10	-1.44971
64915471	chr15:64915471:A:G	1.24428e-17	-2.10969	-1.47861	5.63601e-10	-1.89101	-1.50932	1.80894e-05	-1.87634	-1.76109
64915585	chr15:64915585:C:T	1.17494e-16	-3.43345e-10	-1.34306	6.4741e-09	-3.43345e-10	-0.959108	0.000151363	-3.43345e-10	-1.51308
64916382	chr15:64916382:T:C	1.02106e-13	5.65806	-0.233736	6.89457e-10	-1.96331	-1.23546	1.42778e-05	-2.09722	-1.77683
64916662	chr15:64916662:A:G	7.33033e-17	-3.43345e-10	-1.81484	3.0565e-09	-3.43345e-10	-1.70965	0.000116747	-3.43345e-10	-1.77275
64916869	chr15:64916869:A:G	2.11117e-16	-3.43345e-10	-0.757032	1.14213e-08	-3.43345e-10	-0.391437	0.000390913	-3.43345e-10	-0.564277
64916874	chr15:64916874:CT:C	8.0231e-17	-3.43345e-10	-1.72454	3.59376e-09	-3.43345e-10	-1.54772	0.000124753	-3.43345e-10	-1.70642
64917019	chr15:64917019:G:A	6.70312e-16	0.398298	-9.44083e-10	1.49649e-08	-0.121211	-9.44083e-10	0.00231886	1.21607	-9.44083e-10
64917619	chr15:64917619:A:G	1.3777e-16	-1.2658	0.0819374	2.25241e-09	-2.03036	0.0154431	0.000109398	-1.80437	-0.0333912
64917681	chr15:64917681:A:C	2.35221e-16	0.782165	-1.43108	4.9834e-10	-1.99669	-1.5267	3.91351e-05	-1.92675	-0.938989
64917858	chr15:64917858:C:T	1.12335e-16	-3.43345e-10	-1.38796	4.81907e-09	-3.43345e-10	-1.25434	0.000199772	-3.43345e-10	-1.23558
64917942	chr15:64917942:C:T	1.09389e-15	-0.5764	1.46445	2.77645e-09	-2.11284	0.307094	8.37092e-05	-2.04548	-0.0599351
64918092	chr15:64918092:G:A	8.48423e-17	-3.43345e-10	-1.66865	3.35066e-09	-3.43345e-10	-1.61776	0.000140135	-3.43345e-10	-1.59016
64918222	chr15:64918222:G:C	1.53184e-16	-3.43345e-10	-1.07781	4.38923e-09	-3.43345e-10	-1.34776	0.000152174	-3.43345e-10	-1.50774
64918629	chr15:64918629:G:A	1.18918e-15	0.903725	0.0678473	2.79738e-09	-1.90148	0.103244	7.86939e-05	-2.01321	-0.153989
64918660	chr15:64918660:T:A	3.62174e-16	1.04488	-1.2622	6.16815e-10	-1.93431	-1.3758	5.43476e-05	-1.85018	-0.687178
64918681	chr15:64918681:C:T	1.35897e-16	-3.43345e-10	-1.19755	4.05639e-09	-3.43345e-10	-1.42662	0.000295741	-3.43345e-10	-0.843276
64918907	chr15:64918907:T:C	8.05447e-17	-3.43345e-10	-1.72063	3.56274e-09	-3.43345e-10	-1.55639	0.000162131	-3.43345e-10	-1.44436
64919171	chr15:64919171:A:G	7.42441e-17	-3.43345e-10	-1.80209	3.39936e-09	-3.43345e-10	-1.60333	0.000121293	-3.43345e-10	-1.73456
64919326	chr15:64919326:C:A	5.4278e-17	-2.11533	-9.44083e-10	2.22828e-09	-2.02569	-9.44083e-10	8.86828e-05	-2.0477	-9.44083e-10
64919408	chr15:64919408:A:T	7.78351e-17	-3.43345e-10	-1.75485	2.77991e-09	-3.43345e-10	-1.8045	0.000122488	-3.43345e-10	-1.72475
64919536	chr15:64919536:T:C	2.98567e-16	1.38157	-1.79202	5.85658e-09	0.76425	-1.8236	0.00115943	2.29184	-1.76892
64920303	chr15:64920303:T:C	1.20996e-16	-3.43345e-10	-1.31369	4.18439e-09	-3.43345e-10	-1.39556	0.0002046	-3.43345e-10	-1.21171
64920706	chr15:64920706:C:T	7.32309e-16	0.486756	-9.44083e-10	1.61693e-08	-0.0438049	-9.44083e-10	0.00258044	1.32295	-9.44083e-10
64920707	chr15:64920707:A:G	3.08941e-16	1.40304	-1.77934	6.0032e-09	0.785373	-1.82	0.00120672	2.31712	-1.75422
64921072	chr15:64921072:G:C	9.2417e-17	-3.43345e-10	-1.58313	5.11563e-09	-3.43345e-10	-1.19462	0.000127794	-3.43345e-10	-1.68234
64921173	chr15:64921173:CTATT:C	5.8367e-17	-2.0427	-9.44083e-10	3.8184e-09	-1.48709	-9.44083e-10	0.000120575	-1.74049	-9.44083e-10
64921216	chr15:64921216:T:C	3.10996e-16	1.39287	-1.76254	5.9965e-09	0.776183	-1.81192	0.00121825	2.30574	-1.73333
64921218	chr15:64921218:A:T	3.99691e-17	-0.598828	-1.82251	1.12748e-09	-1.03716	-1.66977	0.000164792	0.166246	-1.59432
64921328	chr15:64921328:A:C	1.86038e-12	6.44524	1.88161	6.59489e-09	-1.75069	0.810065	7.75009e-05	-1.97295	-0.209525
64921505	chr15:64921505:G:C	7.05915e-16	2.06225	-1.6122	7.93428e-10	-1.23007	-1.82824	2.7232e-05	-1.50673	-1.72163
64921531	chr15:64921531:C:T	7.23528e-17	-3.43345e-10	-1.82789	2.82461e-09	-3.43345e-10	-1.78855	0.00011221	-3.43345e-10	-1.81239
64921735	chr15:64921735:T:G	7.24754e-17	-3.43345e-10	-1.8262	2.73785e-09	-3.43345e-10	-1.81974	0.000114886	-3.43345e-10	-1.78882
64921823	chr15:64921823:C:T	7.59611e-17	-3.43345e-10	-1.77922	5.83442e-09	-3.43345e-10	-1.06314	0.00011162	-3.43345e-10	-1.81766
64921872	chr15:64921872:G:T	8.51936e-17	-3.43345e-10	-1.66452	4.51477e-09	-3.43345e-10	-1.31956	0.000140143	-3.43345e-10	-1.5901
64922011	chr15:64922011:G:C	1.66973e-16	-3.43345e-10	-0.991611	3.9506e-09	-3.43345e-10	-1.45305	0.000195251	-3.43345e-10	-1.25848
64922104	chr15:64922104:C:T	8.3955e-17	-3.43345e-10	-1.67916	2.9086e-09	-3.43345e-10	-1.75925	0.000133569	-3.43345e-10	-1.63814
64922163	chr15:64922163:C:T	1.00564e-16	-3.43345e-10	-1.49865	2.89962e-09	-3.43345e-10	-1.76234	0.000218431	-3.43345e-10	-1.14629
64922856	chr15:64922856:C:G	1.45862e-16	-1.12678	-9.44083e-10	2.9646e-09	-1.74018	-9.44083e-10	0.000127192	-1.68706	-9.44083e-10
64923758	chr15:64923758:G:C	6.49523e-13	6.92483	0.349715	1.39272e-09	-1.64209	-0.853573	1.94239e-05	-1.92789	-1.63837
64923962	chr15:64923962:A:G	8.05464e-17	-3.43345e-10	-1.72061	2.82842e-09	-3.43345e-10	-1.7872	0.000127389	-3.43345e-10	-1.68551
64924259	chr15:64924259:G:A	1.19953e-16	-3.43345e-10	-1.32234	3.83739e-09	-3.43345e-10	-1.48213	0.000255647	-3.43345e-10	-0.988964
64924336	chr15:64924336:A:G	8.5536e-13	6.4011	1.14873	3.6887e-09	-1.7645	0.242859	4.56338e-05	-1.9822	-0.729913
64924587	chr15:64924587:T:A	7.38146e-16	2.11154	-1.61684	7.96893e-10	-1.22553	-1.82843	2.73403e-05	-1.49965	-1.72475
64924633	chr15:64924633:C:T	1.19618e-15	0.977447	-9.44083e-10	2.53535e-08	0.405998	-9.44083e-10	0.0045441	1.88882	-9.44083e-10
64924948	chr15:64924948:C:T	1.08569e-16	-3.43345e-10	-1.42206	5.43505e-09	-3.43345e-10	-1.13405	0.000185241	-3.43345e-10	-1.3111
64924993	chr15:64924993:G:A	1.60241e-16	-3.43345e-10	-1.03277	4.59402e-09	-3.43345e-10	-1.30216	0.000228385	-3.43345e-10	-1.10173
64925828	chr15:64925828:G:A	8.37907e-17	-3.43345e-10	-1.68112	2.80928e-09	-3.43345e-10	-1.79399	0.000111116	-3.43345e-10	-1.82219
64925871	chr15:64925871:C:T	9.68364e-17	-3.43345e-10	-1.53642	3.16378e-09	-3.43345e-10	-1.67515	0.000156577	-3.43345e-10	-1.47921
64925961	chr15:64925961:G:T	1.16409e-16	-3.43345e-10	-1.35234	3.12795e-09	-3.43345e-10	-1.68654	0.000130863	-3.43345e-10	-1.65861
64926121	chr15:64926121:C:T	8.20527e-17	-3.43345e-10	-1.70208	5.59572e-09	-3.43345e-10	-1.10492	0.000117042	-3.43345e-10	-1.77023
64926271	chr15:64926271:G:C	1.07741e-16	-3.43345e-10	-1.42971	3.16944e-09	-3.43345e-10	-1.67336	0.000121714	-3.43345e-10	-1.73109
64927083	chr15:64927083:C:T	4.83236e-16	-3.43345e-10	0.0710589	6.63347e-09	-3.43345e-10	-0.934789	0.000210537	-3.43345e-10	-1.1831
64928561	chr15:64928561:T:C	5.79575e-17	-2.04974	-9.44083e-10	2.16824e-09	-2.053	-9.44083e-10	9.23486e-05	-2.00719	-9.44083e-10
64929149	chr15:64929149:A:G	7.97012e-17	-3.43345e-10	-1.73116	3.18632e-09	-3.43345e-10	-1.66805	0.000131953	-3.43345e-10	-1.65031
64929449	chr15:64929449:G:C	6.81501e-16	0.414852	-9.44083e-10	1.51925e-08	-0.106114	-9.44083e-10	0.00237314	1.23921	-9.44083e-10
64929496	chr15:64929496:C:T	4.28173e-16	-0.0499177	-9.44083e-10	4.66783e-08	1.01636	-9.44083e-10	0.00161765	0.855969	-9.44083e-10
64930070	chr15:64930070:G:A	5.11256e-13	6.28949	0.745689	1.89616e-09	-1.77396	-0.41313	2.15931e-05	-2.00673	-1.45366
64930149	chr15:64930149:T:C	4.9168e-13	6.1872	0.808933	2.16078e-09	-1.79018	-0.266274	2.51379e-05	-2.01473	-1.29365
64930171	chr15:64930171:A:T	4.33183e-13	6.04525	0.824217	2.12704e-09	-1.81766	-0.254529	2.49356e-05	-2.02959	-1.28687
64930198	chr15:64930198:C:T	9.48047e-17	-3.43345e-10	-1.55763	3.34772e-09	-3.43345e-10	-1.61864	0.000116787	-3.43345e-10	-1.77241
64930207	chr15:64930207:A:G	7.7046e-17	-3.43345e-10	-1.76504	3.05009e-09	-3.43345e-10	-1.71174	0.000125785	-3.43345e-10	-1.69818
64930677	chr15:64930677:T:C	1.15878e-11	8.80733	1.34868	1.17569e-08	-1.18612	0.823647	0.000121163	-1.36872	-0.366913
64930824	chr15:64930824:G:A	8.41861e-17	-3.43345e-10	-1.67642	3.35892e-09	-3.43345e-10	-1.6153	0.000142091	-3.43345e-10	-1.5763
64931285	chr15:64931285:G:T	3.86827e-16	-0.64877	0.497302	3.18325e-09	-2.05592	0.386901	9.37479e-05	-2.09806	0.105908
64932038	chr15:64932038:T:C	8.10939e-17	-3.43345e-10	-1.71384	2.76796e-09	-3.43345e-10	-1.80881	0.000110513	-3.43345e-10	-1.82763
64932178	chr15:64932178:GAT:G	8.53959e-13	6.1747	1.37349	3.00923e-09	-1.79821	0.072977	2.76494e-05	-2.02007	-1.19309
64932316	chr15:64932316:T:C	8.6153e-17	-3.43345e-10	-1.65332	2.95192e-09	-3.43345e-10	-1.74446	0.00012677	-3.43345e-10	-1.69039
64932478	chr15:64932478:G:A	7.07518e-13	6.05707	1.303	2.79263e-09	-1.81975	0.0198192	2.64824e-05	-2.03188	-1.22441
64932556	chr15:64932556:G:T	7.93993e-13	6.23562	1.23976	2.75164e-09	-1.78753	-0.0271938	2.62308e-05	-2.01418	-1.25164
64932576	chr15:64932576:A:T	7.74329e-17	-3.43345e-10	-1.76003	3.78142e-09	-3.43345e-10	-1.49682	0.000129755	-3.43345e-10	-1.66711
64932662	chr15:64932662:A:G	1.91875e-12	6.86825	1.48949	6.18007e-09	-1.69979	0.694205	0.00026262	-1.77582	0.813766
64933581	chr15:64933581:C:T	7.33543e-17	-3.43345e-10	-1.81414	2.92776e-09	-3.43345e-10	-1.75268	0.000115639	-3.43345e-10	-1.78229
64933614	chr15:64933614:C:T	5.55759e-12	7.62627	1.79496	9.63255e-09	-1.53623	0.97446	0.000402745	-1.62718	1.09272
64933853	chr15:64933853:A:G	5.44238e-17	-2.11264	-9.44083e-10	2.36378e-09	-1.96666	-9.44083e-10	9.26486e-05	-2.00395	-9.44083e-10
64933953	chr15:64933953:A:G	7.36531e-17	-3.43345e-10	-1.81008	2.71873e-09	-3.43345e-10	-1.82675	0.000113976	-3.43345e-10	-1.79678
64934110	chr15:64934110:A:T	7.44603e-17	-3.43345e-10	-1.79918	2.76466e-09	-3.43345e-10	-1.81	0.000151267	-3.43345e-10	-1.51371
64934143	chr15:64934143:T:A	1.05637e-16	-3.43345e-10	-1.44944	4.90213e-09	-3.43345e-10	-1.23725	0.000184983	-3.43345e-10	-1.3125
64934241	chr15:64934241:A:G	7.40456e-16	0.49782	-9.44083e-10	1.6321e-08	-0.034464	-9.44083e-10	0.00260335	1.33179	-9.44083e-10
64934559	chr15:64934559:T:G	8.74773e-17	-3.43345e-10	-1.63807	2.86533e-09	-3.43345e-10	-1.77423	0.000162798	-3.43345e-10	-1.44025
64934890	chr15:64934890:T:C	2.65952e-16	-3.43345e-10	-0.526129	1.39113e-08	-3.43345e-10	-0.194213	0.000650199	-3.43345e-10	-0.0554824
64934900	chr15:64934900:CCA:C	1.59878e-16	-1.03504	-9.44083e-10	6.73648e-09	-0.91938	-9.44083e-10	0.000377561	-0.59903	-9.44083e-10
64934953	chr15:64934953:A:G	8.60004e-17	-3.43345e-10	-1.65509	2.96207e-09	-3.43345e-10	-1.74103	0.000126906	-3.43345e-10	-1.68932
64935329	chr15:64935329:G:A	2.5571e-13	5.87859	0.463768	1.3225e-09	-1.84168	-0.705711	1.82739e-05	-2.04302	-1.58426
64935460	chr15:64935460:G:A	8.1932e-16	0.599029	-9.44083e-10	1.78412e-08	0.0545936	-9.44083e-10	0.00292243	1.44741	-9.44083e-10
64935474	chr15:64935474:G:A	8.92187e-17	-3.43345e-10	-1.61836	3.04331e-09	-3.43345e-10	-1.71397	0.000131241	-3.43345e-10	-1.65573
64935916	chr15:64935916:A:G	8.35103e-17	-3.43345e-10	-1.68448	3.23048e-09	-3.43345e-10	-1.65429	0.000159055	-3.43345e-10	-1.46351
64935986	chr15:64935986:C:T	9.56665e-14	4.84272	0.516453	9.02194e-10	-2.01777	-0.912078	0.000109928	-2.04121	0.208272
64935990	chr15:64935990:A:C	8.16867e-17	-3.43345e-10	-1.70655	4.53506e-09	-3.43345e-10	-1.31508	0.000117692	-3.43345e-10	-1.76469
64936082	chr15:64936082:G:A	9.74011e-18	-2.09614	-1.73705	3.5332e-10	-2.10577	-1.76153	2.24248e-05	-1.96085	-1.46174
64936248	chr15:64936248:C:T	9.30539e-17	-0.274662	-1.3016	4.50578e-10	-2.06984	-1.55431	1.6526e-05	-1.90324	-1.82459
64936262	chr15:64936262:C:T	5.97565e-17	-2.01917	-9.44083e-10	2.05556e-09	-2.10637	-9.44083e-10	8.53481e-05	-2.08602	-9.44083e-10
64936343	chr15:64936343:C:G	8.93738e-17	-3.43345e-10	-1.61662	3.44078e-09	-3.43345e-10	-1.59122	0.000173665	-3.43345e-10	-1.37563
64936461	chr15:64936461:C:T	1.00801e-15	0.806289	-9.44083e-10	2.24132e-08	0.282731	-9.44083e-10	0.00375104	1.69703	-9.44083e-10
64936510	chr15:64936510:C:T	3.20956e-14	4.07608	0.190954	1.58888e-09	-1.9632	-0.400685	0.000104506	-2.02276	0.139251
64936764	chr15:64936764:A:G	1.38681e-16	-1.17727	-9.44083e-10	5.78855e-09	-1.07104	-9.44083e-10	0.00031909	-0.767289	-9.44083e-10
64936767	chr15:64936767:G:A	5.57689e-17	-2.08823	-9.44083e-10	8.66538e-09	-0.667582	-9.44083e-10	0.000461542	-0.398189	-9.44083e-10
64936859	chr15:64936859:A:T	3.20381e-16	-3.43345e-10	-0.339936	1.02537e-08	-3.43345e-10	-0.499275	0.000776918	-3.43345e-10	0.122573
64937092	chr15:64937092:G:A	2.40375e-16	0.720258	-1.3475	2.84036e-09	-1.57003	-0.212959	2.23576e-05	-1.78375	-1.64185
64937196	chr15:64937196:C:G	7.73682e-17	-3.43345e-10	-1.76087	3.64402e-09	-3.43345e-10	-1.53383	0.00011419	-3.43345e-10	-1.7949
64937610	chr15:64937610:C:T	3.06793e-17	-1.06696	-1.6189	3.85937e-10	-2.04106	-1.73794	3.48307e-05	-1.89709	-1.08517
64937618	chr15:64937618:T:C	1.77501e-16	-2.00262	1.07215	3.83166e-09	-2.03718	0.553557	0.000173821	-1.90516	0.530419
64937812	chr15:64937812:C:T	3.88857e-17	-1.69361	-0.755205	5.08499e-10	-1.9931	-1.51011	0.000122596	-1.79103	0.0671605
64937868	chr15:64937868:G:A	1.79189e-16	-3.43345e-10	-0.921004	1.14645e-08	-3.43345e-10	-0.387662	0.000209157	-3.43345e-10	-1.18968
64937963	chr15:64937963:A:G	7.63181e-17	-3.43345e-10	-1.77454	2.84868e-09	-3.43345e-10	-1.78006	0.000111249	-3.43345e-10	-1.82099
64937983	chr15:64937983:T:C	1.23224e-16	-0.891856	-0.403583	3.06289e-09	-1.04254	-0.665019	0.000569206	-0.0881518	-0.100368
64938100	chr15:64938100:C:T	8.56239e-17	-3.43345e-10	-1.65948	3.21116e-09	-3.43345e-10	-1.66028	0.000110975	-3.43345e-10	-1.82346
64938287	chr15:64938287:A:G	1.52862e-16	-3.43345e-10	-1.07991	5.14034e-09	-3.43345e-10	-1.1898	0.000200608	-3.43345e-10	-1.23141
64938455	chr15:64938455:G:T	7.27351e-17	-3.43345e-10	-1.82262	2.72053e-09	-3.43345e-10	-1.82609	0.000112193	-3.43345e-10	-1.81254
64938493	chr15:64938493:G:A	8.45307e-17	-3.43345e-10	-1.67233	3.23504e-09	-3.43345e-10	-1.65288	0.000123201	-3.43345e-10	-1.71895
64938703	chr15:64938703:G:A	1.19678e-16	-3.43345e-10	-1.32464	4.33006e-09	-3.43345e-10	-1.36134	0.000164782	-3.43345e-10	-1.42814
64938893	chr15:64938893:C:T	2.78458e-16	-2.03022	1.55004	1.0931e-08	-1.96879	1.53347	0.000279516	-1.9223	1.0226
64939476	chr15:64939476:C:G	9.44978e-17	-3.43345e-10	-1.56087	6.38652e-09	-3.43345e-10	-0.972728	0.000125283	-3.43345e-10	-1.70219
64939615	chr15:64939615:A:G	9.06247e-17	-3.43345e-10	-1.60272	3.59516e-09	-3.43345e-10	-1.54733	0.000130771	-3.43345e-10	-1.65931
64939622	chr15:64939622:A:G	5.65504e-17	-2.07431	-9.44083e-10	3.36427e-09	-1.61371	-9.44083e-10	0.000148497	-1.5322	-9.44083e-10
64939634	chr15:64939634:A:C	1.8101e-17	-1.78965	-1.42383	3.99703e-10	-2.06105	-1.6829	4.11095e-05	-1.89497	-0.921556
64939770	chr15:64939770:G:A	7.28017e-17	-3.43345e-10	-1.82171	3.62759e-09	-3.43345e-10	-1.53835	0.000110732	-3.43345e-10	-1.82565
64939825	chr15:64939825:C:T	8.64068e-17	-3.43345e-10	-1.65038	3.20983e-09	-3.43345e-10	-1.6607	0.000112692	-3.43345e-10	-1.80811
64939939	chr15:64939939:T:TGG	8.56114e-17	-3.43345e-10	-1.65963	2.91155e-09	-3.43345e-10	-1.75823	0.000156317	-3.43345e-10	-1.48087
64940125	chr15:64940125:G:A	7.40241e-17	-3.43345e-10	-1.80505	3.96751e-09	-3.43345e-10	-1.44878	0.000110421	-3.43345e-10	-1.82846
64940245	chr15:64940245:A:G	5.78395e-16	0.250812	-9.44083e-10	1.41946e-08	-0.174054	-9.44083e-10	0.00205742	1.09645	-9.44083e-10
64940308	chr15:64940308:A:G	7.43619e-17	-3.43345e-10	-1.8005	2.71359e-09	-3.43345e-10	-1.82864	0.00011525	-3.43345e-10	-1.78566
64940423	chr15:64940423:GATAGATAGATAT:G	1.80663e-16	-3.43345e-10	-0.912814	3.80997e-09	-3.43345e-10	-1.4893	0.000207813	-3.43345e-10	-1.19612
64940526	chr15:64940526:A:G	7.27605e-17	-3.43345e-10	-1.82227	3.60198e-09	-3.43345e-10	-1.54543	0.000110773	-3.43345e-10	-1.82528
64940533	chr15:64940533:C:T	7.60122e-17	-3.43345e-10	-1.77855	4.62638e-09	-3.43345e-10	-1.29514	0.000111105	-3.43345e-10	-1.82229
64940557	chr15:64940557:C:T	1.88593e-17	-1.79998	-1.37246	4.12583e-10	-2.05741	-1.65483	4.44424e-05	-1.88851	-0.850057
64940628	chr15:64940628:T:C	1.17436e-16	-3.43345e-10	-1.34355	2.90372e-09	-3.43345e-10	-1.76092	0.000115666	-3.43345e-10	-1.78205
64940742	chr15:64940742:C:T	2.23501e-16	-3.43345e-10	-0.70003	9.39613e-09	-3.43345e-10	-0.586619	0.000322155	-3.43345e-10	-0.757728
64940752	chr15:64940752:T:A	5.55902e-17	-2.09144	-9.44083e-10	2.13266e-09	-2.06955	-9.44083e-10	8.49976e-05	-2.09014	-9.44083e-10
64940991	chr15:64940991:C:T	6.67873e-16	0.394653	-9.44083e-10	1.6142e-08	-0.0454911	-9.44083e-10	0.00242797	1.26205	-9.44083e-10
64941267	chr15:64941267:A:G	7.00534e-17	-1.86019	-9.44083e-10	2.20641e-09	-2.03555	-9.44083e-10	9.05763e-05	-2.02657	-9.44083e-10
64941315	chr15:64941315:A:G	8.62413e-17	-3.43345e-10	-1.6523	3.13645e-09	-3.43345e-10	-1.68383	0.000123734	-3.43345e-10	-1.71463
64941376	chr15:64941376:C:T	7.45246e-17	-1.79832	-9.44083e-10	2.06978e-09	-2.09948	-9.44083e-10	8.41972e-05	-2.0996	-9.44083e-10
64941599	chr15:64941599:G:A	8.74492e-17	-3.43345e-10	-1.63839	2.72398e-09	-3.43345e-10	-1.82483	0.000142699	-3.43345e-10	-1.57203
64941693	chr15:64941693:T:G	1.47233e-16	-3.43345e-10	-1.11743	5.97035e-09	-3.43345e-10	-1.04011	0.000143402	-3.43345e-10	-1.56711
64941726	chr15:64941726:G:T	7.78318e-17	-3.43345e-10	-1.7549	4.70489e-09	-3.43345e-10	-1.27831	0.000111937	-3.43345e-10	-1.81482
64941973	chr15:64941973:T:A	4.12646e-17	-1.35079	-1.03865	1.56392e-09	-1.42752	-0.952204	0.000170291	-0.680256	-0.714994
64941999	chr15:64941999:T:C	7.64421e-17	-3.43345e-10	-1.77291	3.22449e-09	-3.43345e-10	-1.65614	0.000130992	-3.43345e-10	-1.65762
64942229	chr15:64942229:T:C	2.01548e-16	-3.43345e-10	-0.80342	8.41498e-09	-3.43345e-10	-0.696905	0.000293105	-3.43345e-10	-0.852232
64942614	chr15:64942614:C:A	1.48107e-16	-3.43345e-10	-1.11151	4.25619e-09	-3.43345e-10	-1.37854	0.000205893	-3.43345e-10	-1.20541
64942742	chr15:64942742:A:G	1.47884e-16	-3.43345e-10	-1.11302	6.12383e-09	-3.43345e-10	-1.01473	0.000143213	-3.43345e-10	-1.56843
64942758	chr15:64942758:G:GA	8.81569e-17	-3.43345e-10	-1.63033	2.72676e-09	-3.43345e-10	-1.8238	0.00014425	-3.43345e-10	-1.56121
64942761	chr15:64942761:A:AT	8.99375e-17	-3.43345e-10	-1.61033	2.73662e-09	-3.43345e-10	-1.82019	0.00014754	-3.43345e-10	-1.53866
64942939	chr15:64942939:C:A	7.57679e-17	-3.43345e-10	-1.78177	4.35158e-09	-3.43345e-10	-1.35638	0.000110831	-3.43345e-10	-1.82476
64942961	chr15:64942961:T:G	5.42823e-17	-2.11525	-9.44083e-10	2.05895e-09	-2.10472	-9.44083e-10	8.308e-05	-2.11296	-9.44083e-10
64943304	chr15:64943304:T:A	1.89139e-17	-2.05285	-1.1167	7.03931e-10	-2.08401	-1.09398	3.66452e-05	-2.1127	-0.818783
64943580	chr15:64943580:A:G	2.92287e-17	-1.66561	-1.06868	9.74084e-10	-2.11334	-0.739834	2.37819e-05	-2.11395	-1.24989
64943665	chr15:64943665:T:TC	1.12702e-17	-1.96324	-1.72404	3.3425e-10	-2.09415	-1.82864	2.30714e-05	-1.93221	-1.46196
64943753	chr15:64943753:C:T	7.64265e-17	-3.43345e-10	-1.77312	3.2202e-09	-3.43345e-10	-1.65747	0.00013087	-3.43345e-10	-1.65855
64943824	chr15:64943824:T:C	4.09663e-16	-3.43345e-10	-0.0941107	2.68199e-08	-3.43345e-10	0.462225	0.00081172	-3.43345e-10	0.166394
64943973	chr15:64943973:G:A	8.59915e-17	-3.43345e-10	-1.6552	3.36578e-09	-3.43345e-10	-1.61326	0.00012316	-3.43345e-10	-1.71928
64944678	chr15:64944678:C:T	3.24403e-17	-1.70457	-0.925471	4.13258e-10	-2.1132	-1.5974	5.03035e-05	-2.04504	-0.569643
64945162	chr15:64945162:C:A	5.35459e-17	-2.09112	-0.0377845	1.16995e-09	-2.06676	-0.603201	0.000136877	-2.11522	0.50154
64945362	chr15:64945362:T:C	8.57956e-17	-3.43345e-10	-1.65748	3.15168e-09	-3.43345e-10	-1.67898	0.000111888	-3.43345e-10	-1.81526
64945410	chr15:64945410:G:A	1.54057e-17	-1.9223	-1.45241	4.06335e-10	-2.00504	-1.72245	4.27904e-05	-1.78822	-0.988232
64945710	chr15:64945710:G:A	7.98557e-17	-3.43345e-10	-1.72922	3.19196e-09	-3.43345e-10	-1.66628	0.000130148	-3.43345e-10	-1.66409
64945776	chr15:64945776:G:A	7.29528e-17	-3.43345e-10	-1.81963	2.78242e-09	-3.43345e-10	-1.8036	0.000110813	-3.43345e-10	-1.82491
64947336	chr15:64947336:C:T	1.42876e-16	-3.43345e-10	-1.14747	2.90482e-09	-3.43345e-10	-1.76055	0.000118441	-3.43345e-10	-1.75835
64947628	chr15:64947628:T:C	1.05652e-16	-2.04475	0.595449	2.09499e-09	-2.02467	-0.0627007	0.000130843	-2.09892	0.440149
64947921	chr15:64947921:T:C	3.49184e-16	-3.43345e-10	-0.253847	1.15658e-08	-3.43345e-10	-0.378867	0.000440517	-3.43345e-10	-0.444812
64948244	chr15:64948244:T:C	7.77301e-17	-3.43345e-10	-1.7562	2.87181e-09	-3.43345e-10	-1.77198	0.000134849	-3.43345e-10	-1.62861
64948266	chr15:64948266:A:G	1.43683e-16	-3.43345e-10	-1.14184	2.96374e-09	-3.43345e-10	-1.74047	0.000120238	-3.43345e-10	-1.74329
64948642	chr15:64948642:T:C	7.23935e-17	-3.43345e-10	-1.82733	2.71627e-09	-3.43345e-10	-1.82766	0.000110516	-3.43345e-10	-1.82761
64948682	chr15:64948682:T:C	1.5146e-16	-2.09524	1.00611	2.72383e-09	-2.08459	0.259711	0.000185973	-2.11539	0.808225
64948695	chr15:64948695:C:T	1.25574e-16	-3.43345e-10	-1.27655	5.21448e-09	-3.43345e-10	-1.17548	0.000131137	-3.43345e-10	-1.65652
64948721	chr15:64948721:C:T	7.30466e-17	-3.43345e-10	-1.81835	2.71843e-09	-3.43345e-10	-1.82686	0.000110525	-3.43345e-10	-1.82752
64948749	chr15:64948749:C:T	8.01622e-17	-3.43345e-10	-1.72539	3.03406e-09	-3.43345e-10	-1.71702	0.000141674	-3.43345e-10	-1.57924
64948774	chr15:64948774:C:T	1.45165e-16	-3.43345e-10	-1.13157	3.24261e-09	-3.43345e-10	-1.65054	0.000119302	-3.43345e-10	-1.7511
64948872	chr15:64948872:C:T	1.05595e-15	0.852752	-9.44083e-10	3.15396e-08	0.624325	-9.44083e-10	0.00527659	2.03827	-9.44083e-10
64948973	chr15:64948973:C:T	1.0569e-15	0.85365	-9.44083e-10	3.15352e-08	0.624185	-9.44083e-10	0.00527478	2.03793	-9.44083e-10
64949083	chr15:64949083:G:A	1.34347e-16	-3.43345e-10	-1.20902	3.79092e-09	-3.43345e-10	-1.49431	0.000169017	-3.43345e-10	-1.40276
64949286	chr15:64949286:G:C	9.14881e-17	-3.43345e-10	-1.59324	3.28257e-09	-3.43345e-10	-1.63829	0.000129607	-3.43345e-10	-1.66825
64949514	chr15:64949514:A:C	1.36621e-17	-1.69824	-1.79657	4.2499e-10	-2.0751	-1.6075	1.44706e-05	-2.10205	-1.75859
64949598	chr15:64949598:G:A	1.6946e-17	-1.88283	-1.39658	4.14338e-10	-2.00802	-1.69997	4.59351e-05	-1.79451	-0.911021
64949689	chr15:64949689:G:A	1.65803e-16	-2.03907	1.04043	3.19276e-09	-2.02079	0.354762	0.000206502	-2.09675	0.8943
64949777	chr15:64949777:C:T	7.33399e-17	-3.43345e-10	-1.81434	2.79762e-09	-3.43345e-10	-1.79815	0.000112734	-3.43345e-10	-1.80773
64950039	chr15:64950039:C:T	9.57253e-17	-1.26017	-0.287791	1.69087e-09	-2.11296	-0.188713	4.35126e-05	-2.11528	-0.644429
64950104	chr15:64950104:T:C	1.0266e-15	0.824559	-9.44083e-10	3.05479e-08	0.592377	-9.44083e-10	0.00508097	2.0005	-9.44083e-10
64950133	chr15:64950133:C:G	1.87113e-16	-3.43345e-10	-0.877734	1.00214e-08	-3.43345e-10	-0.522192	0.000346036	-3.43345e-10	-0.68622
64950418	chr15:64950418:G:T	8.02917e-17	-3.43345e-10	-1.72378	3.02881e-09	-3.43345e-10	-1.71875	0.00014203	-3.43345e-10	-1.57673
64951069	chr15:64951069:A:C	2.57151e-16	-3.43345e-10	-0.559781	1.37714e-08	-3.43345e-10	-0.204324	0.00050046	-3.43345e-10	-0.317234
64951136	chr15:64951136:A:G	1.54649e-17	-1.87406	-1.49682	4.18454e-10	-1.92285	-1.77526	2.22466e-05	-1.81474	-1.61583
64952024	chr15:64952024:T:A	1.00282e-15	-3.43345e-10	0.801123	1.11852e-08	-3.43345e-10	-0.412328	0.000954385	-3.43345e-10	0.328305
64952042	chr15:64952042:CTTCT:C	6.12475e-16	0.308063	-9.44083e-10	1.8667e-08	0.0998383	-9.44083e-10	0.00275805	1.38952	-9.44083e-10
64952150	chr15:64952150:CCT:C	9.3803e-16	0.734336	-9.44083e-10	2.75954e-08	0.490733	-9.44083e-10	0.0045293	1.88556	-9.44083e-10
64952596	chr15:64952596:TTCG:T	1.80424e-17	-1.68439	-1.53233	3.51912e-10	-2.09894	-1.77235	3.08862e-05	-1.9797	-1.12275
64953118	chr15:64953118:TCTA:T	8.60705e-17	-3.43345e-10	-1.65428	2.93165e-09	-3.43345e-10	-1.75135	0.000158782	-3.43345e-10	-1.46523
64953346	chr15:64953346:T:C	6.35966e-17	-1.95689	-9.44083e-10	3.12497e-09	-1.68749	-9.44083e-10	0.00012097	-1.73722	-9.44083e-10
64953857	chr15:64953857:TTC:T	1.40608e-17	-1.86899	-1.59706	3.71219e-10	-2.01937	-1.79851	3.23812e-05	-1.81859	-1.23659
64954261	chr15:64954261:CCTT:C	8.90838e-16	-3.43345e-10	0.682717	2.91084e-08	-3.43345e-10	0.54411	0.00101875	-3.43345e-10	0.393566
64954470	chr15:64954470:TTCC:T	1.00974e-16	-3.43345e-10	-1.49458	4.07206e-09	-3.43345e-10	-1.42277	0.000115799	-3.43345e-10	-1.7809
64954483	chr15:64954483:TCTTC:T	1.35925e-16	-3.43345e-10	-1.19734	4.0964e-09	-3.43345e-10	-1.41681	0.000277348	-3.43345e-10	-0.907489
64955160	chr15:64955160:TCTC:T	9.59875e-16	0.757358	-9.44083e-10	2.86092e-08	0.526812	-9.44083e-10	0.00468275	1.91888	-9.44083e-10
64955195	chr15:64955195:A:G	8.03438e-17	-3.43345e-10	-1.72313	2.79943e-09	-3.43345e-10	-1.7975	0.000119372	-3.43345e-10	-1.75051
64955267	chr15:64955267:A:G	5.77652e-17	-1.15102	-0.902038	8.64063e-10	-2.1154	-0.857625	2.60619e-05	-2.11515	-1.15714
64955444	chr15:64955444:A:G	3.07243e-17	-2.04013	-0.64426	1.07817e-09	-2.03091	-0.720743	3.84356e-05	-2.09792	-0.785861
64955957	chr15:64955957:A:G	4.62815e-16	-3.43345e-10	0.0278813	2.66879e-08	-3.43345e-10	0.457294	0.000930888	-3.43345e-10	0.303378
64955976	chr15:64955976:C:T	1.39004e-17	-1.91801	-1.55952	1.23799e-09	-1.5143	-1.09913	3.21486e-05	-1.41762	-1.64478
64956239	chr15:64956239:TTTTC:T	3.65359e-17	-1.44389	-1.06726	4.71216e-10	-2.10611	-1.47324	5.9089e-05	-2.02354	-0.430174
64956506	chr15:64956506:C:T	6.98747e-17	-1.98438	0.121637	1.30469e-09	-1.9544	-0.606558	9.93833e-05	-2.06814	0.134362
64957012	chr15:64957012:T:G	1.37094e-17	-1.79535	-1.69602	1.29901e-09	-1.22687	-1.33845	3.93772e-05	-1.1043	-1.75527
64957042	chr15:64957042:C:T	8.08111e-17	-3.43345e-10	-1.71733	2.95039e-09	-3.43345e-10	-1.74498	0.000117488	-3.43345e-10	-1.76643
64957056	chr15:64957056:T:A	8.34452e-17	-2.10539	0.420133	3.56706e-09	-2.10336	0.548187	8.8586e-05	-2.11408	0.0652954
64957654	chr15:64957654:G:T	9.01166e-16	0.694244	-9.44083e-10	2.68506e-08	0.463369	-9.44083e-10	0.00432815	1.84013	-9.44083e-10
64957942	chr15:64957942:T:TAATC	1.70044e-16	-3.43345e-10	-0.973389	1.02045e-08	-3.43345e-10	-0.504092	0.000201937	-3.43345e-10	-1.22481
64958191	chr15:64958191:C:T	1.23128e-16	-1.02035	-0.275868	3.76232e-09	-1.1489	-0.352984	0.000352884	-0.23583	-0.430793
64958212	chr15:64958212:G:A	5.62073e-17	-2.0804	-9.44083e-10	2.11145e-09	-2.07954	-9.44083e-10	8.5195e-05	-2.08782	-9.44083e-10
64958412	chr15:64958412:C:G	1.01116e-15	0.809407	-9.44083e-10	3.00078e-08	0.574538	-9.44083e-10	0.00496516	1.97744	-9.44083e-10
64958425	chr15:64958425:G:A	1.02049e-15	0.818596	-9.44083e-10	3.02706e-08	0.583258	-9.44083e-10	0.00501836	1.9881	-9.44083e-10
64959641	chr15:64959641:G:A	1.64097e-17	-1.50545	-1.80612	4.29068e-10	-1.99405	-1.679	1.65135e-05	-1.96642	-1.76216
64960344	chr15:64960344:A:T	2.85708e-17	-1.20994	-1.54712	4.02014e-10	-2.10755	-1.63063	1.62646e-05	-2.1063	-1.63747
64960914	chr15:64960914:G:A	7.26549e-17	-3.43345e-10	-1.82372	2.79967e-09	-3.43345e-10	-1.79742	0.000110694	-3.43345e-10	-1.82599
64961237	chr15:64961237:A:G	2.31611e-17	-1.19533	-1.77164	3.58682e-10	-2.1089	-1.74334	1.45899e-05	-2.10723	-1.74521
64961454	chr15:64961454:C:T	5.14543e-17	-1.06631	-1.10244	1.00919e-09	-1.43539	-1.38238	0.000362338	-0.384756	-0.255427
64961603	chr15:64961603:C:T	2.86865e-16	-3.43345e-10	-0.450433	1.14532e-08	-3.43345e-10	-0.38865	0.000417675	-3.43345e-10	-0.498058
64961658	chr15:64961658:GA:G	4.39485e-17	-1.80008	-0.526345	8.52134e-10	-1.93679	-1.05014	0.000160563	-1.71781	0.263731
64961697	chr15:64961697:C:A	1.5984e-16	-3.43345e-10	-1.03527	4.33931e-09	-3.43345e-10	-1.3592	0.000195352	-3.43345e-10	-1.25796
64961940	chr15:64961940:T:C	6.69885e-16	-3.43345e-10	0.397661	2.51494e-08	-3.43345e-10	0.397917	0.00102694	-3.43345e-10	0.401575
64962029	chr15:64962029:A:C	9.72158e-18	-2.01737	-1.81773	4.50305e-10	-1.79706	-1.82769	1.77223e-05	-1.83434	-1.82359
64962548	chr15:64962548:C:T	1.79494e-17	-1.67927	-1.54262	4.51697e-10	-2.08276	-1.53891	1.75736e-05	-2.0457	-1.62067
64963027	chr15:64963027:T:G	3.87321e-17	-2.07009	-0.382691	1.27323e-09	-2.05838	-0.526979	4.55545e-05	-2.10944	-0.604416
64963131	chr15:64963131:G:A	2.01104e-16	-0.805625	-9.44083e-10	8.17622e-09	-0.725688	-9.44083e-10	0.00063408	-0.0805862	-9.44083e-10
64963704	chr15:64963704:G:A	4.51788e-16	0.00376697	-9.44083e-10	9.57541e-09	-0.567719	-9.44083e-10	0.000284994	-0.880295	-9.44083e-10
64964055	chr15:64964055:C:T	5.19154e-16	-3.43345e-10	0.142755	1.91608e-08	-3.43345e-10	0.125952	0.000788334	-3.43345e-10	0.13716
64964226	chr15:64964226:G:A	7.51968e-17	-3.43345e-10	-1.78934	2.96633e-09	-3.43345e-10	-1.73959	0.00011991	-3.43345e-10	-1.74602
64964278	chr15:64964278:T:G	1.97383e-16	-0.824299	-9.44083e-10	8.02087e-09	-0.74487	-9.44083e-10	0.000619491	-0.103863	-9.44083e-10
64964344	chr15:64964344:A:G	7.79135e-17	-1.75385	-9.44083e-10	2.36204e-09	-1.96739	-9.44083e-10	9.22853e-05	-2.00788	-9.44083e-10
64964512	chr15:64964512:A:G	3.61034e-17	-2.09931	-0.42375	1.23494e-09	-2.09359	-0.522308	4.59314e-05	-2.11519	-0.590417
64964635	chr15:64964635:TTTTC:T	7.7575e-17	-3.43345e-10	-1.7582	4.06021e-09	-3.43345e-10	-1.42568	0.000111289	-3.43345e-10	-1.82063
64964921	chr15:64964921:C:T	7.1168e-17	-1.69707	-0.147329	2.4845e-09	-1.6871	-0.229747	0.00014502	-1.22536	-0.330527
64965260	chr15:64965260:T:G	1.97274e-16	-0.824853	-9.44083e-10	8.01584e-09	-0.745497	-9.44083e-10	0.000619026	-0.104615	-9.44083e-10
64965992	chr15:64965992:A:G	1.16139e-16	-3.43345e-10	-1.35465	5.03687e-09	-3.43345e-10	-1.21013	0.00018281	-3.43345e-10	-1.32431
64966209	chr15:64966209:T:C	2.01429e-16	-0.804008	-9.44083e-10	8.19002e-09	-0.724001	-9.44083e-10	0.00063535	-0.0785847	-9.44083e-10
64966229	chr15:64966229:C:T	1.19589e-16	-1.32538	-9.44083e-10	4.96098e-09	-1.22531	-9.44083e-10	0.000269819	-0.935012	-9.44083e-10
64966300	chr15:64966300:T:C	6.43715e-17	-1.94478	-9.44083e-10	3.17295e-09	-1.67226	-9.44083e-10	0.000122969	-1.72083	-9.44083e-10
64966921	chr15:64966921:A:G	8.61258e-17	-3.43345e-10	-1.65364	3.31194e-09	-3.43345e-10	-1.62938	0.000123072	-3.43345e-10	-1.72
64967083	chr15:64967083:G:A	9.32453e-17	-3.43345e-10	-1.57421	3.19343e-09	-3.43345e-10	-1.66582	0.00015993	-3.43345e-10	-1.45803
64967188	chr15:64967188:A:G	7.24132e-17	-3.43345e-10	-1.82706	2.7142e-09	-3.43345e-10	-1.82842	0.000110488	-3.43345e-10	-1.82785
64967338	chr15:64967338:T:G	4.061e-17	-2.00393	-0.401503	8.46375e-10	-1.97358	-1.02013	5.78658e-05	-2.07967	-0.394969
64967662	chr15:64967662:C:T	1.84406e-16	-0.892303	-9.44083e-10	7.48747e-09	-0.813686	-9.44083e-10	0.000569141	-0.188633	-9.44083e-10
64967675	chr15:64967675:G:A	2.08994e-16	-0.767141	-9.44083e-10	8.51575e-09	-0.685	-9.44083e-10	0.000665484	-0.0322463	-9.44083e-10
64967928	chr15:64967928:A:G	1.37955e-16	-3.43345e-10	-1.18252	2.86006e-09	-3.43345e-10	-1.77607	0.000116553	-3.43345e-10	-1.77441
64967989	chr15:64967989:C:T	1.74686e-16	-0.946455	-9.44083e-10	7.07919e-09	-0.869758	-9.44083e-10	0.000531636	-0.256802	-9.44083e-10
64968021	chr15:64968021:C:A	9.41951e-17	-3.43345e-10	-1.56408	3.8335e-09	-3.43345e-10	-1.48314	0.000115733	-3.43345e-10	-1.78148
64968077	chr15:64968077:G:A	1.71313e-16	-0.965954	-9.44083e-10	5.20225e-09	-1.17783	-9.44083e-10	0.000446229	-0.431929	-9.44083e-10
64968436	chr15:64968436:A:G	5.83977e-16	-3.43345e-10	0.260416	2.19418e-08	-3.43345e-10	0.261474	0.000894645	-3.43345e-10	0.263665
64968469	chr15:64968469:A:G	1.35843e-16	-3.43345e-10	-1.19794	6.64042e-09	-3.43345e-10	-0.933742	0.00024648	-3.43345e-10	-1.02548
64968624	chr15:64968624:C:T	2.31437e-16	-0.665139	-9.44083e-10	9.39872e-09	-0.586345	-9.44083e-10	0.000750384	0.0878231	-9.44083e-10
64968666	chr15:64968666:AAATG:A	2.53657e-17	-1.73007	-1.14597	6.36636e-10	-2.07812	-1.20035	2.50494e-05	-2.04054	-1.27137
64968672	chr15:64968672:TTAAAATG:T	2.52635e-17	-1.72246	-1.15762	6.28513e-10	-2.08049	-1.21083	2.47073e-05	-2.04391	-1.28175
64968685	chr15:64968685:T:C	8.31101e-17	-3.43345e-10	-1.68928	3.02792e-09	-3.43345e-10	-1.71904	0.000120771	-3.43345e-10	-1.73886
64968859	chr15:64968859:A:G	9.42364e-17	-3.43345e-10	-1.56364	3.82894e-09	-3.43345e-10	-1.48433	0.000115748	-3.43345e-10	-1.78135
64969164	chr15:64969164:T:C	8.85432e-17	-1.84293	0.216971	1.58127e-09	-1.75614	-0.612549	0.000207484	-1.39668	0.198973
64969435	chr15:64969435:C:T	7.82495e-17	-1.74954	-9.44083e-10	2.21994e-09	-2.02944	-9.44083e-10	9.28721e-05	-2.00154	-9.44083e-10
64969595	chr15:64969595:T:C	7.99245e-17	-1.72836	-9.44083e-10	2.09235e-09	-2.08863	-9.44083e-10	8.56076e-05	-2.08299	-9.44083e-10
64969951	chr15:64969951:G:A	8.60282e-17	-3.43345e-10	-1.65477	3.59403e-09	-3.43345e-10	-1.54764	0.000136123	-3.43345e-10	-1.61921
64970778	chr15:64970778:A:G	8.239e-17	-1.82066	0.122678	1.45417e-09	-1.83106	-0.621425	0.000190816	-1.40969	0.128239
64971092	chr15:64971092:A:C	2.12342e-17	-1.87551	-1.17833	4.67429e-10	-2.00923	-1.57819	6.16776e-05	-1.7996	-0.611241
64971129	chr15:64971129:T:C	4.41933e-17	-1.38292	-0.937955	8.38661e-10	-2.09742	-0.905451	2.58408e-05	-2.07604	-1.20477
64971277	chr15:64971277:T:C	1.76028e-16	-0.938802	-9.44083e-10	6.86691e-09	-0.900203	-9.44083e-10	0.000506935	-0.304378	-9.44083e-10
64971520	chr15:64971520:C:T	1.19677e-17	-2.1154	-1.51183	4.14799e-10	-2.09491	-1.61196	1.55946e-05	-2.08504	-1.70079
64971573	chr15:64971573:CTCA:C	7.24527e-17	-3.43345e-10	-1.82651	2.76256e-09	-3.43345e-10	-1.81076	0.000110963	-3.43345e-10	-1.82356
64971638	chr15:64971638:C:A	3.332e-17	-1.76342	-0.839865	6.24781e-10	-1.97851	-1.31876	0.000101783	-1.7762	-0.133713
64971981	chr15:64971981:C:T	1.2832e-16	-1.25492	-9.44083e-10	3.27121e-09	-1.64176	-9.44083e-10	0.000135443	-1.62421	-9.44083e-10
64972368	chr15:64972368:A:G	7.33941e-17	-3.43345e-10	-1.8136	2.83191e-09	-3.43345e-10	-1.78597	0.000110404	-3.43345e-10	-1.82861
64972608	chr15:64972608:G:A	1.8698e-16	-0.878443	-9.44083e-10	7.57907e-09	-0.801527	-9.44083e-10	0.000578007	-0.173175	-9.44083e-10
64972648	chr15:64972648:C:T	2.94872e-17	-1.64647	-1.07902	8.53536e-10	-2.0904	-0.894881	2.40847e-05	-2.05518	-1.29601
64972652	chr15:64972652:G:A	9.38496e-17	-3.43345e-10	-1.56775	3.81196e-09	-3.43345e-10	-1.48877	0.000115536	-3.43345e-10	-1.78318
64972827	chr15:64972827:A:G	3.57607e-16	-1.6758	1.44579	6.23403e-09	-1.67831	0.681416	0.000740493	-1.19616	1.27072
64973252	chr15:64973252:G:A	3.21324e-17	-1.87073	-0.768852	7.13784e-10	-1.9015	-1.26259	0.000123287	-1.66866	-0.0495903
64973481	chr15:64973481:C:T	2.1471e-16	-1.69794	0.957778	4.11979e-09	-1.70399	0.292872	0.000446623	-1.23071	0.79966
64973800	chr15:64973800:T:C	2.01571e-16	-0.803301	-9.44083e-10	8.17616e-09	-0.725695	-9.44083e-10	0.000635532	-0.0782991	-9.44083e-10
64974099	chr15:64974099:AG:A	9.40228e-17	-3.43345e-10	-1.56591	3.8178e-09	-3.43345e-10	-1.48724	0.000115601	-3.43345e-10	-1.78262
64974189	chr15:64974189:G:A	9.02347e-17	-3.43345e-10	-1.60703	3.642e-09	-3.43345e-10	-1.53438	0.000113748	-3.43345e-10	-1.79877
64974381	chr15:64974381:A:AG	9.25763e-17	-3.43345e-10	-1.58141	3.75e-09	-3.43345e-10	-1.50516	0.000114899	-3.43345e-10	-1.78871
64974736	chr15:64974736:A:G	1.16701e-16	-3.43345e-10	-1.34983	3.00209e-09	-3.43345e-10	-1.72761	0.000115997	-3.43345e-10	-1.7792
64975159	chr15:64975159:G:A	6.65355e-16	-3.43345e-10	0.390875	3.0753e-08	-3.43345e-10	0.599071	0.00102903	-3.43345e-10	0.403606
64975175	chr15:64975175:C:G	2.39652e-16	-0.630259	-9.44083e-10	1.00273e-08	-0.521603	-9.44083e-10	0.000812155	0.16693	-9.44083e-10
64975216	chr15:64975216:A:G	4.42689e-17	-1.40747	-0.91169	8.67304e-10	-2.10195	-0.86733	2.64857e-05	-2.08341	-1.17274
64975399	chr15:64975399:G:A	1.47018e-16	-3.43345e-10	-1.11889	2.95965e-09	-3.43345e-10	-1.74185	0.000120213	-3.43345e-10	-1.74349
64975419	chr15:64975419:T:C	3.17064e-17	-1.60906	-1.04386	1.05551e-09	-1.41843	-1.35446	5.7831e-05	-1.1916	-1.28364
64975669	chr15:64975669:A:G	5.53217e-17	-2.09628	-9.44083e-10	3.63453e-09	-1.53644	-9.44083e-10	0.000161487	-1.44834	-9.44083e-10
64975878	chr15:64975878:T:C	2.2838e-17	-1.56918	-1.41184	5.6655e-10	-2.06801	-1.3271	1.8542e-05	-2.03743	-1.5753
64976148	chr15:64976148:G:A	2.15337e-17	-1.63328	-1.40655	5.81209e-10	-2.0365	-1.33306	1.93199e-05	-2.00052	-1.5711
64976152	chr15:64976152:C:T	3.42807e-16	-1.68055	1.40828	5.95474e-09	-1.68689	0.644157	0.000701281	-1.20757	1.22772
64976595	chr15:64976595:A:G	5.6468e-17	-2.07577	-9.44083e-10	2.09888e-09	-2.08552	-9.44083e-10	8.40338e-05	-2.10154	-9.44083e-10
64976665	chr15:64976665:G:A	7.29227e-17	-3.43345e-10	-1.82005	2.73361e-09	-3.43345e-10	-1.82129	0.000110468	-3.43345e-10	-1.82804
64977127	chr15:64977127:G:A	3.36174e-17	-1.90301	-0.691392	7.80578e-10	-1.87069	-1.20395	0.000143355	-1.62399	0.056556
64977226	chr15:64977226:A:G	9.50098e-17	-3.43345e-10	-1.55547	3.91095e-09	-3.43345e-10	-1.46314	0.000146125	-3.43345e-10	-1.5483
64977309	chr15:64977309:A:C	1.43712e-16	-3.43345e-10	-1.14164	6.36671e-09	-3.43345e-10	-0.975835	0.000231836	-3.43345e-10	-1.08673
64977367	chr15:64977367:T:C	5.28083e-16	-3.43345e-10	0.159808	1.9887e-08	-3.43345e-10	0.16315	0.000811577	-3.43345e-10	0.166218
64977664	chr15:64977664:G:A	7.54895e-17	-3.43345e-10	-1.78545	3.33416e-09	-3.43345e-10	-1.6227	0.000127581	-3.43345e-10	-1.68401
64977974	chr15:64977974:C:T	7.27935e-17	-3.43345e-10	-1.82182	2.71602e-09	-3.43345e-10	-1.82775	0.000110425	-3.43345e-10	-1.82842
64978617	chr15:64978617:T:C	6.45613e-17	-1.94183	-9.44083e-10	3.19474e-09	-1.66541	-9.44083e-10	0.000123634	-1.71543	-9.44083e-10
64978704	chr15:64978704:T:C	7.23185e-17	-3.43345e-10	-1.82837	3.08098e-09	-3.43345e-10	-1.70167	0.000110431	-3.43345e-10	-1.82837
64979190	chr15:64979190:G:A	8.68403e-17	-3.43345e-10	-1.64537	3.00569e-09	-3.43345e-10	-1.72641	0.000111702	-3.43345e-10	-1.81693
64979716	chr15:64979716:T:C	9.02892e-17	-3.43345e-10	-1.60643	3.17261e-09	-3.43345e-10	-1.67236	0.000128434	-3.43345e-10	-1.67735
64980223	chr15:64980223:G:A	1.83525e-17	-1.6743	-1.52537	4.59513e-10	-2.08275	-1.52176	1.78234e-05	-2.04595	-1.60629
64980294	chr15:64980294:G:A	2.18024e-16	-0.724841	-9.44083e-10	8.88316e-09	-0.64276	-9.44083e-10	0.00070077	0.0194177	-9.44083e-10
64980388	chr15:64980388:C:G	1.02173e-16	-3.43345e-10	-1.48278	4.12223e-09	-3.43345e-10	-1.41052	0.000155948	-3.43345e-10	-1.48324
64980562	chr15:64980562:C:T	1.84384e-16	-0.892425	-9.44083e-10	7.47025e-09	-0.81599	-9.44083e-10	0.000567904	-0.190809	-9.44083e-10
64981061	chr15:64981061:T:C	2.00627e-17	-1.87982	-1.23077	4.81017e-10	-2.02618	-1.53259	5.25439e-05	-1.83627	-0.734839
64981108	chr15:64981108:A:G	5.18535e-16	-3.43345e-10	0.141562	1.93344e-08	-3.43345e-10	0.134968	0.000795744	-3.43345e-10	0.146516
64981122	chr15:64981122:G:A	7.54312e-17	-3.43345e-10	-1.78622	3.3429e-09	-3.43345e-10	-1.62008	0.000127341	-3.43345e-10	-1.68589
64981204	chr15:64981204:A:G	4.52608e-16	-3.43345e-10	0.00558035	1.70142e-08	-3.43345e-10	0.00713116	0.000697881	-3.43345e-10	0.0152878
64981206	chr15:64981206:G:A	7.26556e-17	-3.43345e-10	-1.82371	3.31655e-09	-3.43345e-10	-1.62799	0.000110685	-3.43345e-10	-1.82607
64981257	chr15:64981257:G:A	5.33949e-17	-0.696343	-1.43539	4.06071e-10	-2.04243	-1.68571	3.28326e-05	-2.08669	-0.954647
64981416	chr15:64981416:A:G	9.19122e-17	-3.43345e-10	-1.58861	3.68157e-09	-3.43345e-10	-1.52358	0.000114345	-3.43345e-10	-1.79354
64981526	chr15:64981526:T:C	5.97123e-17	-2.01991	-9.44083e-10	2.79326e-09	-1.79971	-9.44083e-10	0.000109129	-1.84023	-9.44083e-10
64981714	chr15:64981714:C:T	9.08794e-17	-3.43345e-10	-1.59991	3.179e-09	-3.43345e-10	-1.67035	0.000113655	-3.43345e-10	-1.7996
64982277	chr15:64982277:C:T	1.56119e-17	-1.87531	-1.4861	1.58574e-09	-1.39761	-0.96826	3.88245e-05	-1.29009	-1.58362
64982549	chr15:64982549:T:C	1.42817e-16	-3.43345e-10	-1.14788	2.93766e-09	-3.43345e-10	-1.7493	0.000119162	-3.43345e-10	-1.75228
64982985	chr15:64982985:C:T	5.35467e-17	-1.09758	-1.03131	2.03983e-09	-1.24342	-0.870632	0.000140324	-0.5606	-1.02821
64983273	chr15:64983273:T:A	6.1488e-16	-3.43345e-10	0.311982	2.32328e-08	-3.43345e-10	0.318646	0.000939538	-3.43345e-10	0.312626
64983680	chr15:64983680:A:G	8.2952e-17	-3.43345e-10	-1.69118	2.98653e-09	-3.43345e-10	-1.73281	0.000147681	-3.43345e-10	-1.53771
64983732	chr15:64983732:C:A	5.71391e-17	-1.03606	-1.0279	2.16951e-09	-1.1853	-0.867121	0.000151854	-0.482758	-1.02708
64984061	chr15:64984061:G:A	7.21495e-17	-1.83071	-9.44083e-10	2.18665e-09	-2.04455	-9.44083e-10	8.96899e-05	-2.0364	-9.44083e-10
64984082	chr15:64984082:C:T	1.91439e-16	-3.43345e-10	-0.854874	4.4962e-09	-3.43345e-10	-1.32368	0.000238884	-3.43345e-10	-1.05678
64984140	chr15:64984140:A:G	5.12791e-17	-1.07667	-1.0955	1.94309e-09	-1.22262	-0.940019	0.000135095	-0.532372	-1.09441
64984502	chr15:64984502:C:T	8.31279e-17	-3.43345e-10	-1.68906	2.91007e-09	-3.43345e-10	-1.75874	0.000138269	-3.43345e-10	-1.60356
64984996	chr15:64984996:G:A	8.06297e-17	-3.43345e-10	-1.71958	2.94511e-09	-3.43345e-10	-1.74677	0.000117411	-3.43345e-10	-1.76708
64985100	chr15:64985100:G:A	1.58324e-16	-3.43345e-10	-1.0448	6.31279e-09	-3.43345e-10	-0.984339	0.000238393	-3.43345e-10	-1.05884
64985367	chr15:64985367:G:A	1.01934e-17	-1.95916	-1.82854	4.32836e-10	-1.84623	-1.81808	2.37016e-05	-1.62971	-1.73751
64985791	chr15:64985791:C:A	1.18085e-16	-3.43345e-10	-1.33804	2.79865e-09	-3.43345e-10	-1.79778	0.000113609	-3.43345e-10	-1.8
64986026	chr15:64986026:T:C	5.99824e-17	-0.921055	-1.09434	2.25175e-09	-1.07693	-0.93828	0.00016396	-0.339941	-1.0932
64986030	chr15:64986030:G:C	5.86855e-17	-0.943523	-1.09373	2.2059e-09	-1.0981	-0.937684	0.000159497	-0.368154	-1.09258
64986114	chr15:64986114:T:A	8.46615e-17	-3.43345e-10	-1.67078	3.36221e-09	-3.43345e-10	-1.61432	0.000111426	-3.43345e-10	-1.8194
64986203	chr15:64986203:T:C	3.89312e-16	-0.145065	-9.44083e-10	5.53766e-09	-1.11534	-9.44083e-10	0.000250547	-1.00912	-9.44083e-10
64986363	chr15:64986363:C:A	3.1307e-16	-0.363019	-9.44083e-10	7.96465e-09	-0.751905	-9.44083e-10	0.000363062	-0.638187	-9.44083e-10
64986922	chr15:64986922:T:A	7.33357e-17	-3.43345e-10	-1.8144	2.95885e-09	-3.43345e-10	-1.74212	0.000115266	-3.43345e-10	-1.78552
64987041	chr15:64987041:C:A	1.42071e-16	-3.43345e-10	-1.15312	3.04189e-09	-3.43345e-10	-1.71444	0.000113651	-3.43345e-10	-1.79963
64987136	chr15:64987136:C:T	7.36971e-17	-3.43345e-10	-1.80948	3.57473e-09	-3.43345e-10	-1.55303	0.000121592	-3.43345e-10	-1.73209
64987581	chr15:64987581:A:C	7.74794e-17	-3.43345e-10	-1.75943	3.01506e-09	-3.43345e-10	-1.7233	0.000110631	-3.43345e-10	-1.82656
64988083	chr15:64988083:G:A	4.14552e-16	-0.082247	-9.44083e-10	5.9175e-09	-1.049	-9.44083e-10	0.000267423	-0.943931	-9.44083e-10
64988266	chr15:64988266:C:T	8.49379e-17	-3.43345e-10	-1.66753	3.36928e-09	-3.43345e-10	-1.61222	0.000111484	-3.43345e-10	-1.81888
64988305	chr15:64988305:C:CT	7.22987e-17	-3.43345e-10	-1.82864	2.73443e-09	-3.43345e-10	-1.821	0.000110901	-3.43345e-10	-1.82412
64988410	chr15:64988410:G:A	9.88923e-18	-1.99857	-1.81942	4.05345e-10	-1.902	-1.82793	2.1525e-05	-1.67196	-1.79159
64988564	chr15:64988564:C:A	7.294e-17	-3.43345e-10	-1.81981	3.24068e-09	-3.43345e-10	-1.65114	0.000115492	-3.43345e-10	-1.78356
64990108	chr15:64990108:G:A	1.11834e-16	-1.43076	0.0383296	4.29696e-09	-1.53696	0.167954	0.000263696	-0.987417	0.0294518
64990135	chr15:64990135:T:G	8.67209e-17	-3.43345e-10	-1.64675	3.42327e-09	-3.43345e-10	-1.59632	0.000112073	-3.43345e-10	-1.81361
64990233	chr15:64990233:T:C	1.94618e-16	-3.43345e-10	-0.838407	7.55719e-09	-3.43345e-10	-0.804418	0.000293345	-3.43345e-10	-0.851413
64991650	chr15:64991650:A:G	2.25494e-16	-3.43345e-10	-0.691153	8.75679e-09	-3.43345e-10	-0.657089	0.000340707	-3.43345e-10	-0.70174
64991868	chr15:64991868:G:C	2.03649e-16	-0.793049	-9.44083e-10	8.28992e-09	-0.711877	-9.44083e-10	0.000644319	-0.064567	-9.44083e-10
64992392	chr15:64992392:T:G	7.46997e-17	-3.43345e-10	-1.79597	3.36556e-09	-3.43345e-10	-1.61332	0.000125376	-3.43345e-10	-1.70144
64992450	chr15:64992450:C:T	1.17933e-17	-1.90082	-1.74109	4.20178e-10	-1.86912	-1.82488	2.97701e-05	-1.63987	-1.49939
64993167	chr15:64993167:A:G	1.97038e-16	-3.43345e-10	-0.826051	4.07348e-09	-3.43345e-10	-1.42242	0.000240109	-3.43345e-10	-1.05167
64993735	chr15:64993735:T:A	1.28173e-16	-1.07894	-0.177121	4.72449e-09	-1.22782	-0.0463397	0.000333493	-0.538374	-0.184766
64994016	chr15:64994016:A:G	1.73521e-16	-3.43345e-10	-0.953145	6.75194e-09	-3.43345e-10	-0.917088	0.000262327	-3.43345e-10	-0.963169
64994218	chr15:64994218:A:G	1.19132e-16	-1.8027	0.473481	3.2509e-09	-1.8954	0.247409	7.32993e-05	-1.90281	-0.335398
64994383	chr15:64994383:G:A	1.33369e-16	-3.43345e-10	-1.21633	2.85433e-09	-3.43345e-10	-1.77808	0.000116987	-3.43345e-10	-1.7707
64994458	chr15:64994458:A:C	7.27162e-17	-3.43345e-10	-1.82288	2.73355e-09	-3.43345e-10	-1.82132	0.000110744	-3.43345e-10	-1.82554
64994508	chr15:64994508:A:G	2.1884e-17	-1.86423	-1.15946	4.9611e-10	-1.98733	-1.54054	4.37966e-05	-1.78221	-0.970999
64995282	chr15:64995282:T:C	8.21479e-17	-3.43345e-10	-1.70092	2.98559e-09	-3.43345e-10	-1.73312	0.000145734	-3.43345e-10	-1.55098
64995345	chr15:64995345:T:C	8.15637e-17	-1.70806	-9.44083e-10	2.30951e-09	-1.98988	-9.44083e-10	9.70477e-05	-1.95756	-9.44083e-10
64995608	chr15:64995608:G:A	6.30039e-17	-1.96625	-9.44083e-10	2.03987e-09	-2.11403	-9.44083e-10	8.29879e-05	-2.11407	-9.44083e-10
64995651	chr15:64995651:T:G	1.34249e-16	-3.43345e-10	-1.20975	2.85949e-09	-3.43345e-10	-1.77627	0.000117219	-3.43345e-10	-1.76871
64996200	chr15:64996200:T:C	2.17108e-16	-0.729048	-9.44083e-10	8.85018e-09	-0.64648	-9.44083e-10	0.000697395	0.0145911	-9.44083e-10
64996279	chr15:64996279:T:G	6.92224e-17	-0.877749	-0.994371	2.53519e-09	-1.03996	-0.856686	0.000190423	-0.291278	-0.992236
64996519	chr15:64996519:T:C	8.30759e-17	-3.43345e-10	-1.68969	3.26821e-09	-3.43345e-10	-1.64268	0.000110991	-3.43345e-10	-1.82332
64996691	chr15:64996691:C:T	2.05911e-16	-3.43345e-10	-0.782002	4.78576e-09	-3.43345e-10	-1.26127	0.000258295	-3.43345e-10	-0.978661
64996789	chr15:64996789:G:T	1.55116e-17	-1.56934	-1.79852	1.06951e-09	-0.931715	-1.82801	5.15107e-05	-0.823634	-1.76734
64996908	chr15:64996908:T:C	3.48527e-17	-1.62999	-0.928329	7.83249e-10	-2.04777	-1.02345	2.8737e-05	-2.01446	-1.16012
64997085	chr15:64997085:A:G	6.41199e-17	-1.82032	-0.128366	1.74389e-09	-2.04348	-0.227321	6.02734e-05	-1.99389	-0.439984
64997204	chr15:64997204:C:G	6.17879e-17	-1.98574	-9.44083e-10	2.03723e-09	-2.11532	-9.44083e-10	8.30398e-05	-2.11344	-9.44083e-10
64997719	chr15:64997719:C:T	9.25204e-18	-2.0834	-1.8012	4.20221e-10	-1.93047	-1.76342	1.60397e-05	-1.95932	-1.79837
64997820	chr15:64997820:C:A	2.30203e-17	-1.8773	-1.09577	5.08995e-10	-1.99505	-1.50718	4.68484e-05	-1.7873	-0.898546
64999083	chr15:64999083:T:C	1.81314e-16	-3.43345e-10	-0.909217	6.9083e-09	-3.43345e-10	-0.894193	0.000277336	-3.43345e-10	-0.907532
64999186	chr15:64999186:T:C	1.03774e-17	-2.06322	-1.70659	4.69769e-10	-2.11473	-1.4677	1.64844e-05	-2.11534	-1.61501
64999264	chr15:64999264:C:T	6.42888e-17	-0.697	-1.24906	5.28649e-10	-2.0302	-1.43415	4.07754e-05	-2.08683	-0.73785
64999310	chr15:64999310:G:A	1.04201e-17	-1.93837	-1.82734	4.62198e-10	-1.83118	-1.7675	2.40577e-05	-1.58554	-1.76676
64999436	chr15:64999436:C:A	1.29131e-17	-1.99388	-1.55732	3.77761e-10	-2.05316	-1.74725	1.72939e-05	-2.08388	-1.59853
64999484	chr15:64999484:C:T	7.77047e-17	-3.43345e-10	-1.75653	3.30319e-09	-3.43345e-10	-1.63203	0.000124928	-3.43345e-10	-1.70502
64999798	chr15:64999798:C:T	7.25055e-17	-3.43345e-10	-1.82578	2.9601e-09	-3.43345e-10	-1.7417	0.000113694	-3.43345e-10	-1.79926
64999809	chr15:64999809:G:C	8.26758e-17	-3.43345e-10	-1.69452	3.65073e-09	-3.43345e-10	-1.53199	0.000131776	-3.43345e-10	-1.65165
65000067	chr15:65000067:G:A	3.19739e-17	-1.70731	-0.937218	7.94863e-10	-2.02025	-1.03625	2.9601e-05	-1.98095	-1.16401
65000270	chr15:65000270:T:A	3.16365e-17	-1.69847	-0.956659	7.79577e-10	-2.02495	-1.05098	2.89376e-05	-1.98653	-1.18109
65000524	chr15:65000524:G:A	6.95172e-17	-0.779989	-1.08788	2.48236e-09	-0.947962	-0.969745	0.000197083	-0.173751	-1.07538
65001513	chr15:65001513:G:T	2.03652e-17	-2.08986	-1.00576	6.29674e-10	-2.11514	-1.17433	2.17527e-05	-2.11519	-1.33783
65001584	chr15:65001584:G:A	1.29725e-16	-3.43345e-10	-1.24403	4.94597e-09	-3.43345e-10	-1.22835	0.000198925	-3.43345e-10	-1.23983
65001647	chr15:65001647:G:A	1.37071e-16	-3.43345e-10	-1.18895	2.88166e-09	-3.43345e-10	-1.76855	0.00011808	-3.43345e-10	-1.7614
65001721	chr15:65001721:G:A	8.19362e-17	-3.43345e-10	-1.7035	3.34141e-09	-3.43345e-10	-1.62052	0.000128576	-3.43345e-10	-1.67624
65001897	chr15:65001897:T:C	2.24362e-16	-0.696182	-9.44083e-10	9.15986e-09	-0.612086	-9.44083e-10	0.000727842	0.0573229	-9.44083e-10
65002127	chr15:65002127:G:A	8.7146e-17	-3.43345e-10	-1.64186	3.95281e-09	-3.43345e-10	-1.45249	0.000139997	-3.43345e-10	-1.59114
65002272	chr15:65002272:G:A	9.09092e-18	-2.10143	-1.80074	3.35067e-10	-2.09418	-1.82616	1.39528e-05	-2.10622	-1.79087
65002286	chr15:65002286:C:CCAGCTA	7.69548e-17	-1.76545	-0.000773507	4.16889e-09	-1.90457	0.505304	0.000106735	-1.91195	0.0495437
65002349	chr15:65002349:G:A	7.23417e-17	-3.43345e-10	-1.82805	2.90661e-09	-3.43345e-10	-1.75993	0.000110494	-3.43345e-10	-1.8278
65002565	chr15:65002565:A:G	2.20701e-17	-1.76256	-1.25266	6.33455e-10	-1.967	-1.31648	2.404e-05	-1.92358	-1.42946
65002774	chr15:65002774:C:A	8.94726e-17	-3.43345e-10	-1.61551	2.87594e-09	-3.43345e-10	-1.77054	0.000135402	-3.43345e-10	-1.62451
65003167	chr15:65003167:C:T	3.09863e-17	-0.920808	-1.75509	1.06507e-09	-1.07867	-1.68521	8.54709e-05	-0.338867	-1.74572
65003452	chr15:65003452:C:T	6.81005e-17	-1.88846	-9.44083e-10	3.89489e-09	-1.46725	-9.44083e-10	0.000185034	-1.31222	-9.44083e-10
65003495	chr15:65003495:T:C	1.57765e-16	-1.04834	-9.44083e-10	6.60372e-09	-0.939284	-9.44083e-10	0.000369019	-0.621914	-9.44083e-10
65004109	chr15:65004109:C:T	7.83176e-17	-3.43345e-10	-1.74867	2.83552e-09	-3.43345e-10	-1.78469	0.000118417	-3.43345e-10	-1.75855
65004124	chr15:65004124:C:A	5.48727e-17	-2.10443	-9.44083e-10	7.81487e-09	-0.770889	-9.44083e-10	0.000395779	-0.551905	-9.44083e-10
65004387	chr15:65004387:T:C	7.29693e-17	-3.43345e-10	-1.81941	2.72099e-09	-3.43345e-10	-1.82592	0.000110494	-3.43345e-10	-1.8278
65004413	chr15:65004413:T:C	1.96769e-16	-0.827413	-9.44083e-10	8.00202e-09	-0.747224	-9.44083e-10	0.000618416	-0.105599	-9.44083e-10
65004601	chr15:65004601:T:C	7.04842e-17	-1.85406	-9.44083e-10	2.12221e-09	-2.07446	-9.44083e-10	8.8109e-05	-2.05419	-9.44083e-10
65004923	chr15:65004923:C:T	1.93298e-16	-0.845211	-9.44083e-10	7.85366e-09	-0.765937	-9.44083e-10	0.000604904	-0.127691	-9.44083e-10
65005156	chr15:65005156:A:G	8.44432e-17	-3.43345e-10	-1.67337	3.77529e-09	-3.43345e-10	-1.49844	0.000135056	-3.43345e-10	-1.62707
65005189	chr15:65005189:T:C	3.14921e-17	-0.930212	-1.7295	1.08822e-09	-1.08712	-1.65525	8.67164e-05	-0.350578	-1.71954
65005250	chr15:65005250:T:C	7.2534e-17	-3.43345e-10	-1.82539	2.71458e-09	-3.43345e-10	-1.82828	0.000110603	-3.43345e-10	-1.82682
65005291	chr15:65005291:A:C	2.06303e-16	-0.780098	-9.44083e-10	8.40022e-09	-0.69866	-9.44083e-10	0.000655805	-0.0468973	-9.44083e-10
65006334	chr15:65006334:G:A	1.21266e-16	-3.43345e-10	-1.31146	5.29332e-09	-3.43345e-10	-1.16047	0.000193908	-3.43345e-10	-1.26538
65006437	chr15:65006437:C:T	2.42659e-17	-1.82325	-1.09712	5.05577e-10	-2.03053	-1.47845	4.39785e-05	-1.8502	-0.898864
65006439	chr15:65006439:C:T	2.866e-17	-1.8315	-0.922444	5.71841e-10	-2.02586	-1.35995	5.37336e-05	-1.84121	-0.707515
65006627	chr15:65006627:T:C	6.36955e-17	-1.95533	-9.44083e-10	2.03707e-09	-2.1154	-9.44083e-10	8.33466e-05	-2.10975	-9.44083e-10
65007135	chr15:65007135:C:T	3.42242e-17	-1.72349	-0.853027	8.9656e-10	-2.06694	-0.869171	3.09431e-05	-2.02333	-1.07729
65007538	chr15:65007538:T:A	5.96908e-17	-2.02027	-9.44083e-10	2.33688e-09	-1.9781	-9.44083e-10	0.000152064	-1.50846	-9.44083e-10
65007979	chr15:65007979:G:A	1.172e-16	-3.43345e-10	-1.34556	4.98576e-09	-3.43345e-10	-1.22033	0.000187537	-3.43345e-10	-1.29879
65008941	chr15:65008941:TATC:T	2.03362e-17	-1.96755	-1.12949	1.10646e-09	-1.99135	-0.734404	3.45954e-05	-1.89405	-1.09499
65009122	chr15:65009122:C:G	1.30521e-17	-2.11271	-1.42779	6.64867e-10	-2.07619	-1.15889	2.34422e-05	-2.08896	-1.28926
65009146	chr15:65009146:A:G	3.37451e-17	-0.820675	-1.76994	1.1338e-09	-0.984526	-1.71682	9.48287e-05	-0.216924	-1.76377
65009646	chr15:65009646:T:C	1.17813e-16	-3.43345e-10	-1.34034	5.43305e-09	-3.43345e-10	-1.13442	0.00019317	-3.43345e-10	-1.26919
65010371	chr15:65010371:C:CA	1.25414e-16	-3.43345e-10	-1.27783	5.50196e-09	-3.43345e-10	-1.12181	0.000200554	-3.43345e-10	-1.23168
65010456	chr15:65010456:A:T	5.42761e-17	-2.11536	-9.44083e-10	2.44541e-09	-1.9327	-9.44083e-10	9.63988e-05	-1.96427	-9.44083e-10
65011236	chr15:65011236:C:T	1.69101e-17	-1.9727	-1.30883	7.69887e-10	-2.05625	-1.03218	2.66137e-05	-2.08848	-1.16286
65011346	chr15:65011346:T:A	8.4975e-17	-3.43345e-10	-1.66709	3.80686e-09	-3.43345e-10	-1.49011	0.00013602	-3.43345e-10	-1.61996
65011386	chr15:65011386:C:T	7.34372e-17	-3.43345e-10	-1.81302	2.78973e-09	-3.43345e-10	-1.80097	0.00011232	-3.43345e-10	-1.81141
65011433	chr15:65011433:G:A	8.58741e-17	-3.43345e-10	-1.65656	5.79213e-09	-3.43345e-10	-1.07042	0.000121783	-3.43345e-10	-1.73052
65011735	chr15:65011735:G:A	1.00502e-16	-3.43345e-10	-1.49927	3.5052e-09	-3.43345e-10	-1.57267	0.000149008	-3.43345e-10	-1.52876
65012273	chr15:65012273:A:G	3.37207e-17	-0.797822	-1.79351	1.12016e-09	-0.963613	-1.74984	9.50675e-05	-0.189767	-1.78841
65012422	chr15:65012422:GTCTCAC:G	2.49955e-16	-0.588166	-9.44083e-10	1.02581e-08	-0.498847	-9.44083e-10	0.000832524	0.191701	-9.44083e-10
65012445	chr15:65012445:G:C	2.4404e-16	-0.612113	-9.44083e-10	1.00062e-08	-0.523715	-9.44083e-10	0.00080816	0.161999	-9.44083e-10
65012684	chr15:65012684:G:A	2.49946e-16	-0.5882	-9.44083e-10	1.02582e-08	-0.498836	-9.44083e-10	0.000832714	0.191929	-9.44083e-10
65012889	chr15:65012889:C:A	2.29331e-16	-0.674278	-9.44083e-10	9.40662e-09	-0.585504	-9.44083e-10	0.000750774	0.0883427	-9.44083e-10
65013662	chr15:65013662:G:A	7.53698e-17	-3.43345e-10	-1.78704	2.72259e-09	-3.43345e-10	-1.82533	0.000111319	-3.43345e-10	-1.82036
65013700	chr15:65013700:T:C	2.02619e-17	-2.11468	-0.986023	6.40302e-10	-2.10292	-1.16981	2.2515e-05	-2.09539	-1.32319
65013719	chr15:65013719:G:A	1.51345e-16	-3.43345e-10	-1.08989	7.11852e-09	-3.43345e-10	-0.864218	0.000200352	-3.43345e-10	-1.23269
65013856	chr15:65013856:T:C	7.23021e-17	-3.43345e-10	-1.82859	2.90826e-09	-3.43345e-10	-1.75936	0.000111038	-3.43345e-10	-1.82289
65013859	chr15:65013859:C:T	2.26327e-16	-0.687464	-9.44083e-10	9.28455e-09	-0.598566	-9.44083e-10	0.000739066	0.0726258	-9.44083e-10
65014399	chr15:65014399:T:C	1.08147e-17	-1.91172	-1.81682	4.0713e-10	-1.91759	-1.80795	2.02049e-05	-1.74661	-1.78022
65014475	chr15:65014475:C:A	7.22984e-17	-3.43345e-10	-1.82864	2.74429e-09	-3.43345e-10	-1.81739	0.00011068	-3.43345e-10	-1.82612
65014546	chr15:65014546:G:A	8.46558e-17	-3.43345e-10	-1.67085	2.7713e-09	-3.43345e-10	-1.8076	0.000149759	-3.43345e-10	-1.52373
65014604	chr15:65014604:G:A	7.24466e-17	-3.43345e-10	-1.8266	2.74319e-09	-3.43345e-10	-1.8178	0.000111878	-3.43345e-10	-1.81535
65014605	chr15:65014605:C:T	8.09104e-17	-3.43345e-10	-1.7161	3.56794e-09	-3.43345e-10	-1.55493	0.000131919	-3.43345e-10	-1.65057
65014622	chr15:65014622:G:A	9.63696e-17	-3.43345e-10	-1.54125	2.78047e-09	-3.43345e-10	-1.8043	0.000110419	-3.43345e-10	-1.82848
65014723	chr15:65014723:G:A	7.23555e-17	-3.43345e-10	-1.82785	2.72364e-09	-3.43345e-10	-1.82495	0.000110648	-3.43345e-10	-1.82641
65014727	chr15:65014727:A:C	9.55313e-17	-3.43345e-10	-1.54999	3.30853e-09	-3.43345e-10	-1.63041	0.00014068	-3.43345e-10	-1.58627
65014773	chr15:65014773:G:A	3.25997e-17	-0.805943	-1.8192	1.06744e-09	-0.969836	-1.79182	9.15855e-05	-0.199055	-1.81643
65015010	chr15:65015010:T:G	3.14903e-17	-0.861397	-1.79837	1.05179e-09	-1.01976	-1.75667	8.79689e-05	-0.262133	-1.79365
65015125	chr15:65015125:T:C	9.14298e-18	-2.06978	-1.82668	5.47498e-10	-1.6047	-1.82461	3.01556e-05	-1.32531	-1.80108
65015132	chr15:65015132:C:T	7.35052e-17	-3.43345e-10	-1.81209	2.79239e-09	-3.43345e-10	-1.80002	0.00011242	-3.43345e-10	-1.81052
65015150	chr15:65015150:G:T	1.2011e-17	-2.1037	-1.51992	5.99398e-10	-1.6335	-1.70524	4.44333e-05	-1.2923	-1.44647
65015578	chr15:65015578:T:C	2.33615e-16	-0.65577	-9.44083e-10	9.60274e-09	-0.564869	-9.44083e-10	0.000769434	0.112893	-9.44083e-10
65015875	chr15:65015875:G:A	2.8901e-17	-0.962618	-1.78295	9.85942e-10	-1.11092	-1.73016	7.91814e-05	-0.384394	-1.77663
65015925	chr15:65015925:A:T	1.1851e-16	-3.43345e-10	-1.33445	3.566e-09	-3.43345e-10	-1.55547	0.000158187	-3.43345e-10	-1.46898
65016453	chr15:65016453:G:A	7.23261e-17	-3.43345e-10	-1.82826	3.05086e-09	-3.43345e-10	-1.71149	0.000112321	-3.43345e-10	-1.8114
65016925	chr15:65016925:C:T	2.26843e-16	-0.685185	-9.44083e-10	9.3193e-09	-0.59483	-9.44083e-10	0.000742205	0.076864	-9.44083e-10
65017028	chr15:65017028:C:T	2.36149e-17	-1.73357	-1.214	6.37154e-10	-2.002	-1.27566	2.39853e-05	-1.95946	-1.39586
65017101	chr15:65017101:A:T	2.48508e-16	-0.593971	-9.44083e-10	1.02148e-08	-0.503083	-9.44083e-10	0.000827078	0.185138	-9.44083e-10
65017900	chr15:65017900:T:C	8.1566e-17	-3.43345e-10	-1.70803	2.71993e-09	-3.43345e-10	-1.82631	0.000124407	-3.43345e-10	-1.7092
65018026	chr15:65018026:G:A	5.63969e-17	-2.07703	-9.44083e-10	2.4783e-09	-1.91934	-9.44083e-10	9.76641e-05	-1.95123	-9.44083e-10
65018051	chr15:65018051:T:C	6.04098e-17	-1.97504	-0.0332546	6.8242e-09	-1.86159	0.955152	0.000130511	-1.96503	0.303722
65018089	chr15:65018089:C:A	1.19397e-16	-3.43345e-10	-1.327	3.13382e-09	-3.43345e-10	-1.68467	0.000135739	-3.43345e-10	-1.62203
65019134	chr15:65019134:A:G	1.68981e-17	-2.1152	-1.16705	5.53112e-10	-2.09239	-1.32673	1.98745e-05	-2.08251	-1.46082
65019215	chr15:65019215:C:G	8.17365e-17	-3.43345e-10	-1.70594	3.11654e-09	-3.43345e-10	-1.6902	0.000120142	-3.43345e-10	-1.74409
65019228	chr15:65019228:A:G	2.4127e-16	-0.623531	-9.44083e-10	9.90891e-09	-0.533483	-9.44083e-10	0.000797966	0.149305	-9.44083e-10
65019266	chr15:65019266:G:A	7.61381e-17	-3.43345e-10	-1.7769	3.22374e-09	-3.43345e-10	-1.65638	0.000121729	-3.43345e-10	-1.73096
65019592	chr15:65019592:C:T	5.93304e-17	-0.737465	-1.28886	2.03468e-09	-0.906197	-1.21038	0.000168959	-0.119101	-1.28401
65019877	chr15:65019877:C:T	5.68991e-17	-2.06817	-9.44083e-10	2.52579e-09	-1.90036	-9.44083e-10	9.92752e-05	-1.93487	-9.44083e-10
65020454	chr15:65020454:A:G	1.60579e-17	-2.11505	-1.21819	5.29873e-10	-2.09185	-1.37019	1.91741e-05	-2.08151	-1.4977
65020895	chr15:65020895:A:G	3.06867e-17	-1.77605	-0.909565	8.55644e-10	-1.95562	-1.0272	3.21847e-05	-1.9103	-1.15097
65020941	chr15:65020941:C:A	1.33842e-17	-2.00837	-1.507	5.49873e-10	-1.74562	-1.67937	3.8005e-05	-1.47347	-1.42157
65021059	chr15:65021059:T:C	7.33407e-17	-3.43345e-10	-1.81433	2.78466e-09	-3.43345e-10	-1.80279	0.000112156	-3.43345e-10	-1.81287
65021151	chr15:65021151:G:A	8.64999e-17	-3.43345e-10	-1.6493	3.08995e-09	-3.43345e-10	-1.69876	0.000134262	-3.43345e-10	-1.63297
65021165	chr15:65021165:C:T	2.53193e-16	-0.575292	-9.44083e-10	1.05435e-08	-0.471404	-9.44083e-10	0.00085319	0.21622	-9.44083e-10
65021303	chr15:65021303:T:A	8.38177e-17	-3.43345e-10	-1.6808	2.89697e-09	-3.43345e-10	-1.76325	0.000150108	-3.43345e-10	-1.5214
65021415	chr15:65021415:T:C	8.9108e-17	-3.43345e-10	-1.6196	3.03016e-09	-3.43345e-10	-1.7183	0.000131538	-3.43345e-10	-1.65346
65022309	chr15:65022309:C:T	7.23539e-17	-3.43345e-10	-1.82788	2.72046e-09	-3.43345e-10	-1.82612	0.000110424	-3.43345e-10	-1.82843
65022310	chr15:65022310:G:A	1.15991e-17	-1.93865	-1.71987	5.15031e-10	-1.77766	-1.71278	2.24468e-05	-1.72586	-1.69575
65022345	chr15:65022345:C:T	2.35936e-16	-0.645883	-9.44083e-10	9.69419e-09	-0.555391	-9.44083e-10	0.00077747	0.123283	-9.44083e-10
65022731	chr15:65022731:G:A	7.27476e-17	-3.43345e-10	-1.82245	3.09633e-09	-3.43345e-10	-1.6967	0.00011042	-3.43345e-10	-1.82847
65023041	chr15:65023041:CTT:C	1.34909e-16	-3.43345e-10	-1.20485	2.89572e-09	-3.43345e-10	-1.76368	0.000117659	-3.43345e-10	-1.76497
65023096	chr15:65023096:C:T	2.29315e-16	-0.674348	-9.44083e-10	9.40123e-09	-0.586077	-9.44083e-10	0.000750113	0.087462	-9.44083e-10
65023199	chr15:65023199:A:C	1.98301e-17	-1.96506	-1.15719	7.53776e-10	-1.91386	-1.19572	2.86208e-05	-1.87319	-1.30544
65023397	chr15:65023397:T:G	1.9381e-17	-1.93543	-1.20972	6.95269e-10	-1.94685	-1.24352	2.63915e-05	-1.90933	-1.35039
65023471	chr15:65023471:T:C	8.63151e-17	-3.43345e-10	-1.65144	2.84429e-09	-3.43345e-10	-1.7816	0.00015724	-3.43345e-10	-1.47499
65023623	chr15:65023623:T:C	2.75119e-17	-1.52344	-1.27138	4.56275e-10	-2.06298	-1.5486	4.91478e-05	-1.97859	-0.659343
65024035	chr15:65024035:A:C	7.23033e-17	-3.43345e-10	-1.82858	2.7254e-09	-3.43345e-10	-1.8243	0.000110934	-3.43345e-10	-1.82383
65024048	chr15:65024048:T:C	1.7382e-17	-1.42796	-1.82606	3.55896e-10	-2.10909	-1.75094	1.45147e-05	-2.07081	-1.78679
65024098	chr15:65024098:G:A	7.78036e-17	-3.43345e-10	-1.75526	2.92751e-09	-3.43345e-10	-1.75277	0.000120197	-3.43345e-10	-1.74363
65024132	chr15:65024132:G:C	1.37701e-16	-3.43345e-10	-1.18436	5.68258e-09	-3.43345e-10	-1.08951	0.000190211	-3.43345e-10	-1.28463
65024161	chr15:65024161:T:C	1.69533e-17	-1.45202	-1.82696	3.91769e-10	-2.10579	-1.65821	1.39321e-05	-2.07024	-1.82833
65024321	chr15:65024321:G:A	7.94119e-17	-3.43345e-10	-1.7348	3.27611e-09	-3.43345e-10	-1.64026	0.000118304	-3.43345e-10	-1.7595
65024612	chr15:65024612:C:T	5.55543e-17	-2.09208	-9.44083e-10	2.55972e-09	-1.88702	-9.44083e-10	9.89885e-05	-1.93776	-9.44083e-10
65025056	chr15:65025056:C:A	3.03612e-16	-0.393694	-9.44083e-10	1.23488e-08	-0.313363	-9.44083e-10	0.00103687	0.411202	-9.44083e-10
65025350	chr15:65025350:T:C	1.41174e-17	-1.65702	-1.80502	3.44951e-10	-2.06379	-1.82748	1.97287e-05	-1.98882	-1.56187
65025620	chr15:65025620:C:T	8.25542e-17	-3.43345e-10	-1.69599	2.77072e-09	-3.43345e-10	-1.80781	0.00012481	-3.43345e-10	-1.70597
65025827	chr15:65025827:G:A	3.68016e-17	-1.02102	-1.48288	1.04954e-09	-1.25694	-1.52162	3.33584e-05	-1.36361	-1.66184
65026458	chr15:65026458:C:A	1.09095e-16	-3.43345e-10	-1.41723	5.28342e-09	-3.43345e-10	-1.16234	0.000174162	-3.43345e-10	-1.37278
65027200	chr15:65027200:T:C	7.23011e-17	-3.43345e-10	-1.82861	2.91545e-09	-3.43345e-10	-1.75689	0.000110939	-3.43345e-10	-1.82378
65027445	chr15:65027445:C:T	2.25349e-17	-1.62639	-1.36799	4.68384e-10	-1.88957	-1.69581	2.1333e-05	-1.90928	-1.56322
65027474	chr15:65027474:C:T	1.77157e-17	-1.73474	-1.50025	5.03243e-10	-1.99716	-1.51644	2.33336e-05	-2.00551	-1.37735
65028139	chr15:65028139:G:A	1.08856e-17	-1.91136	-1.81065	4.21282e-10	-1.88388	-1.80749	1.62783e-05	-1.98996	-1.75297
65028699	chr15:65028699:T:C	8.55882e-17	0.1618	-1.8217	1.06498e-09	-0.935735	-1.82822	4.11505e-05	-1.06069	-1.75483
65029022	chr15:65029022:G:A	7.23872e-17	-3.43345e-10	-1.82742	2.78319e-09	-3.43345e-10	-1.80332	0.000110455	-3.43345e-10	-1.82815
65029044	chr15:65029044:A:G	7.19259e-17	-0.0164977	-1.81731	8.81918e-10	-1.12395	-1.82862	3.43635e-05	-1.22914	-1.76662
65029258	chr15:65029258:G:C	9.4007e-17	-3.43345e-10	-1.56608	2.81605e-09	-3.43345e-10	-1.79158	0.000124596	-3.43345e-10	-1.70769
65029296	chr15:65029296:T:C	9.40763e-17	-1.56534	-9.44083e-10	2.63185e-09	-1.85923	-9.44083e-10	0.000111466	-1.81904	-9.44083e-10
65029334	chr15:65029334:T:C	9.08183e-17	-3.43345e-10	-1.60058	3.29995e-09	-3.43345e-10	-1.63301	0.000130993	-3.43345e-10	-1.65762
65029343	chr15:65029343:G:A	7.63813e-17	-3.43345e-10	-1.77371	3.1049e-09	-3.43345e-10	-1.69394	0.000116642	-3.43345e-10	-1.77365
65029600	chr15:65029600:A:G	1.0018e-17	-2.04076	-1.7643	5.59711e-10	-1.7084	-1.69885	2.38964e-05	-1.69923	-1.65981
65029625	chr15:65029625:C:G	7.50866e-17	-3.43345e-10	-1.7908	4.77138e-09	-3.43345e-10	-1.26428	0.000165251	-3.43345e-10	-1.42529
65030003	chr15:65030003:G:A	7.6922e-17	-3.43345e-10	-1.76665	3.07781e-09	-3.43345e-10	-1.7027	0.000124813	-3.43345e-10	-1.70595
65030020	chr15:65030020:T:A	5.44457e-17	-2.11224	-9.44083e-10	2.42462e-09	-1.94124	-9.44083e-10	9.87642e-05	-1.94003	-9.44083e-10
65030326	chr15:65030326:T:C	9.87187e-17	-3.43345e-10	-1.51717	5.08275e-09	-3.43345e-10	-1.20107	0.000174967	-3.43345e-10	-1.36816
65030528	chr15:65030528:T:C	9.17325e-17	0.22311	-1.81368	1.39948e-09	-0.848987	-1.64183	6.25529e-05	-0.610103	-1.78665
65030794	chr15:65030794:T:C	7.23441e-17	-3.43345e-10	-1.82801	2.77099e-09	-3.43345e-10	-1.80771	0.000110509	-3.43345e-10	-1.82767
65030821	chr15:65030821:G:A	7.34498e-17	-3.43345e-10	-1.81284	3.2276e-09	-3.43345e-10	-1.65518	0.000127127	-3.43345e-10	-1.68757
65030942	chr15:65030942:A:G	3.29191e-16	-3.43345e-10	-0.312807	6.25946e-09	-3.43345e-10	-0.992823	0.000385951	-3.43345e-10	-0.577052
65031332	chr15:65031332:T:C	7.23271e-17	-3.43345e-10	-1.82825	2.77315e-09	-3.43345e-10	-1.80693	0.000110504	-3.43345e-10	-1.82771
65031826	chr15:65031826:A:C	7.23089e-17	-3.43345e-10	-1.8285	2.72015e-09	-3.43345e-10	-1.82623	0.000110402	-3.43345e-10	-1.82864
65031963	chr15:65031963:A:G	7.23118e-17	-3.43345e-10	-1.82846	2.72056e-09	-3.43345e-10	-1.82608	0.000110403	-3.43345e-10	-1.82862
65032358	chr15:65032358:G:A	9.45557e-17	-1.56026	-9.44083e-10	2.64204e-09	-1.85537	-9.44083e-10	0.000111923	-1.81495	-9.44083e-10
65032538	chr15:65032538:A:C	9.49283e-17	-1.55632	-9.44083e-10	2.65354e-09	-1.85102	-9.44083e-10	0.000112449	-1.81026	-9.44083e-10
65032913	chr15:65032913:G:A	5.84968e-17	-2.04047	-9.44083e-10	2.08831e-09	-2.09056	-9.44083e-10	8.4996e-05	-2.09016	-9.44083e-10
65032967	chr15:65032967:T:C	5.42858e-17	-2.11518	-9.44083e-10	2.59784e-09	-1.87224	-9.44083e-10	0.000103054	-1.89751	-9.44083e-10
65033086	chr15:65033086:G:A	9.25835e-17	-1.58133	-9.44083e-10	2.60909e-09	-1.86792	-9.44083e-10	0.000110398	-1.82867	-9.44083e-10
65033492	chr15:65033492:A:G	7.2499e-17	-3.43345e-10	-1.82587	3.19805e-09	-3.43345e-10	-1.66438	0.000124337	-3.43345e-10	-1.70977
65033536	chr15:65033536:C:G	8.24697e-17	-3.43345e-10	-1.69701	2.8515e-09	-3.43345e-10	-1.77907	0.000120231	-3.43345e-10	-1.74335
65033773	chr15:65033773:C:T	8.21613e-17	-3.43345e-10	-1.70076	2.83952e-09	-3.43345e-10	-1.78328	0.00011974	-3.43345e-10	-1.74744
65033977	chr15:65033977:T:C	7.23538e-17	-3.43345e-10	-1.82788	3.23883e-09	-3.43345e-10	-1.6517	0.000125354	-3.43345e-10	-1.70162
65034495	chr15:65034495:T:A	2.15075e-17	-1.25502	-1.78602	5.61323e-09	0.652417	-1.75421	0.000176571	0.469291	-1.82833
65035011	chr15:65035011:T:C	7.43323e-17	-3.43345e-10	-1.8009	2.72929e-09	-3.43345e-10	-1.82288	0.000112066	-3.43345e-10	-1.81367
65035320	chr15:65035320:C:T	8.44544e-17	-3.43345e-10	-1.67323	2.89176e-09	-3.43345e-10	-1.76505	0.000122263	-3.43345e-10	-1.72659
65035690	chr15:65035690:A:G	1.59083e-16	0.7374	-1.77742	1.81117e-09	-0.412052	-1.82089	9.99787e-05	-0.11987	-1.80793
65035729	chr15:65035729:C:T	4.70131e-16	0.043566	-9.44083e-10	1.16721e-08	-0.369719	-9.44083e-10	0.000534572	-0.251295	-9.44083e-10
65035814	chr15:65035814:A:C	5.52844e-17	-2.09696	-9.44083e-10	2.34525e-09	-1.97453	-9.44083e-10	9.39601e-05	-1.98989	-9.44083e-10
65038414	chr15:65038414:G:A	8.51943e-17	-3.43345e-10	-1.66451	3.54971e-09	-3.43345e-10	-1.56005	0.000132779	-3.43345e-10	-1.64408
65038634	chr15:65038634:C:T	2.89846e-16	-3.43345e-10	-0.440096	6.46192e-09	-3.43345e-10	-0.960992	0.000333271	-3.43345e-10	-0.723806
65039101	chr15:65039101:C:T	1.70221e-16	-3.43345e-10	-0.972347	5.57362e-09	-3.43345e-10	-1.10887	0.000272618	-3.43345e-10	-0.924691
65040042	chr15:65040042:G:A	7.22323e-16	0.473028	-9.44083e-10	1.02743e-08	-0.497276	-9.44083e-10	0.000458372	-0.40508	-9.44083e-10
65040134	chr15:65040134:A:G	2.07487e-17	-1.25585	-1.82111	6.0223e-09	0.640693	-1.67214	0.000178869	0.465084	-1.81119
65040400	chr15:65040400:A:G	9.33161e-18	-2.05881	-1.81722	5.71149e-10	-1.6564	-1.73062	2.24199e-05	-1.67889	-1.74392
65040812	chr15:65040812:G:C	5.43664e-17	-2.1137	-9.44083e-10	2.26243e-09	-2.01048	-9.44083e-10	9.18656e-05	-2.01243	-9.44083e-10
65041306	chr15:65041306:T:A	1.24271e-17	-1.88986	-1.69971	9.29685e-10	-1.4281	-1.47172	1.99657e-05	-1.78447	-1.75427
65041653	chr15:65041653:A:T	7.68272e-17	-3.43345e-10	-1.76789	2.7453e-09	-3.43345e-10	-1.81703	0.000113628	-3.43345e-10	-1.79983
65042743	chr15:65042743:A:T	8.43822e-17	-3.43345e-10	-1.67409	2.81456e-09	-3.43345e-10	-1.79211	0.000127215	-3.43345e-10	-1.68688
65042855	chr15:65042855:C:T	1.13888e-17	-2.00764	-1.66917	6.59135e-10	-1.69762	-1.54613	1.58732e-05	-1.94939	-1.81874
65043005	chr15:65043005:A:T	1.10015e-17	-2.02166	-1.68976	6.22465e-10	-1.72717	-1.57381	1.54881e-05	-1.96934	-1.82335
65043053	chr15:65043053:C:A	8.99284e-17	-3.43345e-10	-1.61043	3.95064e-09	-3.43345e-10	-1.45304	0.000113549	-3.43345e-10	-1.80052
65043515	chr15:65043515:C:A	7.33913e-17	-3.43345e-10	-1.81364	3.04901e-09	-3.43345e-10	-1.7121	0.000115145	-3.43345e-10	-1.78657
65043525	chr15:65043525:T:G	2.25547e-17	-1.43493	-1.55857	3.24419e-09	0.0328266	-1.68288	0.000130422	0.0844489	-1.74644
65043707	chr15:65043707:C:T	2.05359e-16	-3.43345e-10	-0.784686	6.61866e-09	-3.43345e-10	-0.937024	0.000328546	-3.43345e-10	-0.738085
65044315	chr15:65044315:T:C	6.36207e-16	0.346078	-9.44083e-10	5.12419e-09	-1.19294	-9.44083e-10	0.000241851	-1.04444	-9.44083e-10
65044524	chr15:65044524:A:G	7.49124e-17	-3.43345e-10	-1.79313	3.05943e-09	-3.43345e-10	-1.70869	0.000114617	-3.43345e-10	-1.79116
65045794	chr15:65045794:G:A	8.11548e-17	-3.43345e-10	-1.71309	2.82566e-09	-3.43345e-10	-1.78818	0.000118279	-3.43345e-10	-1.75972
65046099	chr15:65046099:G:A	7.7941e-17	-3.43345e-10	-1.75349	2.76284e-09	-3.43345e-10	-1.81066	0.000114668	-3.43345e-10	-1.79072
65046596	chr15:65046596:C:T	9.84793e-17	0.225049	-1.74465	1.00164e-09	-0.998332	-1.82695	5.45831e-05	-0.744	-1.78904
65046693	chr15:65046693:G:A	1.97395e-16	-3.43345e-10	-0.824239	6.39081e-09	-3.43345e-10	-0.972057	0.000315781	-3.43345e-10	-0.777714
65047103	chr15:65047103:T:C	1.93951e-17	-1.50674	-1.63768	2.51884e-09	-0.122245	-1.78088	0.000106268	-0.0654029	-1.80139
65047546	chr15:65047546:T:C	2.01778e-16	-3.43345e-10	-0.802276	6.51428e-09	-3.43345e-10	-0.952921	0.000322947	-3.43345e-10	-0.755274
65048088	chr15:65048088:C:T	8.14272e-17	-0.123933	-1.5858	1.39152e-09	-1.13777	-1.35875	5.56931e-05	-1.02453	-1.48837
65048546	chr15:65048546:G:A	7.8215e-17	-3.43345e-10	-1.74998	2.77038e-09	-3.43345e-10	-1.80793	0.000114988	-3.43345e-10	-1.78793
65049204	chr15:65049204:G:T	9.14529e-18	-2.07752	-1.81869	6.0228e-10	-1.59509	-1.73886	2.39128e-05	-1.61803	-1.74032
65049338	chr15:65049338:G:A	1.09245e-16	0.39807	-1.81392	1.59663e-09	-0.697602	-1.66142	6.97469e-05	-0.505675	-1.78221
65049489	chr15:65049489:G:A	2.76213e-16	-3.43345e-10	-0.488273	6.06699e-09	-3.43345e-10	-1.02405	0.000300358	-3.43345e-10	-0.827788
65049499	chr15:65049499:T:C	1.52165e-16	-3.43345e-10	-1.08448	5.00108e-09	-3.43345e-10	-1.21726	0.000245068	-3.43345e-10	-1.03122
65049610	chr15:65049610:ACAGG:A	1.53933e-16	-3.43345e-10	-1.07293	5.05618e-09	-3.43345e-10	-1.20631	0.000248065	-3.43345e-10	-1.01907
65050835	chr15:65050835:TC:T	9.24356e-17	-3.43345e-10	-1.58293	2.84828e-09	-3.43345e-10	-1.7802	0.000111531	-3.43345e-10	-1.81845
65050988	chr15:65050988:T:C	2.06936e-17	-1.28958	-1.79003	5.08985e-09	0.565808	-1.76548	0.000165357	0.40284	-1.82749
65051070	chr15:65051070:C:T	7.43283e-17	-3.43345e-10	-1.80095	2.74284e-09	-3.43345e-10	-1.81792	0.00011762	-3.43345e-10	-1.7653
65051096	chr15:65051096:G:A	9.04823e-17	-3.43345e-10	-1.60429	2.72979e-09	-3.43345e-10	-1.82269	0.00011178	-3.43345e-10	-1.81623
65051178	chr15:65051178:CAGG:C	1.76253e-16	-3.43345e-10	-0.937522	5.73521e-09	-3.43345e-10	-1.08029	0.000280918	-3.43345e-10	-0.894697
65051697	chr15:65051697:G:A	9.56718e-17	0.190417	-1.73894	1.00069e-09	-0.998481	-1.82775	5.46504e-05	-0.747168	-1.78464
65051748	chr15:65051748:C:T	1.00417e-17	-2.00469	-1.798	5.54779e-10	-1.78746	-1.62864	2.73922e-05	-1.79552	-1.42699
65051790	chr15:65051790:AAAACAG:A	5.42917e-17	-2.11507	-9.44083e-10	2.16774e-09	-2.05323	-9.44083e-10	8.73907e-05	-2.06237	-9.44083e-10
65051799	chr15:65051799:AC:A	5.42753e-17	-2.11538	-9.44083e-10	2.15319e-09	-2.05997	-9.44083e-10	8.68988e-05	-2.06802	-9.44083e-10
65052208	chr15:65052208:G:A	8.66078e-17	-3.43345e-10	-1.64806	2.95053e-09	-3.43345e-10	-1.74493	0.000124737	-3.43345e-10	-1.70656
65053219	chr15:65053219:A:G	1.63667e-16	-3.43345e-10	-1.01161	5.35617e-09	-3.43345e-10	-1.14867	0.00025852	-3.43345e-10	-0.977789
65053307	chr15:65053307:T:C	1.12157e-17	-2.07413	-1.618	5.98476e-10	-1.83787	-1.50242	1.47373e-05	-2.03486	-1.80752
65053624	chr15:65053624:G:T	1.43982e-16	0.498672	-1.63843	1.27784e-09	-0.78816	-1.79359	7.3311e-05	-0.517071	-1.72098
65053839	chr15:65053839:T:C	1.12367e-17	-2.07686	-1.6134	6.00558e-10	-1.83898	-1.49784	1.47207e-05	-2.0372	-1.80631
65055732	chr15:65055732:C:T	5.7051e-17	-2.0655	-9.44083e-10	5.99903e-09	-1.03532	-9.44083e-10	0.000274124	-0.919182	-9.44083e-10
65055808	chr15:65055808:T:A	1.01659e-17	-2.08643	-1.70397	5.92419e-10	-1.55185	-1.79861	2.36288e-05	-1.59531	-1.77499
65056146	chr15:65056146:A:G	1.08881e-16	0.261812	-1.681	1.06986e-09	-0.945657	-1.81373	5.93138e-05	-0.696279	-1.75364
65056270	chr15:65056270:G:C	1.20399e-17	-2.03851	-1.58271	6.84043e-10	-1.7529	-1.45376	1.56329e-05	-1.98845	-1.79494
65056958	chr15:65056958:T:TA	8.94552e-18	-2.09423	-1.82406	1.02961e-09	-1.40289	-1.39484	2.68552e-05	-1.53832	-1.70399
65057863	chr15:65057863:G:A	1.83397e-16	-3.43345e-10	-0.897795	6.38974e-09	-3.43345e-10	-0.972224	0.000280061	-3.43345e-10	-0.897755
65057992	chr15:65057992:T:C	1.0861e-16	0.242793	-1.66448	1.06032e-09	-0.959754	-1.80859	5.91264e-05	-0.712163	-1.74092
65058630	chr15:65058630:T:A	2.26539e-17	-1.19332	-1.7958	5.69251e-09	0.630331	-1.7181	0.000195425	0.5674	-1.82499
65058684	chr15:65058684:C:T	7.30738e-17	-3.43345e-10	-1.81798	2.81277e-09	-3.43345e-10	-1.79275	0.000123474	-3.43345e-10	-1.71673
65059316	chr15:65059316:C:T	5.44652e-17	-2.11188	-9.44083e-10	2.22773e-09	-2.02593	-9.44083e-10	8.33624e-05	-2.10956	-9.44083e-10
65059952	chr15:65059952:G:A	1.11213e-16	-3.43345e-10	-1.398	5.28364e-09	-3.43345e-10	-1.1623	0.000125738	-3.43345e-10	-1.69856
65060303	chr15:65060303:T:C	9.74876e-18	-2.03439	-1.79792	4.98515e-10	-1.74326	-1.77978	1.97237e-05	-1.7611	-1.78984
65060515	chr15:65060515:G:T	8.31777e-17	-3.43345e-10	-1.68847	2.8728e-09	-3.43345e-10	-1.77163	0.000120715	-3.43345e-10	-1.73933
65061114	chr15:65061114:G:A	1.08237e-16	-3.43345e-10	-1.42513	3.76609e-09	-3.43345e-10	-1.50088	0.000171171	-3.43345e-10	-1.3901
65061187	chr15:65061187:A:AT	1.0754e-17	-1.97058	-1.76358	3.43035e-10	-2.0786	-1.81825	1.37565e-05	-2.0892	-1.82205
65061377	chr15:65061377:G:A	7.29722e-17	-3.43345e-10	-1.81937	2.71386e-09	-3.43345e-10	-1.82855	0.000110776	-3.43345e-10	-1.82525
65061689	chr15:65061689:T:C	7.91667e-17	-3.43345e-10	-1.73789	3.16817e-09	-3.43345e-10	-1.67376	0.000119105	-3.43345e-10	-1.75276
65061866	chr15:65061866:G:A	7.70682e-17	-3.43345e-10	-1.76475	2.72157e-09	-3.43345e-10	-1.82571	0.000111313	-3.43345e-10	-1.82042
65062094	chr15:65062094:T:C	8.40608e-17	-3.43345e-10	-1.6779	2.9348e-09	-3.43345e-10	-1.75028	0.000122399	-3.43345e-10	-1.72548
65062226	chr15:65062226:G:A	5.56141e-17	-2.09101	-9.44083e-10	2.04938e-09	-2.10938	-9.44083e-10	8.30183e-05	-2.1137	-9.44083e-10
65062361	chr15:65062361:G:A	1.53677e-17	-1.8856	-1.49158	3.54634e-10	-2.08989	-1.7737	1.41142e-05	-2.10028	-1.7853
65062506	chr15:65062506:T:C	9.52097e-17	-3.43345e-10	-1.55336	4.27983e-09	-3.43345e-10	-1.373	0.00011607	-3.43345e-10	-1.77857
65062554	chr15:65062554:G:A	1.16853e-16	-1.34853	-9.44083e-10	2.909e-09	-1.75911	-9.44083e-10	0.00011195	-1.81471	-9.44083e-10
65063130	chr15:65063130:G:A	1.40816e-17	-1.6451	-1.81948	1.18132e-09	-0.98068	-1.67961	3.97436e-05	-1.07717	-1.77314
65063429	chr15:65063429:G:A	1.04304e-17	-1.96109	-1.80363	3.61352e-10	-2.0866	-1.75822	1.41747e-05	-2.07409	-1.80721
65063722	chr15:65063722:AG:A	1.41409e-17	-1.63174	-1.82864	1.1128e-09	-0.97487	-1.74517	3.86641e-05	-1.0689	-1.80895
65063761	chr15:65063761:G:T	8.14732e-17	-3.43345e-10	-1.70917	2.875e-09	-3.43345e-10	-1.77087	0.000119319	-3.43345e-10	-1.75096
65064244	chr15:65064244:G:T	9.67688e-17	-3.43345e-10	-1.53712	4.67399e-09	-3.43345e-10	-1.2849	0.000169769	-3.43345e-10	-1.39832
65064689	chr15:65064689:C:T	8.92464e-17	-3.43345e-10	-1.61804	2.93366e-09	-3.43345e-10	-1.75067	0.000143411	-3.43345e-10	-1.56705
65064753	chr15:65064753:T:C	1.29451e-16	0.461615	-1.70776	1.23217e-09	-0.828608	-1.78954	6.73374e-05	-0.530777	-1.79227
65065096	chr15:65065096:C:T	1.56756e-17	-1.52879	-1.82855	1.29137e-09	-0.826644	-1.74457	4.47483e-05	-0.924211	-1.8075
65065153	chr15:65065153:G:A	1.78209e-16	0.451356	-1.37784	1.09967e-09	-0.949769	-1.78214	7.49262e-05	-0.658583	-1.55767
65065220	chr15:65065220:A:G	1.776e-17	-1.9943	-1.23819	4.92357e-10	-2.09874	-1.43673	2.19566e-05	-2.09047	-1.35322
65065484	chr15:65065484:C:T	5.68397e-17	-2.06921	-9.44083e-10	2.03798e-09	-2.11496	-9.44083e-10	8.28981e-05	-2.11515	-9.44083e-10
65065707	chr15:65065707:A:G	1.03006e-17	-2.00265	-1.7746	4.09737e-10	-1.95708	-1.76208	1.45473e-05	-2.02771	-1.82765
65065769	chr15:65065769:T:C	9.3986e-17	-3.43345e-10	-1.5663	3.12491e-09	-3.43345e-10	-1.68751	0.000130163	-3.43345e-10	-1.66398
65065837	chr15:65065837:G:A	9.6972e-17	-3.43345e-10	-1.53502	2.84074e-09	-3.43345e-10	-1.78285	0.000142015	-3.43345e-10	-1.57683
65065889	chr15:65065889:G:A	1.64643e-17	-1.47969	-1.82856	1.40132e-09	-0.743537	-1.74596	4.83902e-05	-0.845865	-1.8076
65066073	chr15:65066073:G:A	8.39987e-17	-1.67864	-9.44083e-10	2.31128e-09	-1.98912	-9.44083e-10	8.98975e-05	-2.03409	-9.44083e-10
65066384	chr15:65066384:G:A	8.43807e-17	-3.43345e-10	-1.67411	3.46634e-09	-3.43345e-10	-1.58382	0.0001392	-3.43345e-10	-1.59685
65066585	chr15:65066585:A:C	5.44446e-17	-2.11226	-9.44083e-10	2.21074e-09	-2.03359	-9.44083e-10	8.9951e-05	-2.0335	-9.44083e-10
65066788	chr15:65066788:G:A	1.01476e-17	-1.96486	-1.82734	3.57426e-10	-2.09132	-1.76442	1.36232e-05	-2.10499	-1.816
65067873	chr15:65067873:T:C	1.03651e-17	-2.09196	-1.67904	5.31414e-10	-1.8743	-1.58483	1.42567e-05	-2.05141	-1.82413
65068218	chr15:65068218:A:G	1.6004e-16	-3.43345e-10	-1.03402	1.44803e-08	-3.43345e-10	-0.154125	0.000193298	-3.43345e-10	-1.26853
65068918	chr15:65068918:A:C	7.49846e-17	-3.43345e-10	-1.79216	2.72912e-09	-3.43345e-10	-1.82294	0.000113973	-3.43345e-10	-1.7968
65068998	chr15:65068998:G:A	5.81053e-17	-2.04719	-9.44083e-10	2.03849e-09	-2.11471	-9.44083e-10	8.3216e-05	-2.11132	-9.44083e-10
65069449	chr15:65069449:T:C	7.34064e-17	-3.43345e-10	-1.81343	2.71452e-09	-3.43345e-10	-1.8283	0.000110816	-3.43345e-10	-1.82489
65069777	chr15:65069777:A:G	8.18872e-17	-3.43345e-10	-1.7041	2.73061e-09	-3.43345e-10	-1.82239	0.000123604	-3.43345e-10	-1.71568
65069839	chr15:65069839:T:C	7.65045e-17	-3.43345e-10	-1.7721	3.02369e-09	-3.43345e-10	-1.72044	0.000122384	-3.43345e-10	-1.7256
65070152	chr15:65070152:C:T	1.02852e-16	-3.43345e-10	-1.47615	2.74299e-09	-3.43345e-10	-1.81787	0.000111101	-3.43345e-10	-1.82233
65070189	chr15:65070189:G:A	8.99268e-17	-3.43345e-10	-1.61045	3.62729e-09	-3.43345e-10	-1.53843	0.000129718	-3.43345e-10	-1.6674
65070697	chr15:65070697:C:A	9.90223e-18	-2.01976	-1.79692	3.97047e-10	-1.99545	-1.75517	1.56975e-05	-2.0288	-1.75047
65071810	chr15:65071810:G:C	1.36394e-16	-3.43345e-10	-1.1939	3.6128e-09	-3.43345e-10	-1.54243	0.00019018	-3.43345e-10	-1.28479
65073274	chr15:65073274:T:C	8.27243e-17	-1.69393	-9.44083e-10	2.35368e-09	-1.97094	-9.44083e-10	9.89931e-05	-1.93771	-9.44083e-10
65073543	chr15:65073543:G:A	8.54319e-17	-3.43345e-10	-1.66173	3.41492e-09	-3.43345e-10	-1.59876	0.000123848	-3.43345e-10	-1.7137
65073593	chr15:65073593:C:T	8.50762e-17	-3.43345e-10	-1.6659	3.40018e-09	-3.43345e-10	-1.60309	0.00012338	-3.43345e-10	-1.71749
65074328	chr15:65074328:G:A	1.1655e-16	-3.43345e-10	-1.35112	3.34998e-09	-3.43345e-10	-1.61796	0.000194661	-3.43345e-10	-1.2615
65074472	chr15:65074472:C:A	9.73133e-18	-2.08694	-1.74715	8.66442e-10	-1.46965	-1.50063	2.5281e-05	-1.61359	-1.68912
65074498	chr15:65074498:G:A	9.75753e-18	-2.05265	-1.77875	4.65037e-10	-1.87295	-1.7196	1.50946e-05	-1.98979	-1.82863
65075243	chr15:65075243:G:A	2.70385e-17	-0.990493	-1.82169	2.97441e-09	0.0217755	-1.75865	9.77592e-05	-0.128053	-1.8222
65075531	chr15:65075531:G:A	1.92276e-16	-0.850515	-9.44083e-10	2.11658e-08	0.225468	-9.44083e-10	0.000963569	0.337882	-9.44083e-10
65076211	chr15:65076211:G:A	8.26949e-17	-3.43345e-10	-1.69429	2.72555e-09	-3.43345e-10	-1.82425	0.000136697	-3.43345e-10	-1.61499
65076273	chr15:65076273:C:T	3.19865e-16	-3.43345e-10	-0.341547	9.67047e-09	-3.43345e-10	-0.55784	0.000481274	-3.43345e-10	-0.356325
65076317	chr15:65076317:T:C	5.45684e-17	-2.10999	-9.44083e-10	2.1233e-09	-2.07395	-9.44083e-10	8.63908e-05	-2.07388	-9.44083e-10
65076322	chr15:65076322:A:G	8.92883e-18	-2.11476	-1.8054	5.90172e-10	-1.70005	-1.65421	1.85298e-05	-1.8017	-1.81169
65077061	chr15:65077061:G:C	4.20708e-16	-3.43345e-10	-0.0675071	1.05608e-08	-3.43345e-10	-0.469766	0.0005483	-3.43345e-10	-0.225939
65077193	chr15:65077193:G:T	8.96508e-18	-2.11052	-1.80559	5.66935e-10	-1.74289	-1.65154	1.78507e-05	-1.83979	-1.81093
65077609	chr15:65077609:G:A	2.96597e-16	-0.41707	-9.44083e-10	5.35609e-09	-1.14868	-9.44083e-10	0.000204346	-1.21294	-9.44083e-10
65077613	chr15:65077613:A:G	2.70565e-16	0.911685	-1.42062	3.23891e-09	-0.53844	-1.11324	0.000150679	-0.215404	-1.3022
65078012	chr15:65078012:C:T	2.59661e-16	-0.550068	-9.44083e-10	1.23686e-08	-0.311754	-9.44083e-10	0.0007194	0.0456558	-9.44083e-10
65078015	chr15:65078015:T:C	1.03308e-16	-3.43345e-10	-1.47173	3.17547e-09	-3.43345e-10	-1.67146	0.000153529	-3.43345e-10	-1.49887
65078178	chr15:65078178:A:G	7.51517e-17	-3.43345e-10	-1.78994	2.7143e-09	-3.43345e-10	-1.82838	0.000111128	-3.43345e-10	-1.82207
65078314	chr15:65078314:T:C	4.95734e-17	-0.469727	-1.73626	8.1792e-09	0.717943	-1.44327	0.000269743	0.642273	-1.57756
65078414	chr15:65078414:G:A	8.84066e-17	-3.43345e-10	-1.6275	2.81915e-09	-3.43345e-10	-1.79048	0.000124706	-3.43345e-10	-1.7068
65078497	chr15:65078497:C:T	1.44449e-16	0.679613	-1.81613	1.39401e-09	-0.724072	-1.77066	7.24533e-05	-0.421208	-1.82861
65078712	chr15:65078712:A:G	3.38744e-17	-0.762505	-1.82428	4.4867e-09	0.363191	-1.68899	0.00013821	0.183261	-1.78725
65079066	chr15:65079066:G:A	7.32039e-17	-3.43345e-10	-1.8162	2.84069e-09	-3.43345e-10	-1.78287	0.0001148	-3.43345e-10	-1.78957
65079089	chr15:65079089:A:G	4.8284e-17	-0.406983	-1.82536	5.41505e-09	0.562307	-1.70004	0.000205059	0.555288	-1.76475
65080006	chr15:65080006:G:A	9.01175e-17	-3.43345e-10	-1.60833	3.01371e-09	-3.43345e-10	-1.72374	0.000132831	-3.43345e-10	-1.64369
65080855	chr15:65080855:A:G	1.02208e-16	-3.43345e-10	-1.48244	5.0063e-09	-3.43345e-10	-1.21622	0.000203128	-3.43345e-10	-1.21892
65081020	chr15:65081020:CTCTAA:C	8.63559e-17	-3.43345e-10	-1.65097	3.74416e-09	-3.43345e-10	-1.50672	0.000141211	-3.43345e-10	-1.58251
65081041	chr15:65081041:A:G	8.19186e-17	-3.43345e-10	-1.70372	3.45448e-09	-3.43345e-10	-1.58725	0.000132719	-3.43345e-10	-1.64453
65081365	chr15:65081365:C:T	4.04083e-17	-0.589896	-1.82051	5.07575e-09	0.533315	-1.73576	0.000162248	0.330002	-1.77364
65081989	chr15:65081989:T:G	5.71403e-17	-2.06394	-9.44083e-10	5.79367e-09	-1.07015	-9.44083e-10	0.00026526	-0.952052	-9.44083e-10
65082692	chr15:65082692:C:T	7.17537e-17	-1.83621	-9.44083e-10	2.03728e-09	-2.1153	-9.44083e-10	8.3176e-05	-2.1118	-9.44083e-10
65082734	chr15:65082734:C:T	4.35807e-17	-0.768556	-1.56628	2.76383e-09	-0.0578673	-1.75243	9.92794e-05	-0.259016	-1.67581
65082806	chr15:65082806:C:T	5.49442e-17	-2.10313	-9.44083e-10	2.28982e-09	-1.99844	-9.44083e-10	9.11708e-05	-2.02003	-9.44083e-10
65082809	chr15:65082809:A:G	7.64571e-16	2.35289	-1.82302	2.24797e-09	-0.189525	-1.82736	0.000106568	-0.0401945	-1.82379
65082962	chr15:65082962:C:T	5.64471e-17	-2.07614	-9.44083e-10	2.09141e-09	-2.08908	-9.44083e-10	8.59073e-05	-2.07949	-9.44083e-10
65083473	chr15:65083473:T:G	8.11016e-17	-3.43345e-10	-1.71374	3.12963e-09	-3.43345e-10	-1.686	0.000118007	-3.43345e-10	-1.76201
65083718	chr15:65083718:G:A	7.25124e-17	-3.43345e-10	-1.82569	2.72888e-09	-3.43345e-10	-1.82302	0.000110459	-3.43345e-10	-1.82811
65084354	chr15:65084354:T:C	7.30017e-17	-3.43345e-10	-1.81896	3.01461e-09	-3.43345e-10	-1.72345	0.000114632	-3.43345e-10	-1.79104
65084486	chr15:65084486:T:A	1.37032e-17	-1.84034	-1.65147	3.47388e-10	-2.07413	-1.8101	1.52027e-05	-2.09903	-1.71226
65084499	chr15:65084499:C:T	9.96339e-17	-3.43345e-10	-1.50794	2.71591e-09	-3.43345e-10	-1.82779	0.000180017	-3.43345e-10	-1.33971
65085254	chr15:65085254:C:G	2.29553e-16	-0.673313	-9.44083e-10	1.88358e-08	0.108843	-9.44083e-10	0.000354014	-0.663424	-9.44083e-10
65085602	chr15:65085602:C:T	6.1791e-17	-1.98569	-9.44083e-10	3.24427e-09	-1.65003	-9.44083e-10	0.000122581	-1.72399	-9.44083e-10
65086049	chr15:65086049:G:A	1.44391e-15	1.16567	-9.44083e-10	5.25666e-09	-1.16742	-9.44083e-10	0.000196734	-1.25091	-9.44083e-10
65086327	chr15:65086327:G:A	2.47014e-16	-3.43345e-10	-0.600001	9.24022e-09	-3.43345e-10	-0.603351	0.000410955	-3.43345e-10	-0.514277
65086575	chr15:65086575:C:T	1.28105e-16	-1.2566	-9.44083e-10	3.46002e-09	-1.58564	-9.44083e-10	0.000150713	-1.51738	-9.44083e-10
65087883	chr15:65087883:G:A	5.51609e-17	-2.09919	-9.44083e-10	2.30574e-09	-1.99152	-9.44083e-10	9.17644e-05	-2.01354	-9.44083e-10
65088080	chr15:65088080:A:G	6.40289e-16	2.1805	-1.82802	2.19788e-09	-0.225077	-1.81435	0.000102513	-0.129447	-1.77332
65088388	chr15:65088388:G:T	2.17954e-16	-0.725161	-9.44083e-10	1.84492e-08	0.0881012	-9.44083e-10	0.000336054	-0.715489	-9.44083e-10
65088688	chr15:65088688:C:T	7.30576e-17	-3.43345e-10	-1.8182	2.83483e-09	-3.43345e-10	-1.78494	0.000115004	-3.43345e-10	-1.78779
65089085	chr15:65089085:G:T	6.06416e-17	-2.00446	-9.44083e-10	2.04727e-09	-2.11041	-9.44083e-10	8.36359e-05	-2.10629	-9.44083e-10
65089093	chr15:65089093:T:C	7.39591e-16	2.31576	-1.81911	2.25012e-09	-0.189957	-1.82598	0.000106455	-0.0390398	-1.826
65090491	chr15:65090491:A:G	1.71456e-16	-0.96512	-9.44083e-10	4.7683e-08	1.03766	-9.44083e-10	0.00271639	1.3743	-9.44083e-10
65091384	chr15:65091384:G:A	1.00991e-16	-3.43345e-10	-1.49442	3.12316e-09	-3.43345e-10	-1.68807	0.00014141	-3.43345e-10	-1.5811
65091427	chr15:65091427:T:C	4.51808e-16	-3.43345e-10	0.00381115	1.34183e-08	-3.43345e-10	-0.230298	0.00062996	-3.43345e-10	-0.0871056
65091481	chr15:65091481:A:G	9.10361e-17	-3.43345e-10	-1.59819	3.05925e-09	-3.43345e-10	-1.70875	0.000128316	-3.43345e-10	-1.67827
65091528	chr15:65091528:G:A	7.24939e-17	-3.43345e-10	-1.82594	2.79655e-09	-3.43345e-10	-1.79853	0.000112521	-3.43345e-10	-1.80962
65091660	chr15:65091660:G:A	1.43563e-15	1.15991	-9.44083e-10	1.31315e-08	-0.251905	-9.44083e-10	0.000489564	-0.339246	-9.44083e-10
65091713	chr15:65091713:G:A	1.49649e-16	-3.43345e-10	-1.10115	6.52292e-09	-3.43345e-10	-0.951595	0.000256509	-3.43345e-10	-0.985596
65091998	chr15:65091998:C:T	1.64004e-16	-3.43345e-10	-1.00956	4.48112e-09	-3.43345e-10	-1.32704	0.000252937	-3.43345e-10	-0.99962
65092985	chr15:65092985:A:G	9.24087e-17	-3.43345e-10	-1.58322	3.96632e-09	-3.43345e-10	-1.44908	0.000156575	-3.43345e-10	-1.47923
65094484	chr15:65094484:G:A	8.43907e-17	-3.43345e-10	-1.67399	3.43762e-09	-3.43345e-10	-1.59214	0.00012472	-3.43345e-10	-1.70669
65095708	chr15:65095708:G:A	8.8738e-17	-3.43345e-10	-1.62376	2.9907e-09	-3.43345e-10	-1.73141	0.000130899	-3.43345e-10	-1.65834
65096502	chr15:65096502:G:C	7.27567e-17	-3.43345e-10	-1.82232	2.78232e-09	-3.43345e-10	-1.80363	0.000111765	-3.43345e-10	-1.81637
65097053	chr15:65097053:CT:C	1.21974e-16	-3.43345e-10	-1.30564	4.56836e-09	-3.43345e-10	-1.30776	0.000200079	-3.43345e-10	-1.23405
65097420	chr15:65097420:G:A	7.55604e-17	-3.43345e-10	-1.78451	3.04062e-09	-3.43345e-10	-1.71486	0.000119636	-3.43345e-10	-1.74831
65097600	chr15:65097600:C:T	5.50037e-17	-2.10204	-9.44083e-10	2.28176e-09	-2.00197	-9.44083e-10	9.08828e-05	-2.02319	-9.44083e-10
65097915	chr15:65097915:T:C	7.1211e-16	2.15264	-1.69385	3.16235e-09	0.110938	-1.78654	0.000116768	0.0417665	-1.81434
65098038	chr15:65098038:G:A	1.21585e-17	-2.04259	-1.56883	7.26467e-10	-1.59853	-1.54795	2.43591e-05	-1.83151	-1.50835
65098380	chr15:65098380:G:A	7.38451e-17	-3.43345e-10	-1.80748	2.89269e-09	-3.43345e-10	-1.76473	0.000117136	-3.43345e-10	-1.76942
65098628	chr15:65098628:AG:A	7.29574e-17	-3.43345e-10	-1.81957	2.71446e-09	-3.43345e-10	-1.82832	0.000114766	-3.43345e-10	-1.78986
65098662	chr15:65098662:C:T	7.55252e-17	-3.43345e-10	-1.78498	2.81265e-09	-3.43345e-10	-1.79279	0.000115165	-3.43345e-10	-1.78639
65098949	chr15:65098949:G:A	8.82972e-16	2.48957	-1.81572	2.02821e-09	-0.292813	-1.82695	9.92779e-05	-0.108236	-1.8266
65099066	chr15:65099066:T:A	7.55485e-17	-3.43345e-10	-1.78467	2.81344e-09	-3.43345e-10	-1.79251	0.0001152	-3.43345e-10	-1.78609
65099139	chr15:65099139:G:A	9.63393e-17	-3.43345e-10	-1.54157	3.15116e-09	-3.43345e-10	-1.67915	0.000158266	-3.43345e-10	-1.46848
65100641	chr15:65100641:C:T	9.92102e-17	-3.43345e-10	-1.5122	3.18018e-09	-3.43345e-10	-1.66998	0.000164544	-3.43345e-10	-1.42958
65100846	chr15:65100846:T:A	7.45089e-17	-3.43345e-10	-1.79853	2.86453e-09	-3.43345e-10	-1.77451	0.000114021	-3.43345e-10	-1.79638
65101044	chr15:65101044:G:A	9.40051e-17	-3.43345e-10	-1.5661	3.48564e-09	-3.43345e-10	-1.57827	0.000150075	-3.43345e-10	-1.52162
65101215	chr15:65101215:G:A	1.10247e-16	-3.43345e-10	-1.40672	3.45361e-09	-3.43345e-10	-1.5875	0.000183707	-3.43345e-10	-1.31942
65101520	chr15:65101520:T:G	8.3668e-17	-3.43345e-10	-1.68259	3.00728e-09	-3.43345e-10	-1.72588	0.000129905	-3.43345e-10	-1.66596
65101825	chr15:65101825:A:G	8.14825e-17	-3.43345e-10	-1.70906	4.92626e-09	-3.43345e-10	-1.23234	0.000121064	-3.43345e-10	-1.73644
65102050	chr15:65102050:A:C	7.70412e-17	-3.43345e-10	-1.76511	2.86238e-09	-3.43345e-10	-1.77526	0.000117414	-3.43345e-10	-1.76706
65102072	chr15:65102072:T:C	5.83744e-17	-2.04257	-9.44083e-10	2.03713e-09	-2.11538	-9.44083e-10	8.29526e-05	-2.11449	-9.44083e-10
65102115	chr15:65102115:A:G	5.5603e-17	-2.09121	-9.44083e-10	2.2421e-09	-2.01951	-9.44083e-10	8.41229e-05	-2.10048	-9.44083e-10
65104249	chr15:65104249:G:C	7.23005e-17	-3.43345e-10	-1.82861	2.76663e-09	-3.43345e-10	-1.80929	0.000111153	-3.43345e-10	-1.82185
65104268	chr15:65104268:G:A	7.11567e-16	2.18573	-1.72771	3.15149e-09	0.126051	-1.80509	0.000117496	0.0573755	-1.82373
65104435	chr15:65104435:G:A	1.30436e-16	-3.43345e-10	-1.23856	3.79577e-09	-3.43345e-10	-1.49303	0.000192702	-3.43345e-10	-1.27162
65104797	chr15:65104797:T:G	1.74576e-17	-1.44127	-1.80841	1.65397e-09	-0.55242	-1.77132	4.41397e-05	-0.978332	-1.76707
65105423	chr15:65105423:G:A	1.35153e-16	-3.43345e-10	-1.20304	5.84107e-09	-3.43345e-10	-1.062	0.000229894	-3.43345e-10	-1.09514
65105466	chr15:65105466:G:A	9.86956e-17	-3.43345e-10	-1.5174	3.16144e-09	-3.43345e-10	-1.67589	0.000163711	-3.43345e-10	-1.43466
65105574	chr15:65105574:C:A	8.57197e-17	-3.43345e-10	-1.65836	3.66112e-09	-3.43345e-10	-1.52915	0.000140558	-3.43345e-10	-1.58714
65105794	chr15:65105794:T:C	9.34786e-17	-3.43345e-10	-1.57171	3.04573e-09	-3.43345e-10	-1.71318	0.000153955	-3.43345e-10	-1.4961
65105894	chr15:65105894:A:G	1.26677e-17	-1.96201	-1.60838	8.83327e-10	-1.41984	-1.53114	2.76871e-05	-1.69469	-1.51711
65106837	chr15:65106837:C:T	5.93526e-17	-2.02595	-9.44083e-10	2.05597e-09	-2.10617	-9.44083e-10	8.30033e-05	-2.11388	-9.44083e-10
65107284	chr15:65107284:G:A	1.98735e-16	-3.43345e-10	-0.817474	5.55739e-09	-3.43345e-10	-1.11179	0.000254703	-3.43345e-10	-0.992663
65107317	chr15:65107317:G:A	7.6741e-17	-3.43345e-10	-1.76901	2.75507e-09	-3.43345e-10	-1.81348	0.000116924	-3.43345e-10	-1.77124
65107381	chr15:65107381:T:C	1.11097e-16	-3.43345e-10	-1.39905	3.47171e-09	-3.43345e-10	-1.58227	0.000185291	-3.43345e-10	-1.31083
65108221	chr15:65108221:T:C	1.17741e-17	-1.96433	-1.67922	8.07322e-10	-1.4237	-1.61725	2.5335e-05	-1.6966	-1.60398
65108735	chr15:65108735:A:G	8.68286e-17	-3.43345e-10	-1.64551	3.26093e-09	-3.43345e-10	-1.6449	0.000138873	-3.43345e-10	-1.5992
65109311	chr15:65109311:G:A	3.63646e-17	-0.731168	-1.78468	2.03151e-09	-0.364227	-1.75391	4.13363e-05	-1.06233	-1.74869
65109386	chr15:65109386:G:A	7.5361e-17	-3.43345e-10	-1.78716	2.73509e-09	-3.43345e-10	-1.82075	0.00011234	-3.43345e-10	-1.81123
65110291	chr15:65110291:G:A	7.28149e-17	-3.43345e-10	-1.82152	2.77075e-09	-3.43345e-10	-1.8078	0.0001113	-3.43345e-10	-1.82053
65110303	chr15:65110303:G:A	7.53738e-17	-3.43345e-10	-1.78699	2.91014e-09	-3.43345e-10	-1.75872	0.000115408	-3.43345e-10	-1.78428
65110506	chr15:65110506:C:T	9.24883e-17	-3.43345e-10	-1.58236	3.42998e-09	-3.43345e-10	-1.59436	0.00014857	-3.43345e-10	-1.53171
65110703	chr15:65110703:G:A	1.16423e-17	-1.91011	-1.74469	7.8901e-10	-1.31705	-1.74685	2.51073e-05	-1.59708	-1.71252
65111765	chr15:65111765:G:C	7.3376e-17	-3.43345e-10	-1.81385	2.84081e-09	-3.43345e-10	-1.78283	0.000114745	-3.43345e-10	-1.79005
65111857	chr15:65111857:C:G	5.53773e-17	-2.09527	-9.44083e-10	2.69643e-09	-1.83499	-9.44083e-10	0.000103452	-1.89365	-9.44083e-10
65112715	chr15:65112715:C:A	4.0573e-17	-0.713379	-1.69297	6.57678e-10	-1.48318	-1.76278	3.09611e-05	-1.43936	-1.66067
65112970	chr15:65112970:C:T	1.20581e-16	-3.43345e-10	-1.31713	3.41876e-09	-3.43345e-10	-1.59764	0.000203113	-3.43345e-10	-1.219
65113318	chr15:65113318:G:A	7.7956e-17	-3.43345e-10	-1.7533	3.03162e-09	-3.43345e-10	-1.71782	0.000119687	-3.43345e-10	-1.74789
65113802	chr15:65113802:G:C	7.69686e-17	-3.43345e-10	-1.76605	3.10877e-09	-3.43345e-10	-1.69269	0.000121989	-3.43345e-10	-1.72883
65114906	chr15:65114906:C:T	7.86037e-17	-3.43345e-10	-1.74503	3.24123e-09	-3.43345e-10	-1.65097	0.000126277	-3.43345e-10	-1.69428
65116094	chr15:65116094:T:C	1.01643e-16	-1.48798	-9.44083e-10	6.40219e-09	-0.970278	-9.44083e-10	0.000243723	-1.03673	-9.44083e-10
65116998	chr15:65116998:CTA:C	8.26263e-16	2.33008	-1.72261	3.32787e-09	0.134857	-1.75944	0.000120206	0.0777794	-1.82134
65120012	chr15:65120012:G:A	1.07814e-16	-1.83912	0.410085	9.20576e-09	-1.01638	0.409293	0.000334454	-1.27385	0.553586
65120222	chr15:65120222:C:T	1.23181e-16	-3.43345e-10	-1.29579	3.47704e-09	-3.43345e-10	-1.58074	0.000208047	-3.43345e-10	-1.195
65120275	chr15:65120275:C:T	1.73798e-16	-3.43345e-10	-0.951553	4.98644e-09	-3.43345e-10	-1.2202	0.000227956	-3.43345e-10	-1.10361
65120483	chr15:65120483:G:A	9.45622e-17	-3.43345e-10	-1.56019	3.39507e-09	-3.43345e-10	-1.60459	0.000149077	-3.43345e-10	-1.5283
65120850	chr15:65120850:G:A	7.25069e-17	-3.43345e-10	-1.82576	2.90564e-09	-3.43345e-10	-1.76026	0.000110569	-3.43345e-10	-1.82712
65120870	chr15:65120870:G:T	7.75812e-17	-3.43345e-10	-1.75812	3.48281e-09	-3.43345e-10	-1.57908	0.000126951	-3.43345e-10	-1.68896
65120900	chr15:65120900:G:A	8.89217e-17	-3.43345e-10	-1.62169	2.73145e-09	-3.43345e-10	-1.82208	0.000142012	-3.43345e-10	-1.57685
65121752	chr15:65121752:C:G	1.11858e-16	-3.43345e-10	-1.39221	4.89853e-09	-3.43345e-10	-1.23798	0.000160655	-3.43345e-10	-1.4535
65122282	chr15:65122282:G:A	6.08849e-17	-2.00046	-9.44083e-10	2.03838e-09	-2.11476	-9.44083e-10	8.30806e-05	-2.11295	-9.44083e-10
65122309	chr15:65122309:T:C	1.35196e-17	-2.02433	-1.48098	7.50613e-10	-1.56756	-1.54622	2.69826e-05	-1.7982	-1.43937
65122484	chr15:65122484:C:T	2.76618e-15	1.81578	-9.44083e-10	7.66797e-09	-0.789865	-9.44083e-10	0.000282552	-0.888897	-9.44083e-10
65122587	chr15:65122587:A:G	8.07388e-17	-3.43345e-10	-1.71823	2.72113e-09	-3.43345e-10	-1.82587	0.000127916	-3.43345e-10	-1.68139
65122978	chr15:65122978:G:T	8.10858e-17	-3.43345e-10	-1.71394	2.71972e-09	-3.43345e-10	-1.82639	0.000128531	-3.43345e-10	-1.67659
65122997	chr15:65122997:T:C	1.31457e-17	-2.02478	-1.50857	7.32556e-10	-1.56877	-1.56936	2.62522e-05	-1.79781	-1.4672
65124356	chr15:65124356:T:C	1.01941e-17	-2.00582	-1.78182	6.20938e-10	-1.518	-1.78544	2.0076e-05	-1.75971	-1.77352
65124846	chr15:65124846:G:A	1.09186e-17	-1.98379	-1.73519	6.82567e-10	-1.47216	-1.73665	2.24035e-05	-1.72319	-1.70036
65125694	chr15:65125694:C:T	7.77848e-17	-3.43345e-10	-1.7555	2.87661e-09	-3.43345e-10	-1.7703	0.000119056	-3.43345e-10	-1.75317
65126064	chr15:65126064:CCGA:C	7.306e-17	-3.43345e-10	-1.81816	2.7286e-09	-3.43345e-10	-1.82313	0.000112535	-3.43345e-10	-1.8095
65126149	chr15:65126149:C:T	1.38212e-16	-3.43345e-10	-1.18066	5.54175e-09	-3.43345e-10	-1.11461	0.000225577	-3.43345e-10	-1.1141
65126244	chr15:65126244:C:G	7.73301e-17	-3.43345e-10	-1.76136	3.16616e-09	-3.43345e-10	-1.6744	0.000123689	-3.43345e-10	-1.71499
65126310	chr15:65126310:T:C	7.42653e-17	-3.43345e-10	-1.8018	2.94206e-09	-3.43345e-10	-1.74781	0.000116279	-3.43345e-10	-1.77677
65126372	chr15:65126372:T:C	7.58637e-17	-3.43345e-10	-1.78051	2.79281e-09	-3.43345e-10	-1.79987	0.000110595	-3.43345e-10	-1.82689
65126574	chr15:65126574:C:T	9.99924e-17	-3.43345e-10	-1.50435	3.71561e-09	-3.43345e-10	-1.51437	0.000161171	-3.43345e-10	-1.4503
65126990	chr15:65126990:TG:T	1.96236e-16	-0.830125	-9.44083e-10	4.03198e-09	-1.43266	-9.44083e-10	0.000182209	-1.32761	-9.44083e-10
65127277	chr15:65127277:G:A	3.84325e-16	-3.43345e-10	-0.157957	1.07049e-08	-3.43345e-10	-0.456215	0.000498988	-3.43345e-10	-0.320179
65127458	chr15:65127458:C:T	1.13246e-16	-3.43345e-10	-1.37988	4.75056e-09	-3.43345e-10	-1.26866	0.000196742	-3.43345e-10	-1.25087
65127652	chr15:65127652:G:A	7.54783e-17	-3.43345e-10	-1.7856	2.91694e-09	-3.43345e-10	-1.75638	0.000115732	-3.43345e-10	-1.78148
65129393	chr15:65129393:CCT:C	7.66322e-17	-3.43345e-10	-1.77043	2.72375e-09	-3.43345e-10	-1.82491	0.00011155	-3.43345e-10	-1.81829
65131006	chr15:65131006:G:C	9.29174e-17	-3.43345e-10	-1.57774	3.45374e-09	-3.43345e-10	-1.58746	0.000148645	-3.43345e-10	-1.5312
65131337	chr15:65131337:T:C	1.20986e-16	-3.43345e-10	-1.31377	3.5884e-09	-3.43345e-10	-1.54921	0.00017904	-3.43345e-10	-1.34515
65131913	chr15:65131913:A:C	7.26508e-17	-3.43345e-10	-1.82378	2.78807e-09	-3.43345e-10	-1.80157	0.000112756	-3.43345e-10	-1.80753
65133474	chr15:65133474:G:T	1.3886e-16	-3.43345e-10	-1.17598	8.97852e-09	-3.43345e-10	-0.632082	0.000323148	-3.43345e-10	-0.754652
65134994	chr15:65134994:G:A	2.15591e-16	-0.736062	-9.44083e-10	4.32476e-09	-1.36256	-9.44083e-10	0.000196543	-1.25188	-9.44083e-10
65135986	chr15:65135986:G:A	5.76491e-17	-2.05507	-9.44083e-10	2.03912e-09	-2.1144	-9.44083e-10	8.29801e-05	-2.11416	-9.44083e-10
65136235	chr15:65136235:T:C	2.4791e-16	1.21627	-1.81265	1.03028e-09	-0.97846	-1.81862	4.60099e-05	-0.88238	-1.82153
65136502	chr15:65136502:G:A	2.07984e-16	-0.771982	-9.44083e-10	4.27261e-09	-1.37469	-9.44083e-10	0.000188885	-1.29162	-9.44083e-10
65136941	chr15:65136941:T:C	1.3863e-16	-3.43345e-10	-1.17764	5.559e-09	-3.43345e-10	-1.1115	0.000226288	-3.43345e-10	-1.11095
65137052	chr15:65137052:G:A	7.56567e-17	-3.43345e-10	-1.78324	2.82914e-09	-3.43345e-10	-1.78694	0.00011944	-3.43345e-10	-1.74995
65137064	chr15:65137064:G:A	3.31665e-17	-2.03618	-0.57173	1.50601e-09	-1.55108	-0.866381	6.66143e-05	-1.5152	-0.818644
65137363	chr15:65137363:A:G	9.21906e-17	-3.43345e-10	-1.58559	2.91157e-09	-3.43345e-10	-1.75823	0.000110985	-3.43345e-10	-1.82336
65138036	chr15:65138036:G:A	1.52954e-16	-3.43345e-10	-1.07931	1.0184e-08	-3.43345e-10	-0.506104	0.000364158	-3.43345e-10	-0.635173
65138344	chr15:65138344:C:T	1.82922e-16	-3.43345e-10	-0.900385	5.2174e-09	-3.43345e-10	-1.17492	0.000238547	-3.43345e-10	-1.05819
65139899	chr15:65139899:A:T	5.75307e-16	-3.43345e-10	0.245458	1.01496e-08	-3.43345e-10	-0.509479	0.000652317	-3.43345e-10	-0.0522307
65140028	chr15:65140028:T:C	2.33537e-17	-1.21592	-1.74277	2.70243e-09	-0.0803636	-1.7524	8.43829e-05	-0.361543	-1.73585
65140095	chr15:65140095:G:A	7.25972e-17	-3.43345e-10	-1.82452	2.74167e-09	-3.43345e-10	-1.81835	0.000110406	-3.43345e-10	-1.8286
65141718	chr15:65141718:C:T	9.18259e-16	2.47268	-1.75965	2.15346e-09	-0.274331	-1.78551	0.000101592	-0.0955622	-1.81624
65142203	chr15:65142203:T:C	3.21953e-16	-3.43345e-10	-0.335039	6.34763e-09	-3.43345e-10	-0.978835	0.000400586	-3.43345e-10	-0.539833
65142355	chr15:65142355:C:T	5.54764e-17	-2.09349	-9.44083e-10	2.05472e-09	-2.10678	-9.44083e-10	8.46019e-05	-2.09481	-9.44083e-10
65142452	chr15:65142452:G:C	7.53684e-17	-3.43345e-10	-1.78706	2.91867e-09	-3.43345e-10	-1.75579	0.00011644	-3.43345e-10	-1.77538
65143248	chr15:65143248:T:C	2.23459e-16	-3.43345e-10	-0.700219	6.16484e-09	-3.43345e-10	-1.00806	0.00030088	-3.43345e-10	-0.826052
65143981	chr15:65143981:C:T	8.0553e-17	-3.43345e-10	-1.72053	2.97752e-09	-3.43345e-10	-1.73583	0.000122641	-3.43345e-10	-1.7235
65144354	chr15:65144354:A:G	5.72194e-16	-3.43345e-10	0.240032	1.12817e-08	-3.43345e-10	-0.403732	0.000411893	-3.43345e-10	-0.511998
65145229	chr15:65145229:C:T	5.4791e-17	-2.10592	-9.44083e-10	2.2448e-09	-2.0183	-9.44083e-10	9.02174e-05	-2.03054	-9.44083e-10
65145505	chr15:65145505:C:T	5.99487e-17	-2.01596	-9.44083e-10	2.05023e-09	-2.10897	-9.44083e-10	8.29214e-05	-2.11487	-9.44083e-10
65146540	chr15:65146540:C:T	8.18069e-17	-3.43345e-10	-1.70508	3.45603e-09	-3.43345e-10	-1.5868	0.000132937	-3.43345e-10	-1.64289
65146637	chr15:65146637:A:C	7.24239e-17	-3.43345e-10	-1.82691	2.73761e-09	-3.43345e-10	-1.81983	0.000110673	-3.43345e-10	-1.82618
65146676	chr15:65146676:G:A	1.47318e-16	-3.43345e-10	-1.11685	9.6317e-09	-3.43345e-10	-0.561858	0.000345191	-3.43345e-10	-0.688664
65146710	chr15:65146710:C:G	3.11965e-16	-3.43345e-10	-0.366556	9.14436e-09	-3.43345e-10	-0.613781	0.000409817	-3.43345e-10	-0.517051
65147131	chr15:65147131:G:A	8.46886e-17	-3.43345e-10	-1.67046	2.96937e-09	-3.43345e-10	-1.73857	0.00012955	-3.43345e-10	-1.66869
65147193	chr15:65147193:A:G	7.8914e-16	2.27538	-1.71389	1.98802e-09	-0.394769	-1.74501	9.17296e-05	-0.221318	-1.7926
65147754	chr15:65147754:T:A	3.13632e-16	1.45487	-1.81609	1.85304e-09	-0.403229	-1.80686	7.94741e-05	-0.452199	-1.70513
65147892	chr15:65147892:C:G	1.06491e-16	-3.43345e-10	-1.44138	3.97819e-09	-3.43345e-10	-1.44609	0.00017251	-3.43345e-10	-1.3823
65148174	chr15:65148174:G:A	8.17518e-17	-3.43345e-10	-1.70576	2.71742e-09	-3.43345e-10	-1.82724	0.000110637	-3.43345e-10	-1.82651
65148213	chr15:65148213:G:A	8.95233e-17	-3.43345e-10	-1.61495	3.98382e-09	-3.43345e-10	-1.44468	0.000149498	-3.43345e-10	-1.52548
65148250	chr15:65148250:T:G	1.19593e-16	-3.43345e-10	-1.32535	5.0726e-09	-3.43345e-10	-1.20306	0.000176181	-3.43345e-10	-1.36125
65150123	chr15:65150123:A:G	1.15366e-17	-1.98568	-1.67824	7.2043e-10	-1.47426	-1.68056	2.32047e-05	-1.7251	-1.6633
65150185	chr15:65150185:G:A	4.85904e-16	1.51946	-1.44289	3.89885e-09	0.0079436	-1.47418	0.000125627	-0.0181704	-1.68128
65150725	chr15:65150725:A:C	8.11169e-17	-3.43345e-10	-1.71355	2.72016e-09	-3.43345e-10	-1.82623	0.000128539	-3.43345e-10	-1.67653
65151202	chr15:65151202:G:A	1.55008e-16	-3.43345e-10	-1.06597	8.44055e-09	-3.43345e-10	-0.693871	0.000323211	-3.43345e-10	-0.754455
65153689	chr15:65153689:A:T	1.48624e-17	-1.98307	-1.42754	1.04828e-09	-1.46489	-1.31488	3.31143e-05	-1.72798	-1.30482
65153800	chr15:65153800:C:G	1.21828e-16	-3.43345e-10	-1.30683	3.59752e-09	-3.43345e-10	-1.54667	0.000180124	-3.43345e-10	-1.33912
65153880	chr15:65153880:C:T	1.27987e-16	-1.25752	-9.44083e-10	2.41848e-09	-1.94378	-9.44083e-10	0.000101779	-1.90996	-9.44083e-10
65154024	chr15:65154024:A:C	5.93605e-16	1.88097	-1.6042	3.12715e-09	-0.0533468	-1.63345	0.000100902	-0.137816	-1.7808
65154304	chr15:65154304:GAGA:G	7.24737e-17	-3.43345e-10	-1.82622	2.75144e-09	-3.43345e-10	-1.81479	0.000110409	-3.43345e-10	-1.82857
65157196	chr15:65157196:A:G	7.23463e-17	-3.43345e-10	-1.82798	2.73905e-09	-3.43345e-10	-1.81931	0.000110725	-3.43345e-10	-1.82571
65158107	chr15:65158107:A:G	1.06942e-16	-3.43345e-10	-1.43716	4.49011e-09	-3.43345e-10	-1.32504	0.000177629	-3.43345e-10	-1.35306
65160044	chr15:65160044:T:C	7.96742e-17	-3.43345e-10	-1.7315	3.32547e-09	-3.43345e-10	-1.62531	0.00012862	-3.43345e-10	-1.6759
65160216	chr15:65160216:A:G	5.82096e-16	1.89195	-1.63476	2.48616e-09	-0.26927	-1.64691	0.000114619	-0.0487211	-1.74243
65160368	chr15:65160368:T:G	7.33356e-17	-3.43345e-10	-1.8144	2.71423e-09	-3.43345e-10	-1.82841	0.000110591	-3.43345e-10	-1.82692
65160680	chr15:65160680:A:G	1.09342e-16	-3.43345e-10	-1.41496	4.0831e-09	-3.43345e-10	-1.42006	0.000177601	-3.43345e-10	-1.35322
65160725	chr15:65160725:T:C	8.42578e-17	-3.43345e-10	-1.67556	2.71409e-09	-3.43345e-10	-1.82846	0.000134013	-3.43345e-10	-1.63483
65161374	chr15:65161374:A:AG	7.96648e-17	-3.43345e-10	-1.73162	3.32501e-09	-3.43345e-10	-1.62545	0.000128594	-3.43345e-10	-1.6761
65162234	chr15:65162234:T:C	1.62693e-16	-3.43345e-10	-1.01758	1.09904e-08	-3.43345e-10	-0.429897	0.00039274	-3.43345e-10	-0.559613
65162270	chr15:65162270:C:A	7.28471e-17	-3.43345e-10	-1.82108	2.72915e-09	-3.43345e-10	-1.82293	0.000110435	-3.43345e-10	-1.82833
65162321	chr15:65162321:C:T	3.50071e-16	1.30448	-1.55579	2.91442e-09	-0.160884	-1.59636	0.000101026	-0.182941	-1.73444
65162855	chr15:65162855:T:C	3.83193e-16	1.64987	-1.81078	2.14911e-09	-0.244631	-1.81723	8.23951e-05	-0.300717	-1.82052
65162973	chr15:65162973:C:T	2.8326e-15	3.5041	-1.66459	5.46929e-09	0.58698	-1.71475	0.000296977	0.920488	-1.7596
65163795	chr15:65163795:A:G	6.11029e-17	-1.99689	-9.44083e-10	2.03922e-09	-2.11435	-9.44083e-10	8.31468e-05	-2.11215	-9.44083e-10
65164385	chr15:65164385:G:T	6.69302e-17	-1.9058	-9.44083e-10	2.03851e-09	-2.1147	-9.44083e-10	8.35567e-05	-2.10724	-9.44083e-10
65165193	chr15:65165193:T:C	1.37165e-17	-2.11161	-1.37923	4.87115e-10	-1.92319	-1.62298	2.36682e-05	-1.98937	-1.37926
65165445	chr15:65165445:G:A	4.74684e-17	-0.436082	-1.8133	3.25256e-09	-0.042362	-1.60511	8.45481e-05	-0.267707	-1.82773
65167139	chr15:65167139:C:T	5.83089e-17	-2.04369	-9.44083e-10	2.04103e-09	-2.11346	-9.44083e-10	8.29056e-05	-2.11506	-9.44083e-10
65167148	chr15:65167148:G:T	1.70323e-16	-3.43345e-10	-0.97175	6.29464e-09	-3.43345e-10	-0.987219	0.000278492	-3.43345e-10	-0.903371
65167316	chr15:65167316:G:A	8.04294e-17	-3.43345e-10	-1.72207	2.90975e-09	-3.43345e-10	-1.75885	0.000124371	-3.43345e-10	-1.70949
65167555	chr15:65167555:A:T	7.57854e-17	-3.43345e-10	-1.78154	2.72661e-09	-3.43345e-10	-1.82386	0.000112008	-3.43345e-10	-1.81419
65167897	chr15:65167897:T:A	7.23003e-17	-3.43345e-10	-1.82862	2.71462e-09	-3.43345e-10	-1.82827	0.000110404	-3.43345e-10	-1.82861
65168155	chr15:65168155:C:T	2.40787e-16	-0.625535	-9.44083e-10	2.54946e-08	0.411548	-9.44083e-10	0.00115683	0.520678	-9.44083e-10
65168868	chr15:65168868:T:G	1.55267e-16	-3.43345e-10	-1.0643	5.73665e-09	-3.43345e-10	-1.08004	0.000252596	-3.43345e-10	-1.00097
65168885	chr15:65168885:ATCGC:A	2.47791e-16	-0.596861	-9.44083e-10	2.94477e-08	0.555698	-9.44083e-10	0.00134908	0.674419	-9.44083e-10
65169125	chr15:65169125:G:A	9.43575e-17	-3.43345e-10	-1.56235	2.71442e-09	-3.43345e-10	-1.82834	0.000167791	-3.43345e-10	-1.41004
65169841	chr15:65169841:C:T	3.27733e-16	1.4912	-1.80844	2.72077e-09	-0.0298699	-1.79613	0.000122771	-0.0320959	-1.69034
65169880	chr15:65169880:C:T	8.6873e-17	-3.43345e-10	-1.645	2.72073e-09	-3.43345e-10	-1.82602	0.000138613	-3.43345e-10	-1.60108
65169970	chr15:65169970:AG:A	8.15854e-17	-3.43345e-10	-1.70779	3.28242e-09	-3.43345e-10	-1.63834	0.000120976	-3.43345e-10	-1.73717
65169971	chr15:65169971:G:C	7.79935e-17	-3.43345e-10	-1.75282	3.04573e-09	-3.43345e-10	-1.71318	0.000119732	-3.43345e-10	-1.74751
65171427	chr15:65171427:A:G	1.17474e-16	-0.749973	-0.59326	3.82924e-09	-1.38714	-0.0971139	0.000112858	-1.20986	-0.596766
65172837	chr15:65172837:C:T	8.27392e-17	-3.43345e-10	-1.69375	2.8581e-09	-3.43345e-10	-1.77676	0.0001231	-3.43345e-10	-1.71977
65173299	chr15:65173299:G:A	7.84536e-17	-3.43345e-10	-1.74694	2.90566e-09	-3.43345e-10	-1.76026	0.000119501	-3.43345e-10	-1.74944
65174839	chr15:65174839:A:G	4.06631e-16	1.71777	-1.81931	1.38735e-09	-0.677371	-1.82215	6.3266e-05	-0.569048	-1.81637
65175049	chr15:65175049:C:T	4.39521e-16	1.76236	-1.78612	1.46997e-09	-0.650047	-1.79163	6.43664e-05	-0.539562	-1.82861
65175314	chr15:65175314:C:T	7.26104e-17	-3.43345e-10	-1.82434	2.76775e-09	-3.43345e-10	-1.80888	0.000111429	-3.43345e-10	-1.81937
65175663	chr15:65175663:G:C	2.64601e-15	1.77136	-9.44083e-10	7.45035e-09	-0.818656	-9.44083e-10	0.000275128	-0.915527	-9.44083e-10
65176201	chr15:65176201:C:G	9.32463e-17	-3.43345e-10	-1.5742	3.75914e-09	-3.43345e-10	-1.50273	0.000135815	-3.43345e-10	-1.62147
65176418	chr15:65176418:G:A	7.91038e-17	-3.43345e-10	-1.73868	2.72922e-09	-3.43345e-10	-1.8229	0.000114187	-3.43345e-10	-1.79492
65176504	chr15:65176504:T:C	7.50796e-17	-3.43345e-10	-1.7909	2.80343e-09	-3.43345e-10	-1.79607	0.00011808	-3.43345e-10	-1.7614
65177059	chr15:65177059:T:C	7.24011e-17	-3.43345e-10	-1.82722	2.73611e-09	-3.43345e-10	-1.82038	0.000110626	-3.43345e-10	-1.8266
65178902	chr15:65178902:G:T	1.02527e-16	-3.43345e-10	-1.47932	3.7814e-09	-3.43345e-10	-1.49682	0.000165192	-3.43345e-10	-1.42565
65179912	chr15:65179912:T:G	7.37844e-17	-3.43345e-10	-1.8083	2.90484e-09	-3.43345e-10	-1.76054	0.00011529	-3.43345e-10	-1.78531
65180546	chr15:65180546:ATTC:A	2.88625e-16	-0.0077163	-0.4366	2.36904e-09	-1.45777	-0.506664	6.08943e-05	-1.51585	-0.907772
65181002	chr15:65181002:C:T	7.32612e-17	-3.43345e-10	-1.81541	2.86563e-09	-3.43345e-10	-1.77413	0.000114058	-3.43345e-10	-1.79606
65181215	chr15:65181215:C:A	1.02677e-16	-3.43345e-10	-1.47786	4.29668e-09	-3.43345e-10	-1.36907	0.000170202	-3.43345e-10	-1.39578
65181371	chr15:65181371:T:C	7.29465e-17	-3.43345e-10	-1.81972	2.72532e-09	-3.43345e-10	-1.82433	0.000112015	-3.43345e-10	-1.81413
65181464	chr15:65181464:T:C	7.2535e-17	-3.43345e-10	-1.82538	2.74675e-09	-3.43345e-10	-1.8165	0.000110862	-3.43345e-10	-1.82448
65181906	chr15:65181906:A:G	8.9579e-18	-2.08846	-1.82845	5.07944e-10	-1.71966	-1.78464	1.59589e-05	-1.9341	-1.82864
65181994	chr15:65181994:G:A	7.44859e-17	-3.43345e-10	-1.79884	2.82841e-09	-3.43345e-10	-1.7872	0.000114298	-3.43345e-10	-1.79396
65182912	chr15:65182912:T:C	5.85285e-16	1.98716	-1.72451	1.64878e-09	-0.532964	-1.79392	7.47947e-05	-0.405578	-1.81244
65183014	chr15:65183014:T:TTAGTGGGGCG	1.38958e-16	-1.17528	-9.44083e-10	3.39142e-09	-1.60567	-9.44083e-10	0.000151347	-1.51319	-9.44083e-10
65184038	chr15:65184038:C:T	7.23993e-17	-3.43345e-10	-1.82725	2.73592e-09	-3.43345e-10	-1.82045	0.000110623	-3.43345e-10	-1.82663
65184558	chr15:65184558:G:A	1.25321e-16	-3.43345e-10	-1.27857	6.22097e-09	-3.43345e-10	-0.998991	0.000183687	-3.43345e-10	-1.31953
65184729	chr15:65184729:G:A	7.746e-17	-3.43345e-10	-1.75968	2.9184e-09	-3.43345e-10	-1.75588	0.000118139	-3.43345e-10	-1.7609
65185842	chr15:65185842:T:G	5.16716e-16	1.90484	-1.7668	2.65911e-09	-0.0591547	-1.78977	9.68123e-05	-0.132465	-1.82752
65186672	chr15:65186672:C:T	2.27578e-16	-0.681953	-9.44083e-10	3.45912e-09	-1.5859	-9.44083e-10	0.000154022	-1.49567	-9.44083e-10
65186710	chr15:65186710:C:T	7.44273e-17	-3.43345e-10	-1.79962	2.8971e-09	-3.43345e-10	-1.76321	0.000114324	-3.43345e-10	-1.79373
65186728	chr15:65186728:A:G	7.72115e-17	-3.43345e-10	-1.7629	2.92427e-09	-3.43345e-10	-1.75387	0.000118015	-3.43345e-10	-1.76195
65187541	chr15:65187541:A:G	7.23768e-17	-3.43345e-10	-1.82756	2.78346e-09	-3.43345e-10	-1.80322	0.000111827	-3.43345e-10	-1.81581
65187740	chr15:65187740:C:T	8.48212e-17	-3.43345e-10	-1.6689	2.90054e-09	-3.43345e-10	-1.76202	0.000125873	-3.43345e-10	-1.69749
65187951	chr15:65187951:T:C	7.31012e-17	-3.43345e-10	-1.8176	2.75563e-09	-3.43345e-10	-1.81327	0.000111644	-3.43345e-10	-1.81745
65188324	chr15:65188324:A:G	7.27422e-17	-3.43345e-10	-1.82252	2.74077e-09	-3.43345e-10	-1.81868	0.000111089	-3.43345e-10	-1.82243
65188370	chr15:65188370:A:G	5.44193e-17	-2.11273	-9.44083e-10	2.09231e-09	-2.08865	-9.44083e-10	8.33648e-05	-2.10954	-9.44083e-10
65188616	chr15:65188616:T:C	7.7641e-17	-3.43345e-10	-1.75735	2.89506e-09	-3.43345e-10	-1.76391	0.000123416	-3.43345e-10	-1.7172
65188773	chr15:65188773:C:T	7.7072e-17	-3.43345e-10	-1.7647	2.93058e-09	-3.43345e-10	-1.75172	0.000117803	-3.43345e-10	-1.76374
65189953	chr15:65189953:A:G	5.80992e-17	-2.04729	-9.44083e-10	2.63155e-09	-1.85935	-9.44083e-10	0.000106434	-1.86524	-9.44083e-10
65191126	chr15:65191126:C:T	7.28953e-17	-3.43345e-10	-1.82042	2.87711e-09	-3.43345e-10	-1.77013	0.000114694	-3.43345e-10	-1.7905
65191321	chr15:65191321:A:G	7.84126e-17	-3.43345e-10	-1.74746	2.74302e-09	-3.43345e-10	-1.81786	0.000123563	-3.43345e-10	-1.71601
65191383	chr15:65191383:T:G	9.46297e-17	-3.43345e-10	-1.55947	2.92923e-09	-3.43345e-10	-1.75218	0.000155108	-3.43345e-10	-1.48864
65191915	chr15:65191915:C:A	5.53032e-17	-2.09662	-9.44083e-10	2.31724e-09	-1.98654	-9.44083e-10	9.2216e-05	-2.00863	-9.44083e-10
65192158	chr15:65192158:AG:A	8.03398e-17	-3.43345e-10	-1.72318	3.34825e-09	-3.43345e-10	-1.61848	0.000129911	-3.43345e-10	-1.66591
65192801	chr15:65192801:A:C	9.82667e-17	-3.43345e-10	-1.52176	4.36319e-09	-3.43345e-10	-1.35371	0.000165815	-3.43345e-10	-1.42189
65193239	chr15:65193239:G:A	9.53501e-17	-3.43345e-10	-1.55189	3.53392e-09	-3.43345e-10	-1.56451	0.000152963	-3.43345e-10	-1.50256
65193402	chr15:65193402:C:T	7.96893e-17	-3.43345e-10	-1.73131	3.32645e-09	-3.43345e-10	-1.62501	0.00012865	-3.43345e-10	-1.67567
65194294	chr15:65194294:A:G	1.30201e-16	-3.43345e-10	-1.24037	4.87013e-09	-3.43345e-10	-1.2438	0.000206124	-3.43345e-10	-1.20429
65194994	chr15:65194994:C:T	3.81962e-16	-0.164125	-9.44083e-10	2.33513e-08	0.323737	-9.44083e-10	0.00122982	0.581862	-9.44083e-10
65195757	chr15:65195757:G:A	5.91309e-17	-2.02969	-9.44083e-10	6.52787e-09	-0.950837	-9.44083e-10	0.000300482	-0.827372	-9.44083e-10
65195831	chr15:65195831:G:A	1.24015e-16	-3.43345e-10	-1.28904	3.88264e-09	-3.43345e-10	-1.4704	0.000175644	-3.43345e-10	-1.3643
65195943	chr15:65195943:C:A	7.80062e-17	-3.43345e-10	-1.75266	2.72847e-09	-3.43345e-10	-1.82318	0.000122936	-3.43345e-10	-1.7211
65195961	chr15:65195961:A:C	7.32975e-17	-3.43345e-10	-1.81492	2.86917e-09	-3.43345e-10	-1.77289	0.000114828	-3.43345e-10	-1.78932
65195976	chr15:65195976:A:T	7.30549e-17	-3.43345e-10	-1.81823	2.84671e-09	-3.43345e-10	-1.78075	0.000113595	-3.43345e-10	-1.80013
65196071	chr15:65196071:G:A	7.25962e-17	-3.43345e-10	-1.82453	2.78913e-09	-3.43345e-10	-1.80119	0.000112456	-3.43345e-10	-1.8102
65196368	chr15:65196368:T:C	9.37689e-17	-3.43345e-10	-1.56861	3.29758e-09	-3.43345e-10	-1.63373	0.000135167	-3.43345e-10	-1.62625
65196508	chr15:65196508:T:C	9.08455e-17	-3.43345e-10	-1.60029	3.02526e-09	-3.43345e-10	-1.71992	0.000133657	-3.43345e-10	-1.63748
65196566	chr15:65196566:G:A	7.94575e-17	-3.43345e-10	-1.73422	2.94234e-09	-3.43345e-10	-1.74771	0.000121032	-3.43345e-10	-1.7367
65196790	chr15:65196790:C:T	2.51156e-16	1.18895	-1.77232	1.3569e-09	-0.726652	-1.79507	6.2378e-05	-0.572091	-1.82746
65197096	chr15:65197096:G:A	7.23109e-17	-3.43345e-10	-1.82847	3.05752e-09	-3.43345e-10	-1.70931	0.00011052	-3.43345e-10	-1.82757
65197350	chr15:65197350:T:C	8.22422e-17	-3.43345e-10	-1.69978	2.77176e-09	-3.43345e-10	-1.80743	0.00011806	-3.43345e-10	-1.76157
65198563	chr15:65198563:T:C	8.28995e-17	-3.43345e-10	-1.69182	2.77773e-09	-3.43345e-10	-1.80528	0.000118768	-3.43345e-10	-1.75559
65198995	chr15:65198995:G:A	7.22996e-17	-3.43345e-10	-1.82863	2.77671e-09	-3.43345e-10	-1.80565	0.000111702	-3.43345e-10	-1.81693
65199178	chr15:65199178:A:G	5.42739e-17	-2.1154	-9.44083e-10	2.51134e-09	-1.9061	-9.44083e-10	8.93187e-05	-2.04055	-9.44083e-10
65199544	chr15:65199544:C:T	4.34099e-16	1.50953	-1.54571	3.30153e-09	-0.010299	-1.62223	0.000117855	-0.0252709	-1.73803
65199566	chr15:65199566:T:C	1.4288e-16	-3.43345e-10	-1.14744	6.43128e-09	-3.43345e-10	-0.965744	0.000258545	-3.43345e-10	-0.977692
65199687	chr15:65199687:G:A	7.8086e-17	-3.43345e-10	-1.75163	3.04821e-09	-3.43345e-10	-1.71236	0.000119043	-3.43345e-10	-1.75328
65199963	chr15:65199963:G:A	2.66025e-16	1.23408	-1.75994	1.38657e-09	-0.72832	-1.77176	6.42768e-05	-0.541539	-1.82802
65200050	chr15:65200050:C:T	8.93096e-17	-3.43345e-10	-1.61734	3.00812e-09	-3.43345e-10	-1.7256	0.000132042	-3.43345e-10	-1.64964
65200083	chr15:65200083:C:T	3.87352e-16	-3.43345e-10	-0.150111	7.43268e-09	-3.43345e-10	-0.821031	0.000481136	-3.43345e-10	-0.356611
65200826	chr15:65200826:C:A	1.59229e-17	-1.94872	-1.39297	6.1089e-10	-2.08743	-1.23232	3.14415e-05	-2.03781	-1.04682
65200843	chr15:65200843:T:C	1.66133e-16	-3.43345e-10	-0.996656	6.65421e-09	-3.43345e-10	-0.931668	0.000418087	-3.43345e-10	-0.497071
65200971	chr15:65200971:G:A	1.05081e-14	-0.186772	3.33722	2.41903e-07	-1.54539	4.20701	0.0137758	-1.47672	4.47463
65201176	chr15:65201176:A:G	1.14725e-16	-3.43345e-10	-1.3669	4.0302e-09	-3.43345e-10	-1.4331	0.000193803	-3.43345e-10	-1.26592
65201329	chr15:65201329:C:T	1.1563e-15	0.379612	0.56392	5.08596e-09	-1.31209	0.111657	0.000177682	-1.38513	0.032361
65201514	chr15:65201514:G:A	7.35054e-17	-0.457154	-1.35493	7.43187e-10	-1.66735	-1.45638	2.84447e-05	-1.78885	-1.39595
65201594	chr15:65201594:T:C	1.84134e-17	-2.11538	-1.08099	1.01845e-09	-1.93114	-0.877491	3.04312e-05	-1.97466	-1.14263
65201759	chr15:65201759:GA:G	9.19879e-17	-3.43345e-10	-1.58779	3.39973e-09	-3.43345e-10	-1.60322	0.000132495	-3.43345e-10	-1.64621
65201764	chr15:65201764:GAAAAGAAA:G	1.01418e-16	-3.43345e-10	-1.49019	3.737e-09	-3.43345e-10	-1.50864	0.000144574	-3.43345e-10	-1.55897
65201790	chr15:65201790:A:T	1.01708e-16	-3.43345e-10	-1.48734	3.74498e-09	-3.43345e-10	-1.5065	0.000145438	-3.43345e-10	-1.55301
65201874	chr15:65201874:A:G	4.58378e-16	0.309451	-0.291203	3.00595e-09	-1.2908	-0.435523	0.00011146	-1.42224	-0.396858
65202079	chr15:65202079:A:T	2.65345e-16	-3.43345e-10	-0.528413	1.17641e-08	-3.43345e-10	-0.361862	0.000443088	-3.43345e-10	-0.438994
65202264	chr15:65202264:A:G	1.03349e-16	-3.43345e-10	-1.47133	3.80158e-09	-3.43345e-10	-1.4915	0.000147667	-3.43345e-10	-1.5378
65202363	chr15:65202363:A:G	1.03436e-16	-3.43345e-10	-1.4705	3.80514e-09	-3.43345e-10	-1.49056	0.000147794	-3.43345e-10	-1.53694
65202486	chr15:65202486:G:A	8.77898e-17	-3.43345e-10	-1.6345	3.8277e-09	-3.43345e-10	-1.48465	0.000142681	-3.43345e-10	-1.57215
65202620	chr15:65202620:G:A	1.15786e-16	-3.43345e-10	-1.3577	3.98603e-09	-3.43345e-10	-1.44412	0.000167321	-3.43345e-10	-1.41285
65202921	chr15:65202921:C:T	8.99694e-17	-3.43345e-10	-1.60998	3.41781e-09	-3.43345e-10	-1.59792	0.000130511	-3.43345e-10	-1.6613
65203409	chr15:65203409:A:G	1.03349e-16	-3.43345e-10	-1.47133	3.80158e-09	-3.43345e-10	-1.4915	0.000147667	-3.43345e-10	-1.5378
65203482	chr15:65203482:A:G	1.679e-16	-0.466578	-0.519496	1.79939e-09	-1.62397	-0.615494	6.88592e-05	-1.74978	-0.550914
65203489	chr15:65203489:A:G	4.41758e-16	0.117571	-0.136254	3.31529e-09	-1.33639	-0.291977	0.000124076	-1.45736	-0.254507
65203785	chr15:65203785:A:G	1.0066e-16	-3.43345e-10	-1.49769	3.70037e-09	-3.43345e-10	-1.51849	0.000144164	-3.43345e-10	-1.56181
65204000	chr15:65204000:G:A	1.7007e-16	-3.43345e-10	-0.973236	6.49594e-09	-3.43345e-10	-0.95574	0.000259432	-3.43345e-10	-0.974267
65204137	chr15:65204137:T:G	2.30585e-16	-0.163837	-0.504989	2.15442e-09	-1.45515	-0.60424	8.1275e-05	-1.6031	-0.531824
65204249	chr15:65204249:C:T	2.31444e-16	-0.0996259	-0.565483	1.89863e-09	-1.49074	-0.69505	7.23124e-05	-1.56593	-0.685836
65205171	chr15:65205171:C:T	5.47822e-17	-2.10608	-9.44083e-10	2.14535e-09	-2.06361	-9.44083e-10	8.64903e-05	-2.07273	-9.44083e-10
65205511	chr15:65205511:A:G	1.51207e-16	-0.409446	-0.681348	1.64588e-09	-1.53116	-0.797478	6.25787e-05	-1.66452	-0.731821
65205553	chr15:65205553:G:T	1.8101e-17	-1.45551	-1.75797	5.03352e-10	-1.68476	-1.82862	1.87287e-05	-1.77641	-1.8263
65205787	chr15:65205787:G:A	3.4439e-16	0.475078	-0.742748	2.3312e-09	-1.11136	-0.869169	8.76171e-05	-1.25134	-0.808446
65206574	chr15:65206574:T:G	1.02076e-16	-3.43345e-10	-1.48373	3.63605e-09	-3.43345e-10	-1.53602	0.000144824	-3.43345e-10	-1.55724
65207369	chr15:65207369:G:A	8.6295e-17	-3.43345e-10	-1.65167	3.03129e-09	-3.43345e-10	-1.71793	0.000120774	-3.43345e-10	-1.73884
65207420	chr15:65207420:C:T	2.78175e-16	-0.368176	-0.113019	2.18607e-09	-1.6275	-0.417308	0.000109883	-1.70353	-0.129812
65207617	chr15:65207617:G:A	1.75924e-16	-3.43345e-10	-0.939394	7.55111e-09	-3.43345e-10	-0.805223	0.000448538	-3.43345e-10	-0.426767
65208097	chr15:65208097:G:A	1.35339e-15	0.149285	0.951641	7.28393e-09	-1.26736	0.426116	0.000420056	-1.36181	0.869435
65208175	chr15:65208175:T:C	7.2612e-17	-3.43345e-10	-1.82431	2.79827e-09	-3.43345e-10	-1.79791	0.000111462	-3.43345e-10	-1.81908
65209794	chr15:65209794:T:G	4.48851e-15	-3.43345e-10	2.29983	1.36812e-07	-3.43345e-10	2.09169	0.00951904	-3.43345e-10	2.62829
65210273	chr15:65210273:G:A	4.63789e-16	-0.399375	0.42936	3.52437e-09	-1.52792	-0.039292	0.000196745	-1.62281	0.371957
65210340	chr15:65210340:G:A	7.66518e-17	-3.43345e-10	-1.77017	2.72474e-09	-3.43345e-10	-1.82454	0.00011381	-3.43345e-10	-1.79823
65210561	chr15:65210561:G:A	1.16305e-16	-1.35323	-9.44083e-10	2.95495e-09	-1.74343	-9.44083e-10	0.000127158	-1.68733	-9.44083e-10
65210823	chr15:65210823:G:A	8.06288e-17	-1.71959	-9.44083e-10	4.89273e-09	-1.23917	-9.44083e-10	0.000121335	-1.7342	-9.44083e-10
65210872	chr15:65210872:G:A	3.07644e-16	-3.43345e-10	-0.380503	1.10973e-08	-3.43345e-10	-0.420212	0.000478555	-3.43345e-10	-0.36199
65212090	chr15:65212090:C:A	2.22426e-16	-3.43345e-10	-0.70485	8.76115e-09	-3.43345e-10	-0.65659	0.000600582	-3.43345e-10	-0.134862
65212689	chr15:65212689:G:A	9.91879e-17	-3.43345e-10	-1.51243	3.44014e-09	-3.43345e-10	-1.5914	0.000147736	-3.43345e-10	-1.53734
65212700	chr15:65212700:C:T	1.55032e-16	-0.98265	-0.0831618	1.90878e-09	-1.64223	-0.538222	7.57001e-05	-1.71107	-0.494911
65213975	chr15:65213975:T:A	3.03263e-16	0.0542412	-0.449085	2.82434e-09	-1.11623	-0.672408	0.000129746	-1.23908	-0.428104
65214071	chr15:65214071:A:AC	1.06404e-16	-0.402809	-1.03939	1.30201e-09	-1.3165	-1.24651	4.8401e-05	-1.49243	-1.16081
65214105	chr15:65214105:T:C	8.33709e-17	-3.43345e-10	-1.68615	2.9584e-09	-3.43345e-10	-1.74227	0.000118069	-3.43345e-10	-1.7615
65214259	chr15:65214259:C:A	7.1524e-17	-1.83941	-9.44083e-10	2.56701e-09	-1.88418	-9.44083e-10	0.000104177	-1.88667	-9.44083e-10
65216137	chr15:65216137:C:A	9.99439e-17	-3.43345e-10	-1.50484	3.75467e-09	-3.43345e-10	-1.50392	0.000165375	-3.43345e-10	-1.42455
65216579	chr15:65216579:C:T	8.66169e-17	-3.43345e-10	-1.64795	3.20372e-09	-3.43345e-10	-1.6626	0.000138313	-3.43345e-10	-1.60324
65216596	chr15:65216596:G:C	1.0432e-16	-3.43345e-10	-1.46198	3.90807e-09	-3.43345e-10	-1.46387	0.000169838	-3.43345e-10	-1.39792
65216790	chr15:65216790:C:T	7.31457e-17	-3.43345e-10	-1.81699	2.83385e-09	-3.43345e-10	-1.78528	0.000125559	-3.43345e-10	-1.69998
65216791	chr15:65216791:G:A	9.79776e-17	-3.43345e-10	-1.52471	3.66028e-09	-3.43345e-10	-1.52938	0.000158723	-3.43345e-10	-1.4656
65217531	chr15:65217531:G:A	1.17156e-16	-3.43345e-10	-1.34594	4.49851e-09	-3.43345e-10	-1.32317	0.000167242	-3.43345e-10	-1.41332
65217996	chr15:65217996:G:A	2.37846e-16	-0.497845	-0.139977	2.70464e-09	-1.48162	-0.350329	0.000114404	-1.59209	-0.200937
65219091	chr15:65219091:G:A	2.68381e-17	-1.75122	-1.0684	5.83333e-10	-2.05611	-1.3098	2.7579e-05	-2.09171	-1.124
65220249	chr15:65220249:C:T	8.07163e-17	-3.43345e-10	-1.7185	3.26286e-09	-3.43345e-10	-1.64431	0.000125293	-3.43345e-10	-1.7021
65220357	chr15:65220357:C:T	8.02504e-17	-3.43345e-10	-1.72429	3.23869e-09	-3.43345e-10	-1.65175	0.00012452	-3.43345e-10	-1.70829
65220424	chr15:65220424:C:A	7.6855e-17	-3.43345e-10	-1.76752	3.37364e-09	-3.43345e-10	-1.61093	0.00011677	-3.43345e-10	-1.77256
65220908	chr15:65220908:G:A	7.99891e-17	-3.43345e-10	-1.72756	2.77423e-09	-3.43345e-10	-1.80654	0.00012627	-3.43345e-10	-1.69434
65221176	chr15:65221176:G:T	1.50102e-16	-1.09813	-9.44083e-10	4.64758e-08	1.01201	-9.44083e-10	0.00256013	1.31505	-9.44083e-10
65221224	chr15:65221224:T:C	1.91773e-17	-1.55347	-1.60225	4.38252e-10	-1.98897	-1.66291	1.94951e-05	-2.05787	-1.50473
65221474	chr15:65221474:G:A	5.96194e-17	-2.02146	-9.44083e-10	3.36138e-09	-1.61457	-9.44083e-10	0.00012652	-1.69236	-9.44083e-10
65222098	chr15:65222098:C:T	1.53862e-17	-2.11536	-1.26062	5.52267e-10	-2.03585	-1.38479	3.03614e-05	-2.07886	-1.04073
65222250	chr15:65222250:C:T	4.05106e-17	-1.4522	-0.955681	5.6422e-10	-2.11521	-1.28402	3.05169e-05	-2.11344	-1.00104
65222573	chr15:65222573:A:G	1.51522e-17	-2.1154	-1.2759	5.46704e-10	-2.03233	-1.39843	2.99059e-05	-2.07621	-1.05849
65222632	chr15:65222632:C:T	6.43853e-17	-1.94456	-9.44083e-10	2.06567e-09	-2.10146	-9.44083e-10	8.50768e-05	-2.08921	-9.44083e-10
65223643	chr15:65223643:A:G	1.37449e-17	-1.68503	-1.80375	3.60905e-10	-2.01976	-1.8263	1.42625e-05	-2.08149	-1.79363
65224094	chr15:65224094:A:G	7.49332e-17	-3.43345e-10	-1.79285	3.69042e-09	-3.43345e-10	-1.52118	0.000111723	-3.43345e-10	-1.81674
65225525	chr15:65225525:C:T	5.52426e-17	-2.09771	-9.44083e-10	2.27684e-09	-2.00413	-9.44083e-10	9.10361e-05	-2.02151	-9.44083e-10
65225627	chr15:65225627:C:T	8.7203e-17	-3.43345e-10	-1.64121	3.12095e-09	-3.43345e-10	-1.68878	0.000124222	-3.43345e-10	-1.71069
65225982	chr15:65225982:C:T	1.32924e-17	-1.6974	-1.82485	3.58874e-10	-2.02551	-1.82619	1.38266e-05	-2.08485	-1.82132
65226099	chr15:65226099:T:C	7.24596e-17	-3.43345e-10	-1.82642	2.83265e-09	-3.43345e-10	-1.78571	0.000111775	-3.43345e-10	-1.81628
65226633	chr15:65226633:T:C	2.16235e-17	-1.69469	-1.34097	5.12541e-10	-2.02883	-1.46646	2.62377e-05	-2.08551	-1.18006
65227051	chr15:65227051:T:G	1.75172e-17	-1.65866	-1.5876	4.31116e-10	-2.01407	-1.65423	1.96539e-05	-2.07522	-1.47927
65227133	chr15:65227133:C:T	1.56611e-17	-1.556	-1.80226	4.30808e-10	-1.85748	-1.81153	1.79958e-05	-1.83398	-1.80865
65227738	chr15:65227738:T:C	1.1902e-16	-3.43345e-10	-1.33016	4.18092e-09	-3.43345e-10	-1.39639	0.000179487	-3.43345e-10	-1.34266
65227749	chr15:65227749:G:A	1.3488e-17	-1.68647	-1.82118	3.60988e-10	-2.01772	-1.82811	1.39633e-05	-2.07998	-1.81635
65227876	chr15:65227876:C:T	1.93635e-17	-1.68142	-1.46464	4.72283e-10	-2.02463	-1.55246	2.25881e-05	-2.08161	-1.33372
65228464	chr15:65228464:G:T	1.61676e-16	-3.43345e-10	-1.02385	5.65473e-09	-3.43345e-10	-1.09443	0.000234321	-3.43345e-10	-1.07607
65228485	chr15:65228485:G:A	1.23473e-16	-3.43345e-10	-1.29342	4.3205e-09	-3.43345e-10	-1.36355	0.000186265	-3.43345e-10	-1.30559
65228498	chr15:65228498:T:C	8.70459e-17	-3.43345e-10	-1.64301	3.3354e-09	-3.43345e-10	-1.62232	0.000128505	-3.43345e-10	-1.67679
65228593	chr15:65228593:T:C	2.19731e-16	-3.43345e-10	-0.717043	7.23411e-09	-3.43345e-10	-0.84811	0.000402295	-3.43345e-10	-0.535577
65228685	chr15:65228685:A:G	1.70964e-17	-1.89322	-1.37736	4.79707e-10	-2.08865	-1.47285	2.32008e-05	-2.11349	-1.27509
65228759	chr15:65228759:C:T	1.6559e-17	-1.90152	-1.401	4.69757e-10	-2.09147	-1.49098	2.25828e-05	-2.11419	-1.30139
65228817	chr15:65228817:G:A	2.91283e-16	-0.435149	-9.44083e-10	8.61949e-09	-0.672891	-9.44083e-10	0.000345409	-0.688033	-9.44083e-10
65228843	chr15:65228843:G:A	4.18853e-16	-0.0719253	-9.44083e-10	9.94479e-09	-0.529868	-9.44083e-10	0.000353446	-0.665032	-9.44083e-10
65229932	chr15:65229932:G:A	1.34604e-17	-1.77299	-1.73671	4.09389e-10	-1.98199	-1.73802	1.63434e-05	-1.97569	-1.76324
65229982	chr15:65229982:C:T	1.43438e-17	-1.67361	-1.77251	3.66899e-10	-2.01606	-1.81353	1.4699e-05	-2.07861	-1.76637
65230020	chr15:65230020:G:C	1.15766e-16	-3.43345e-10	-1.35788	4.28157e-09	-3.43345e-10	-1.3726	0.000193663	-3.43345e-10	-1.26664
65230051	chr15:65230051:T:C	9.41376e-17	-3.43345e-10	-1.56469	3.20054e-09	-3.43345e-10	-1.6636	0.000121883	-3.43345e-10	-1.7297
65230297	chr15:65230297:C:T	1.00831e-16	-1.60981	0.113816	1.14868e-09	-2.11129	-0.577013	7.6266e-05	-2.11403	-0.084502
65230510	chr15:65230510:A:G	2.49886e-17	-1.11548	-1.77555	6.1068e-10	-1.53434	-1.78576	2.54155e-05	-1.50011	-1.79729
65230643	chr15:65230643:A:G	1.14855e-16	-3.43345e-10	-1.36577	4.24807e-09	-3.43345e-10	-1.38045	0.000192003	-3.43345e-10	-1.27525
65230697	chr15:65230697:T:A	8.56667e-17	-3.43345e-10	-1.65898	2.87475e-09	-3.43345e-10	-1.77095	0.000124884	-3.43345e-10	-1.70538
65231343	chr15:65231343:C:G	6.39157e-17	-1.45902	-0.492863	7.58195e-10	-2.11277	-0.990959	5.08313e-05	-2.10995	-0.494304
65232511	chr15:65232511:T:G	5.40923e-17	-1.47479	-0.643966	6.75873e-10	-2.11438	-1.10429	4.33757e-05	-2.11212	-0.650738
65232808	chr15:65232808:C:A	1.49206e-17	-1.76088	-1.64582	3.94755e-10	-2.09268	-1.66373	1.52251e-05	-2.11484	-1.69498
65232838	chr15:65232838:G:A	1.3631e-17	-1.88346	-1.61364	3.89103e-10	-2.03321	-1.73762	1.60681e-05	-2.03911	-1.71682
65233170	chr15:65233170:T:C	7.97923e-17	-3.43345e-10	-1.73002	3.2091e-09	-3.43345e-10	-1.66093	0.000123923	-3.43345e-10	-1.7131
65233255	chr15:65233255:T:C	7.755e-17	-3.43345e-10	-1.75852	3.09431e-09	-3.43345e-10	-1.69735	0.000120112	-3.43345e-10	-1.74434
65234008	chr15:65234008:G:A	5.38026e-17	-1.86336	-0.260766	1.89936e-09	-2.07097	-0.114437	6.41962e-05	-2.10093	-0.269887
65234463	chr15:65234463:A:C	3.14731e-17	-1.55927	-1.10104	5.04258e-10	-2.10846	-1.40313	3.37586e-05	-2.10389	-0.909635
65234760	chr15:65234760:A:C	3.06698e-17	-1.58936	-1.09681	5.04624e-10	-2.11152	-1.39934	3.37975e-05	-2.10796	-0.904417
65234988	chr15:65234988:A:G	4.76739e-17	-2.10754	-0.137526	2.57958e-09	-1.91615	0.0368614	9.74268e-05	-1.97893	0.0252738
65235082	chr15:65235082:A:G	7.22986e-17	-3.43345e-10	-1.82864	2.73844e-09	-3.43345e-10	-1.81953	0.000110451	-3.43345e-10	-1.82819
65235198	chr15:65235198:T:C	5.51051e-17	-2.1002	-9.44083e-10	2.0372e-09	-2.11534	-9.44083e-10	8.29094e-05	-2.11501	-9.44083e-10
65235269	chr15:65235269:T:C	1.31102e-16	-3.43345e-10	-1.23347	4.52854e-09	-3.43345e-10	-1.31652	0.000265333	-3.43345e-10	-0.951776
65236156	chr15:65236156:G:A	1.8988e-17	-2.11291	-1.05273	6.1102e-10	-2.07058	-1.24897	3.38235e-05	-2.10269	-0.908916
65236713	chr15:65236713:C:A	1.32007e-17	-2.1145	-1.41467	4.5234e-10	-2.07753	-1.54271	2.23546e-05	-2.10707	-1.31866
65236949	chr15:65236949:G:A	7.25699e-17	-3.43345e-10	-1.8249	2.73924e-09	-3.43345e-10	-1.81924	0.000110511	-3.43345e-10	-1.82765
65237238	chr15:65237238:C:T	2.04635e-16	-3.43345e-10	-0.788217	7.73384e-09	-3.43345e-10	-0.781312	0.000518923	-3.43345e-10	-0.281006
65237738	chr15:65237738:G:C	2.06292e-17	-1.61356	-1.46918	4.39271e-10	-1.82794	-1.82162	2.10404e-05	-1.85414	-1.63218
65237829	chr15:65237829:G:A	5.60427e-17	-2.08333	-9.44083e-10	2.60537e-09	-1.86934	-9.44083e-10	0.00010433	-1.8852	-9.44083e-10
65238249	chr15:65238249:G:A	1.0793e-16	-3.43345e-10	-1.42797	4.16463e-09	-3.43345e-10	-1.40029	0.000158428	-3.43345e-10	-1.46746
65238256	chr15:65238256:C:T	2.23127e-17	-1.35044	-1.65385	5.54671e-10	-1.6976	-1.7187	2.30601e-05	-1.67887	-1.71579
65239502	chr15:65239502:A:G	2.89543e-17	-1.45545	-1.28828	2.5521e-09	-0.29729	-1.59271	0.00011233	-0.521905	-1.28942
65239864	chr15:65239864:A:G	7.89698e-17	-3.43345e-10	-1.74038	2.82446e-09	-3.43345e-10	-1.7886	0.000110982	-3.43345e-10	-1.82339
65240112	chr15:65240112:A:C	3.87266e-17	-1.39742	-1.0555	5.43029e-10	-2.08237	-1.35514	3.6054e-05	-2.07213	-0.875617
65241437	chr15:65241437:G:A	5.71709e-17	-2.0634	-9.44083e-10	2.42847e-09	-1.93966	-9.44083e-10	8.30241e-05	-2.11363	-9.44083e-10
65241883	chr15:65241883:A:G	9.04387e-17	-1.60477	-9.44083e-10	2.54194e-09	-1.89399	-9.44083e-10	0.000106984	-1.86008	-9.44083e-10
65241937	chr15:65241937:GT:G	8.58605e-17	-3.43345e-10	-1.65672	3.38634e-09	-3.43345e-10	-1.60717	0.000140898	-3.43345e-10	-1.58472
65241951	chr15:65241951:A:G	1.39772e-17	-1.64405	-1.82796	3.63204e-10	-2.01109	-1.82862	1.41678e-05	-2.06613	-1.81565
65242958	chr15:65242958:G:A	2.06896e-16	-3.43345e-10	-0.77723	7.86675e-09	-3.43345e-10	-0.764272	0.000526724	-3.43345e-10	-0.266084
65243003	chr15:65243003:C:T	1.3518e-17	-1.6787	-1.82673	3.60621e-10	-2.02168	-1.82517	1.38877e-05	-2.07492	-1.82684
65243008	chr15:65243008:C:T	2.57861e-17	-2.07659	-0.783019	7.635e-10	-1.99207	-1.10469	4.30783e-05	-2.04696	-0.722782
65243046	chr15:65243046:A:T	1.03932e-16	-1.43323	-0.0324808	9.14537e-10	-2.10794	-0.808319	6.09796e-05	-2.08992	-0.332303
65243135	chr15:65243135:A:G	1.79024e-16	-0.921925	-9.44083e-10	5.53635e-09	-1.11558	-9.44083e-10	0.000221557	-1.13208	-9.44083e-10
65243162	chr15:65243162:T:A	2.59732e-17	-2.08119	-0.771195	7.63622e-10	-2.00068	-1.09592	4.45232e-05	-2.05329	-0.683464
65243479	chr15:65243479:G:A	9.82895e-18	-2.08977	-1.73435	3.425e-10	-2.11489	-1.78351	1.42847e-05	-2.11423	-1.75934
65243549	chr15:65243549:T:C	3.00018e-17	-2.08696	-0.62123	8.63523e-10	-2.01138	-0.962271	5.01246e-05	-2.06114	-0.557114
65243978	chr15:65243978:T:A	1.56431e-17	-1.74252	-1.61689	4.2658e-10	-2.05359	-1.62528	1.59769e-05	-2.09286	-1.66876
65244315	chr15:65244315:T:C	5.74758e-17	-2.05808	-9.44083e-10	2.36074e-09	-1.96794	-9.44083e-10	8.47116e-05	-2.09351	-9.44083e-10
65244406	chr15:65244406:G:A	1.57733e-17	-1.60959	-1.74154	5.06365e-10	-1.7156	-1.79181	2.44392e-05	-1.56894	-1.76763
65244429	chr15:65244429:C:T	1.31205e-16	-3.43345e-10	-1.23269	4.58167e-09	-3.43345e-10	-1.30485	0.000197707	-3.43345e-10	-1.24597
65245457	chr15:65245457:G:A	1.22216e-17	-2.11502	-1.49122	4.89097e-10	-1.85894	-1.68317	2.27436e-05	-1.93373	-1.47475
65245564	chr15:65245564:G:T	6.15032e-16	-3.43345e-10	0.312228	1.87074e-08	-3.43345e-10	0.101999	0.00112785	-3.43345e-10	0.495309
65245913	chr15:65245913:T:C	1.4486e-16	-3.43345e-10	-1.13368	4.8546e-09	-3.43345e-10	-1.24699	0.000285778	-3.43345e-10	-0.877547
65246113	chr15:65246113:C:T	7.37995e-16	-3.43345e-10	0.494491	2.22655e-08	-3.43345e-10	0.276121	0.00136247	-3.43345e-10	0.684293
65246389	chr15:65246389:G:T	6.51599e-17	-1.9326	-9.44083e-10	5.25483e-09	-1.16777	-9.44083e-10	0.000279061	-0.901332	-9.44083e-10
65247069	chr15:65247069:C:T	1.29967e-17	-1.71702	-1.82773	3.40756e-10	-2.07508	-1.82843	1.3523e-05	-2.10419	-1.82418
65247132	chr15:65247132:C:T	1.1927e-16	-1.32805	-9.44083e-10	3.10872e-09	-1.69271	-9.44083e-10	0.00013217	-1.64867	-9.44083e-10
65247164	chr15:65247164:A:T	2.47082e-16	-0.599725	-9.44083e-10	7.40725e-09	-0.824458	-9.44083e-10	0.000295908	-0.842713	-9.44083e-10
65247282	chr15:65247282:G:A	1.39619e-16	-3.43345e-10	-1.17053	4.69447e-09	-3.43345e-10	-1.28053	0.00027369	-3.43345e-10	-0.920765
65247526	chr15:65247526:A:G	1.46328e-16	-3.43345e-10	-1.1236	4.89484e-09	-3.43345e-10	-1.23874	0.000288972	-3.43345e-10	-0.866431
65247961	chr15:65247961:C:T	1.26212e-17	-1.74547	-1.8286	3.36751e-10	-2.08712	-1.82821	1.35283e-05	-2.11016	-1.81782
65248347	chr15:65248347:G:A	5.85517e-17	-2.03953	-9.44083e-10	2.77545e-09	-1.80611	-9.44083e-10	0.000107307	-1.85706	-9.44083e-10
65248488	chr15:65248488:T:C	2.30208e-17	-1.60585	-1.36719	4.29506e-10	-2.11436	-1.55768	2.52184e-05	-2.11538	-1.18981
65249360	chr15:65249360:C:G	7.2704e-17	-3.43345e-10	-1.82305	2.74943e-09	-3.43345e-10	-1.81552	0.000110428	-3.43345e-10	-1.8284
65249595	chr15:65249595:G:C	1.23796e-17	-1.77085	-1.82254	3.9305e-10	-1.94003	-1.82071	1.59235e-05	-1.95603	-1.80893
65249850	chr15:65249850:T:C	9.61598e-18	-2.0775	-1.76852	3.32803e-10	-2.11034	-1.81678	1.39565e-05	-2.11511	-1.7817
65250266	chr15:65250266:C:T	7.56144e-17	-3.43345e-10	-1.7838	2.88803e-09	-3.43345e-10	-1.76634	0.000114267	-3.43345e-10	-1.79422
65250267	chr15:65250267:G:A	5.19665e-17	-1.52395	-0.634895	6.93494e-10	-2.11484	-1.07809	4.27138e-05	-2.11369	-0.664551
65250393	chr15:65250393:C:T	7.4159e-17	-3.43345e-10	-1.80323	2.86093e-09	-3.43345e-10	-1.77577	0.000119664	-3.43345e-10	-1.74808
65250741	chr15:65250741:G:A	6.14545e-17	-1.99115	-9.44083e-10	2.68347e-09	-1.83981	-9.44083e-10	0.000111892	-1.81523	-9.44083e-10
65251204	chr15:65251204:C:T	2.14545e-16	-3.43345e-10	-0.740926	7.67955e-09	-3.43345e-10	-0.788356	0.000271123	-3.43345e-10	-0.930187
65251581	chr15:65251581:A:G	3.0245e-17	-1.52286	-1.17726	4.98585e-10	-2.11475	-1.40815	3.15591e-05	-2.11266	-0.968237
65251602	chr15:65251602:GGATCCCCAGCAAAACTTATGGTTCATTTT:G	1.22602e-17	-1.77537	-1.82772	3.34855e-10	-2.09478	-1.8262	1.35779e-05	-2.11315	-1.81117
65251955	chr15:65251955:G:A	1.27198e-17	-1.73803	-1.82826	3.37624e-10	-2.08409	-1.82864	1.3493e-05	-2.10887	-1.82172
65252887	chr15:65252887:G:A	9.60463e-18	-2.07676	-1.77044	3.32836e-10	-2.11003	-1.81699	1.39392e-05	-2.11504	-1.78302
65253169	chr15:65253169:T:C	3.20437e-17	-2.10709	-0.535256	8.65766e-10	-2.05275	-0.918312	5.4676e-05	-2.08926	-0.442077
65253531	chr15:65253531:T:C	1.91783e-17	-1.58468	-1.57099	3.85746e-10	-2.11532	-1.66417	2.17663e-05	-2.1151	-1.33729
65253626	chr15:65253626:G:A	1.28416e-16	-3.43345e-10	-1.25417	4.48087e-09	-3.43345e-10	-1.3271	0.000193094	-3.43345e-10	-1.26959
65253998	chr15:65253998:A:G	7.60991e-17	-3.43345e-10	-1.77741	2.73668e-09	-3.43345e-10	-1.82017	0.00011284	-3.43345e-10	-1.80679
65254048	chr15:65254048:C:T	7.23887e-17	-3.43345e-10	-1.82739	2.72322e-09	-3.43345e-10	-1.8251	0.000110429	-3.43345e-10	-1.82839
65254194	chr15:65254194:C:G	7.24723e-17	-3.43345e-10	-1.82624	2.71923e-09	-3.43345e-10	-1.82657	0.000110498	-3.43345e-10	-1.82777
65254561	chr15:65254561:C:T	9.04464e-17	-3.43345e-10	-1.60469	3.14047e-09	-3.43345e-10	-1.68255	0.000117936	-3.43345e-10	-1.76262
65254895	chr15:65254895:C:T	1.62769e-16	-3.43345e-10	-1.01711	4.80765e-09	-3.43345e-10	-1.25671	0.000217437	-3.43345e-10	-1.15085
65255261	chr15:65255261:T:C	3.68916e-17	-1.56412	-0.937345	6.06882e-10	-2.11537	-1.21097	4.10453e-05	-2.11443	-0.703658
65255325	chr15:65255325:TTTTAA:T	7.29363e-17	-3.43345e-10	-1.81986	2.71902e-09	-3.43345e-10	-1.82665	0.000110415	-3.43345e-10	-1.82852
65255477	chr15:65255477:A:G	1.54469e-17	-1.67934	-1.6927	3.93689e-10	-2.082	-1.67711	1.90664e-05	-2.10268	-1.48215
65255617	chr15:65255617:G:C	7.41267e-17	-3.43345e-10	-1.80367	2.72573e-09	-3.43345e-10	-1.82418	0.000112506	-3.43345e-10	-1.80976
65255685	chr15:65255685:T:C	2.89048e-17	-2.09862	-0.646815	8.31861e-10	-2.03324	-0.977766	4.40873e-05	-2.07534	-0.671247
65256062	chr15:65256062:A:G	1.53683e-16	-3.43345e-10	-1.07455	4.83923e-09	-3.43345e-10	-1.25016	0.000228804	-3.43345e-10	-1.0999
65256314	chr15:65256314:G:A	6.51586e-17	-1.43615	-0.496474	7.68833e-10	-2.11383	-0.975967	4.92124e-05	-2.10516	-0.531453
65256532	chr15:65256532:C:T	1.27321e-17	-1.74954	-1.81578	3.42457e-10	-2.08776	-1.81077	1.40191e-05	-2.11051	-1.78183
65256653	chr15:65256653:C:T	5.77372e-17	-2.05354	-9.44083e-10	7.54766e-09	-0.80568	-9.44083e-10	0.000418657	-0.495709	-9.44083e-10
65257023	chr15:65257023:C:T	4.0848e-17	-2.09534	-0.304251	1.04278e-09	-2.02575	-0.759279	6.51551e-05	-2.06982	-0.286171
65257119	chr15:65257119:C:T	1.86313e-17	-1.82091	-1.36369	5.32181e-10	-2.10684	-1.35085	2.8284e-05	-2.11539	-1.07507
65257139	chr15:65257139:G:A	2.96756e-17	-1.5663	-1.15282	4.52838e-10	-2.11037	-1.50877	2.3719e-05	-2.1154	-1.25108
65257887	chr15:65257887:G:A	8.19035e-17	-3.43345e-10	-1.7039	2.88873e-09	-3.43345e-10	-1.7661	0.000112233	-3.43345e-10	-1.81219
65259767	chr15:65259767:T:C	8.24351e-17	-1.69743	-9.44083e-10	2.39831e-09	-1.95215	-9.44083e-10	0.000100446	-1.92314	-9.44083e-10
65260047	chr15:65260047:A:G	8.02029e-17	-3.43345e-10	-1.72489	3.07913e-09	-3.43345e-10	-1.70227	0.000120438	-3.43345e-10	-1.74162
65260908	chr15:65260908:C:T	1.18218e-17	-2.10694	-1.53256	3.90067e-10	-2.06657	-1.70179	1.74531e-05	-2.1021	-1.57115
65261373	chr15:65261373:A:G	2.75484e-16	-3.43345e-10	-0.490914	1.04131e-08	-3.43345e-10	-0.483856	0.000725668	-3.43345e-10	0.0543316
65262032	chr15:65262032:A:T	3.29643e-16	-3.43345e-10	-0.311434	1.18002e-08	-3.43345e-10	-0.358797	0.000814744	-3.43345e-10	0.170112
65262316	chr15:65262316:G:C	9.26291e-17	-3.43345e-10	-1.58084	3.93402e-09	-3.43345e-10	-1.45726	0.000137399	-3.43345e-10	-1.60987
65262333	chr15:65262333:C:T	7.84005e-17	-3.43345e-10	-1.74762	2.71961e-09	-3.43345e-10	-1.82643	0.000121912	-3.43345e-10	-1.72947
65262402	chr15:65262402:G:A	1.03356e-17	-1.94785	-1.82599	3.28723e-10	-2.11438	-1.82508	1.38183e-05	-2.09988	-1.80689
65262818	chr15:65262818:A:T	9.00104e-17	-3.43345e-10	-1.60952	3.79421e-09	-3.43345e-10	-1.49344	0.000133745	-3.43345e-10	-1.63683
65262902	chr15:65262902:T:G	1.32204e-16	-3.43345e-10	-1.2251	4.63165e-09	-3.43345e-10	-1.294	0.000199244	-3.43345e-10	-1.23823
65263386	chr15:65263386:G:A	1.89991e-16	-3.43345e-10	-0.862468	5.85813e-09	-3.43345e-10	-1.05909	0.000283802	-3.43345e-10	-0.884486
65263642	chr15:65263642:A:G	8.07174e-17	-3.43345e-10	-1.71849	2.77878e-09	-3.43345e-10	-1.80491	0.00011886	-3.43345e-10	-1.75482
65263723	chr15:65263723:C:G	7.23003e-17	-3.43345e-10	-1.82862	2.72074e-09	-3.43345e-10	-1.82601	0.00011141	-3.43345e-10	-1.81955
65263985	chr15:65263985:T:C	3.45701e-17	-2.09921	-0.467246	9.16247e-10	-2.03358	-0.880808	5.54448e-05	-2.07541	-0.441961
65264054	chr15:65264054:C:A	4.62825e-17	-1.6066	-0.668079	7.02912e-10	-2.10918	-1.07026	4.04556e-05	-2.11516	-0.717399
65264077	chr15:65264077:G:A	1.63867e-17	-2.09811	-1.21487	4.94627e-10	-2.04809	-1.48278	2.43027e-05	-2.09148	-1.2507
65264104	chr15:65264104:T:C	1.05824e-17	-1.95393	-1.79633	3.40017e-10	-2.11376	-1.79192	1.46694e-05	-2.09759	-1.74941
65264656	chr15:65264656:C:G	1.6751e-16	-3.43345e-10	-0.988401	5.24782e-09	-3.43345e-10	-1.16911	0.000248773	-3.43345e-10	-1.01622
65264666	chr15:65264666:C:T	7.484e-17	-3.43345e-10	-1.79409	2.72057e-09	-3.43345e-10	-1.82608	0.000117657	-3.43345e-10	-1.76498
65265798	chr15:65265798:C:G	4.2984e-17	-1.80917	-0.539448	6.85252e-10	-2.0454	-1.15949	3.85376e-05	-2.07844	-0.802691
65265919	chr15:65265919:T:C	4.35448e-17	-2.09444	-0.24122	1.1217e-09	-2.02343	-0.688642	6.93777e-05	-2.06796	-0.225239
65265941	chr15:65265941:A:T	3.37041e-17	-2.07183	-0.52	9.18712e-10	-1.9933	-0.918398	5.86825e-05	-2.05551	-0.40511
65266090	chr15:65266090:G:A	8.0891e-17	-3.43345e-10	-1.71634	2.94442e-09	-3.43345e-10	-1.74701	0.000120521	-3.43345e-10	-1.74094
65266531	chr15:65266531:C:G	9.7093e-18	-2.02357	-1.8128	3.41787e-10	-2.09683	-1.80365	1.41335e-05	-2.10207	-1.78214
65266969	chr15:65266969:T:C	2.46898e-17	-1.77748	-1.12558	5.53588e-10	-2.08835	-1.3299	3.34389e-05	-2.09697	-0.926078
65266974	chr15:65266974:G:A	8.06487e-17	-3.43345e-10	-1.71934	2.75117e-09	-3.43345e-10	-1.81489	0.000117033	-3.43345e-10	-1.77031
65266993	chr15:65266993:A:G	1.74258e-16	-3.43345e-10	-0.948909	5.06887e-09	-3.43345e-10	-1.2038	0.000232277	-3.43345e-10	-1.08483
65266994	chr15:65266994:A:C	1.72265e-16	-3.43345e-10	-0.960411	5.01883e-09	-3.43345e-10	-1.21372	0.000229859	-3.43345e-10	-1.0953
65267305	chr15:65267305:C:G	1.70422e-16	-3.43345e-10	-0.97117	5.32479e-09	-3.43345e-10	-1.15454	0.000252927	-3.43345e-10	-0.99966
65267500	chr15:65267500:G:A	2.96236e-16	-3.43345e-10	-0.418288	1.06526e-08	-3.43345e-10	-0.461116	0.000723741	-3.43345e-10	0.0516726
65267507	chr15:65267507:T:C	2.7028e-16	-3.43345e-10	-0.509988	1.01448e-08	-3.43345e-10	-0.509959	0.000711349	-3.43345e-10	0.0344013
65267795	chr15:65267795:A:G	5.6591e-17	-2.0736	-9.44083e-10	2.31795e-09	-1.98623	-9.44083e-10	8.9243e-05	-2.0414	-9.44083e-10
65268139	chr15:65268139:G:A	8.81549e-17	-3.43345e-10	-1.63035	3.68556e-09	-3.43345e-10	-1.5225	0.000131236	-3.43345e-10	-1.65577
65268288	chr15:65268288:T:G	1.05862e-17	-1.97234	-1.77756	3.66564e-10	-2.06999	-1.76051	1.52139e-05	-2.07853	-1.73202
65268317	chr15:65268317:G:A	3.01244e-16	-3.43345e-10	-0.401525	1.08097e-08	-3.43345e-10	-0.446472	0.000734856	-3.43345e-10	0.0669136
65268528	chr15:65268528:C:T	8.16219e-17	-3.43345e-10	-1.70735	2.88461e-09	-3.43345e-10	-1.76753	0.000122476	-3.43345e-10	-1.72484
65268592	chr15:65268592:C:A	8.30602e-17	-3.43345e-10	-1.68988	2.82721e-09	-3.43345e-10	-1.78763	0.000121085	-3.43345e-10	-1.73627
65268739	chr15:65268739:C:T	1.09576e-17	-1.91641	-1.799	3.38776e-10	-2.1154	-1.79393	1.44786e-05	-2.10708	-1.75301
65268840	chr15:65268840:C:T	8.70191e-17	-3.43345e-10	-1.64332	2.90284e-09	-3.43345e-10	-1.76123	0.000125832	-3.43345e-10	-1.69781
65268878	chr15:65268878:C:T	5.44589e-17	-2.112	-9.44083e-10	2.28036e-09	-2.00259	-9.44083e-10	9.01304e-05	-2.0315	-9.44083e-10
65269813	chr15:65269813:A:G	1.67925e-16	-3.43345e-10	-0.985929	5.25912e-09	-3.43345e-10	-1.16695	0.000249369	-3.43345e-10	-1.01383
65270097	chr15:65270097:T:C	3.07333e-16	-3.43345e-10	-0.381514	1.1545e-08	-3.43345e-10	-0.380665	0.000827069	-3.43345e-10	0.185126
65270254	chr15:65270254:G:A	1.18014e-17	-2.09248	-1.54875	3.97382e-10	-2.03891	-1.71086	1.74625e-05	-2.08619	-1.58652
65270368	chr15:65270368:A:G	8.68752e-17	-3.43345e-10	-1.64497	3.02554e-09	-3.43345e-10	-1.71983	0.000115413	-3.43345e-10	-1.78425
65271311	chr15:65271311:T:C	1.08056e-17	-1.94132	-1.78806	3.43397e-10	-2.11454	-1.78125	1.48386e-05	-2.10037	-1.73516
65271422	chr15:65271422:C:T	4.9167e-17	-2.11519	-0.0990287	2.52764e-09	-1.98223	0.0825945	9.59799e-05	-2.03249	0.0638723
65271732	chr15:65271732:T:C	8.66167e-17	-3.43345e-10	-1.64795	3.08975e-09	-3.43345e-10	-1.69883	0.000125687	-3.43345e-10	-1.69897
65272982	chr15:65272982:A:G	8.02168e-17	-3.43345e-10	-1.72471	2.77088e-09	-3.43345e-10	-1.80775	0.000118257	-3.43345e-10	-1.7599
65273046	chr15:65273046:G:A	7.26341e-17	-3.43345e-10	-1.82401	2.75278e-09	-3.43345e-10	-1.81431	0.00011045	-3.43345e-10	-1.8282
65273364	chr15:65273364:T:A	2.70983e-17	-1.77416	-1.03581	5.27037e-10	-2.06021	-1.40719	2.67323e-05	-2.08625	-1.16064
65274078	chr15:65274078:G:A	3.90663e-16	-3.43345e-10	-0.1416	1.44786e-08	-3.43345e-10	-0.154248	0.00109301	-3.43345e-10	0.463925
65274336	chr15:65274336:G:A	1.42209e-17	-2.09263	-1.3621	4.20932e-10	-2.04172	-1.65048	2.11881e-05	-2.08627	-1.39305
65276031	chr15:65276031:C:T	8.29213e-17	-3.43345e-10	-1.69155	2.83448e-09	-3.43345e-10	-1.78506	0.000121077	-3.43345e-10	-1.73634
65276171	chr15:65276171:T:C	5.4619e-17	-2.10906	-9.44083e-10	2.06658e-09	-2.10102	-9.44083e-10	8.35603e-05	-2.10719	-9.44083e-10
65276572	chr15:65276572:T:C	1.57361e-17	-1.73561	-1.61788	3.71787e-10	-2.10309	-1.71327	1.70819e-05	-2.10895	-1.58579
65276581	chr15:65276581:G:A	1.25896e-17	-2.01902	-1.55756	3.88065e-10	-2.07696	-1.69654	1.74304e-05	-2.09579	-1.57876
65276735	chr15:65276735:C:T	8.15688e-17	-3.43345e-10	-1.708	2.80914e-09	-3.43345e-10	-1.79404	0.000119468	-3.43345e-10	-1.74971
65276745	chr15:65276745:T:C	1.10679e-17	-1.95261	-1.75278	3.56861e-10	-2.11354	-1.74379	1.581e-05	-2.09693	-1.67519
65276850	chr15:65276850:C:T	2.63998e-16	-0.533503	-9.44083e-10	4.54038e-09	-1.31391	-9.44083e-10	0.000203016	-1.21948	-9.44083e-10
65276974	chr15:65276974:C:A	1.06434e-17	-1.95366	-1.79084	3.42954e-10	-2.11316	-1.78392	1.49392e-05	-2.09593	-1.73284
65277559	chr15:65277559:C:A	1.10102e-16	-3.43345e-10	-1.40804	3.65364e-09	-3.43345e-10	-1.53119	0.000163199	-3.43345e-10	-1.43779
65277716	chr15:65277716:T:C	7.93795e-17	-3.43345e-10	-1.73521	2.97e-09	-3.43345e-10	-1.73836	0.000118906	-3.43345e-10	-1.75443
65278552	chr15:65278552:G:C	1.70761e-16	-0.969181	-9.44083e-10	3.50888e-09	-1.57162	-9.44083e-10	0.000151839	-1.50994	-9.44083e-10
65278930	chr15:65278930:G:C	8.37173e-17	-3.43345e-10	-1.682	3.13224e-09	-3.43345e-10	-1.68517	0.000124712	-3.43345e-10	-1.70675
65279396	chr15:65279396:G:C	1.25956e-16	-3.43345e-10	-1.27351	4.11225e-09	-3.43345e-10	-1.41295	0.000186094	-3.43345e-10	-1.30651
65279620	chr15:65279620:A:G	7.78989e-17	-3.43345e-10	-1.75403	2.94962e-09	-3.43345e-10	-1.74524	0.000117071	-3.43345e-10	-1.76998
65279639	chr15:65279639:A:G	1.0248e-17	-1.97876	-1.80361	3.39047e-10	-2.10976	-1.79877	1.47361e-05	-2.08733	-1.75513
65280032	chr15:65280032:C:T	4.34066e-16	-0.0362498	-9.44083e-10	3.41437e-09	-1.59893	-9.44083e-10	0.000131859	-1.65102	-9.44083e-10
65280403	chr15:65280403:C:A	6.47739e-17	-1.93854	-9.44083e-10	2.07404e-09	-2.09742	-9.44083e-10	8.3666e-05	-2.10593	-9.44083e-10
65280864	chr15:65280864:T:C	1.17315e-17	-2.03737	-1.6098	3.69466e-10	-2.08855	-1.73406	1.64457e-05	-2.10369	-1.62901
65281679	chr15:65281679:G:A	8.41218e-17	-3.43345e-10	-1.67718	3.14684e-09	-3.43345e-10	-1.68052	0.000125151	-3.43345e-10	-1.70324
65282005	chr15:65282005:C:T	1.14998e-16	-3.43345e-10	-1.36453	3.78872e-09	-3.43345e-10	-1.49489	0.000169966	-3.43345e-10	-1.39716
65282472	chr15:65282472:G:A	1.10015e-17	-1.89099	-1.82042	3.67131e-10	-2.01497	-1.81399	1.49855e-05	-2.02905	-1.79663
65282592	chr15:65282592:G:A	7.33834e-17	-3.43345e-10	-1.81375	2.72551e-09	-3.43345e-10	-1.82426	0.000110521	-3.43345e-10	-1.82756
65282786	chr15:65282786:C:T	1.38052e-16	-3.43345e-10	-1.18181	4.53615e-09	-3.43345e-10	-1.31484	0.000203984	-3.43345e-10	-1.21472
65283092	chr15:65283092:A:G	8.71091e-17	-3.43345e-10	-1.64228	2.90139e-09	-3.43345e-10	-1.76173	0.000125948	-3.43345e-10	-1.69689
65283688	chr15:65283688:C:T	7.92746e-17	-3.43345e-10	-1.73653	2.96623e-09	-3.43345e-10	-1.73963	0.000118765	-3.43345e-10	-1.75562
65283773	chr15:65283773:C:G	7.77548e-17	-3.43345e-10	-1.75589	2.74179e-09	-3.43345e-10	-1.81831	0.000118607	-3.43345e-10	-1.75694
65284468	chr15:65284468:C:T	9.07574e-17	-1.60126	-9.44083e-10	2.48872e-09	-1.91515	-9.44083e-10	0.000105199	-1.87691	-9.44083e-10
65284885	chr15:65284885:A:G	7.43928e-17	-3.43345e-10	-1.80009	2.81337e-09	-3.43345e-10	-1.79254	0.00011873	-3.43345e-10	-1.75591
65285210	chr15:65285210:TCAC:T	9.99431e-18	-2.0449	-1.76252	3.62392e-10	-2.0874	-1.75455	1.62525e-05	-2.04738	-1.69714
65285297	chr15:65285297:C:T	1.53988e-16	-3.43345e-10	-1.07257	4.7764e-09	-3.43345e-10	-1.26323	0.000225401	-3.43345e-10	-1.11488
65286183	chr15:65286183:C:T	6.43073e-17	-1.94577	-9.44083e-10	2.15843e-09	-2.05753	-9.44083e-10	0.000107554	-1.85477	-9.44083e-10
65286695	chr15:65286695:G:A	1.08355e-17	-2.02445	-1.70216	3.98483e-10	-2.09598	-1.65103	1.73245e-05	-2.06269	-1.61795
65287271	chr15:65287271:C:A	7.93127e-17	-1.73605	-9.44083e-10	2.53527e-09	-1.89662	-9.44083e-10	0.000105091	-1.87793	-9.44083e-10
65287876	chr15:65287876:G:T	7.46032e-17	-3.43345e-10	-1.79726	2.71556e-09	-3.43345e-10	-1.82792	0.000111791	-3.43345e-10	-1.81613
65288002	chr15:65288002:T:C	9.83884e-17	-3.43345e-10	-1.52052	3.12881e-09	-3.43345e-10	-1.68626	0.00014117	-3.43345e-10	-1.5828
65288021	chr15:65288021:G:C	8.4364e-17	-3.43345e-10	-1.6743	2.76489e-09	-3.43345e-10	-1.80992	0.000120103	-3.43345e-10	-1.74441
65288645	chr15:65288645:T:C	9.97446e-18	-2.05074	-1.75868	3.89476e-10	-2.0629	-1.70698	1.69549e-05	-2.01752	-1.68468
65288670	chr15:65288670:T:C	8.71744e-17	-1.77959	0.138058	1.42932e-09	-2.03689	-0.432826	7.83046e-05	-2.07665	-0.0955052
65289043	chr15:65289043:T:C	3.80039e-17	-1.55856	-0.913201	1.29549e-09	-1.6787	-0.889332	7.58672e-05	-1.70866	-0.495116
65289181	chr15:65289181:T:C	6.20623e-17	-2.09106	0.109758	1.32865e-09	-2.11536	-0.427392	8.97297e-05	-2.10858	0.0726247
65289469	chr15:65289469:C:G	7.55454e-17	-3.43345e-10	-1.78471	2.77813e-09	-3.43345e-10	-1.80514	0.000110682	-3.43345e-10	-1.8261
65289607	chr15:65289607:T:C	7.62506e-17	-3.43345e-10	-1.77542	4.13299e-09	-3.43345e-10	-1.40792	0.000111173	-3.43345e-10	-1.82167
65289896	chr15:65289896:G:A	7.85286e-17	-3.43345e-10	-1.74598	3.04666e-09	-3.43345e-10	-1.71287	0.000127028	-3.43345e-10	-1.68835
65290066	chr15:65290066:C:T	2.08993e-15	-3.43345e-10	1.53544	4.86629e-08	-3.43345e-10	1.058	0.00296181	-3.43345e-10	1.46079
65290623	chr15:65290623:A:T	8.41069e-17	-3.43345e-10	-1.67736	5.38376e-09	-3.43345e-10	-1.14353	0.000119385	-3.43345e-10	-1.7504
65290664	chr15:65290664:G:A	2.42172e-17	-2.11512	-0.807265	6.07269e-10	-2.09899	-1.22671	3.87802e-05	-2.11493	-0.759918
65290682	chr15:65290682:C:G	3.74579e-17	-1.59154	-0.894691	1.32085e-09	-1.70373	-0.844906	8.02017e-05	-1.73163	-0.416591
65290983	chr15:65290983:G:A	1.04054e-17	-1.97747	-1.78964	8.72788e-10	-1.36629	-1.59669	3.45128e-05	-1.16329	-1.82814
65291132	chr15:65291132:TAG:T	1.94531e-16	-1.18903	0.350171	5.06605e-09	-1.44673	0.242377	0.000411945	-1.39763	0.885758
65291307	chr15:65291307:T:C	7.24236e-17	-3.43345e-10	-1.82691	2.7352e-09	-3.43345e-10	-1.82071	0.000120385	-3.43345e-10	-1.74207
65291396	chr15:65291396:G:A	2.27356e-16	-3.43345e-10	-0.682927	6.23599e-09	-3.43345e-10	-0.99658	0.00029614	-3.43345e-10	-0.841929
65291454	chr15:65291454:C:T	8.09242e-17	-3.43345e-10	-1.71593	3.16197e-09	-3.43345e-10	-1.67572	0.000131955	-3.43345e-10	-1.6503
65292439	chr15:65292439:A:T	3.15538e-17	-2.00556	-0.652188	6.48309e-10	-2.11098	-1.14933	3.30656e-05	-2.06244	-0.971829
65293197	chr15:65293197:T:G	1.42685e-16	-3.43345e-10	-1.1488	5.36703e-09	-3.43345e-10	-1.14664	0.000326734	-3.43345e-10	-0.743616
65293363	chr15:65293363:T:G	1.18442e-16	-3.43345e-10	-1.33502	4.09144e-09	-3.43345e-10	-1.41802	0.000186765	-3.43345e-10	-1.30291
65293367	chr15:65293367:G:T	9.8724e-17	-3.43345e-10	-1.51712	3.32711e-09	-3.43345e-10	-1.62481	0.000145398	-3.43345e-10	-1.55329
65293399	chr15:65293399:A:G	2.82441e-17	-2.04528	-0.723276	6.11423e-10	-2.1154	-1.20348	3.03023e-05	-2.08927	-1.03227
65293507	chr15:65293507:T:C	7.34737e-17	-3.43345e-10	-1.81252	2.90455e-09	-3.43345e-10	-1.76064	0.000115454	-3.43345e-10	-1.78389
65293544	chr15:65293544:C:T	5.823e-17	-2.04505	-9.44083e-10	2.40976e-09	-1.94739	-9.44083e-10	8.54909e-05	-2.08435	-9.44083e-10
65293823	chr15:65293823:T:C	5.05261e-17	-1.93001	-0.256946	1.08774e-09	-1.98467	-0.758151	5.90869e-05	-2.03474	-0.419015
65293967	chr15:65293967:T:A	3.18845e-17	-2.11514	-0.532184	7.61888e-10	-2.0886	-1.01027	5.13852e-05	-2.11211	-0.481303
65294021	chr15:65294021:T:A	1.25843e-16	-3.43345e-10	-1.27441	4.46464e-09	-3.43345e-10	-1.33073	0.000190324	-3.43345e-10	-1.28404
65294099	chr15:65294099:T:C	1.16369e-16	-3.43345e-10	-1.35268	3.84609e-09	-3.43345e-10	-1.47986	0.000176954	-3.43345e-10	-1.35687
65294289	chr15:65294289:C:T	3.75015e-16	-3.43345e-10	-0.18248	1.10432e-08	-3.43345e-10	-0.425102	0.000769317	-3.43345e-10	0.112742
65294422	chr15:65294422:T:C	5.72688e-17	-2.11502	0.0533292	1.16567e-09	-2.09917	-0.574448	9.58493e-05	-2.11495	0.144969
65294532	chr15:65294532:A:G	7.26317e-17	-3.43345e-10	-1.82404	3.30247e-09	-3.43345e-10	-1.63225	0.000110704	-3.43345e-10	-1.8259
65294931	chr15:65294931:C:T	9.34739e-17	-1.62092	0.0491554	3.07419e-09	-1.73082	0.0269441	0.000223886	-1.7593	0.637676
65295014	chr15:65295014:TATATA:T	1.21729e-16	-3.43345e-10	-1.30765	3.9956e-09	-3.43345e-10	-1.44172	0.000184993	-3.43345e-10	-1.31244
65295179	chr15:65295179:A:C	9.84067e-17	-3.43345e-10	-1.52034	2.908e-09	-3.43345e-10	-1.75945	0.00013413	-3.43345e-10	-1.63395
65295391	chr15:65295391:G:A	7.34494e-17	-2.11287	0.30002	1.38968e-09	-2.10663	-0.391212	0.000121409	-2.11524	0.381643
65295397	chr15:65295397:G:A	7.78932e-17	-3.43345e-10	-1.75411	2.96719e-09	-3.43345e-10	-1.7393	0.00012658	-3.43345e-10	-1.69189
65295678	chr15:65295678:TCGCGCCA:T	5.90824e-17	-1.64146	-0.389048	2.02799e-09	-1.75378	-0.36609	0.000132947	-1.77647	0.133659
65295925	chr15:65295925:T:C	1.00413e-16	-3.43345e-10	-1.50015	3.63504e-09	-3.43345e-10	-1.5363	0.000176333	-3.43345e-10	-1.36039
65296023	chr15:65296023:C:T	5.5243e-17	-2.08353	-0.0141785	1.22272e-09	-2.1152	-0.510636	8.02035e-05	-2.10476	-0.0434363
65296257	chr15:65296257:G:A	3.44481e-16	-3.43345e-10	-0.267408	1.01687e-08	-3.43345e-10	-0.507604	0.000700754	-3.43345e-10	0.0193958
65296456	chr15:65296456:T:C	3.0955e-16	-3.43345e-10	-0.374325	9.25825e-09	-3.43345e-10	-0.601403	0.00059911	-3.43345e-10	-0.137316
65297284	chr15:65297284:C:A	9.06458e-18	-2.08706	-1.81801	3.55147e-10	-2.06612	-1.79602	1.54138e-05	-2.0181	-1.77939
65297405	chr15:65297405:C:T	9.05307e-17	-3.43345e-10	-1.60376	2.73507e-09	-3.43345e-10	-1.82076	0.000121387	-3.43345e-10	-1.73378
65297413	chr15:65297413:T:C	1.1197e-16	-3.43345e-10	-1.39121	3.73592e-09	-3.43345e-10	-1.50892	0.000171002	-3.43345e-10	-1.39109
65297470	chr15:65297470:G:A	8.96888e-17	-3.43345e-10	-1.6131	3.81745e-09	-3.43345e-10	-1.48734	0.000146402	-3.43345e-10	-1.54641
65297549	chr15:65297549:C:G	5.46242e-17	-2.10897	-9.44083e-10	2.45726e-09	-1.92787	-9.44083e-10	9.9913e-05	-1.92846	-9.44083e-10
65297657	chr15:65297657:T:C	7.64943e-17	-3.43345e-10	-1.77223	2.73956e-09	-3.43345e-10	-1.81912	0.000114324	-3.43345e-10	-1.79372
65298415	chr15:65298415:T:C	2.54569e-17	-2.09981	-0.772648	6.74176e-10	-2.1147	-1.10648	4.41922e-05	-2.10866	-0.63555
65298614	chr15:65298614:T:C	9.8376e-17	-3.43345e-10	-1.52065	4.02221e-09	-3.43345e-10	-1.43509	0.000153849	-3.43345e-10	-1.49679
65299040	chr15:65299040:T:C	5.52181e-17	-2.09816	-9.44083e-10	2.0402e-09	-2.11387	-9.44083e-10	8.31129e-05	-2.11256	-9.44083e-10
65299041	chr15:65299041:G:A	5.791e-17	-2.05056	-9.44083e-10	2.12161e-09	-2.07474	-9.44083e-10	9.16758e-05	-2.0145	-9.44083e-10
65299212	chr15:65299212:C:G	1.05291e-16	-3.43345e-10	-1.45271	3.36622e-09	-3.43345e-10	-1.61313	0.000151634	-3.43345e-10	-1.51129
65299227	chr15:65299227:A:G	7.68432e-17	-3.43345e-10	-1.76768	2.78074e-09	-3.43345e-10	-1.8042	0.000112539	-3.43345e-10	-1.80947
65299675	chr15:65299675:A:G	3.651e-17	-1.51572	-0.996137	1.27868e-09	-1.63438	-0.946709	7.58581e-05	-1.66402	-0.539877
65299712	chr15:65299712:A:G	6.08997e-16	0.302369	-9.44083e-10	1.42377e-08	-0.171026	-9.44083e-10	0.000498371	-0.321416	-9.44083e-10
65299714	chr15:65299714:C:T	5.93758e-17	-1.54959	-0.475973	2.00318e-09	-1.67371	-0.458476	0.00012944	-1.69775	0.0282101
65299874	chr15:65299874:A:G	6.42597e-17	-2.09911	0.152593	1.37449e-09	-2.114	-0.394829	9.32507e-05	-2.11273	0.11526
65300022	chr15:65300022:T:C	7.49861e-17	-3.43345e-10	-1.79214	2.71748e-09	-3.43345e-10	-1.82721	0.0001121	-3.43345e-10	-1.81337
65300177	chr15:65300177:G:A	3.229e-16	-3.43345e-10	-0.332103	9.6248e-09	-3.43345e-10	-0.562574	0.000627049	-3.43345e-10	-0.0917368
65300261	chr15:65300261:C:T	7.28917e-17	-3.43345e-10	-1.82047	2.71545e-09	-3.43345e-10	-1.82796	0.000110545	-3.43345e-10	-1.82733
65300336	chr15:65300336:C:T	1.38676e-16	-3.43345e-10	-1.1773	5.21823e-09	-3.43345e-10	-1.17476	0.000314235	-3.43345e-10	-0.782619
65300471	chr15:65300471:G:A	1.18286e-17	-1.81049	-1.82843	3.40802e-10	-2.07473	-1.82864	1.36036e-05	-2.09408	-1.82834
65300554	chr15:65300554:G:A	1.01354e-16	-3.43345e-10	-1.49083	3.04502e-09	-3.43345e-10	-1.71341	0.000114964	-3.43345e-10	-1.78815
65301006	chr15:65301006:C:CA	8.90869e-18	-2.09578	-1.82664	3.32575e-10	-2.10979	-1.81802	1.41405e-05	-2.07573	-1.80798
65301300	chr15:65301300:C:T	3.42838e-16	-3.43345e-10	-0.272186	1.0563e-08	-3.43345e-10	-0.469563	0.000712075	-3.43345e-10	0.0354219
65301414	chr15:65301414:C:G	1.20634e-16	-3.43345e-10	-1.31668	3.96726e-09	-3.43345e-10	-1.44884	0.000183388	-3.43345e-10	-1.32116
65301563	chr15:65301563:A:C	9.20168e-18	-2.0701	-1.81996	3.47349e-10	-2.08498	-1.79937	1.49283e-05	-2.04574	-1.78376
65301715	chr15:65301715:A:T	1.5024e-17	-2.11098	-1.28882	7.14991e-10	-2.01958	-1.14282	3.97995e-05	-2.02745	-0.821459
65301741	chr15:65301741:A:T	3.42822e-16	-3.43345e-10	-0.272234	1.05633e-08	-3.43345e-10	-0.469531	0.000712003	-3.43345e-10	0.03532
65301860	chr15:65301860:T:C	8.17668e-17	-3.43345e-10	-1.70557	2.87884e-09	-3.43345e-10	-1.76953	0.000112386	-3.43345e-10	-1.81082
65302079	chr15:65302079:G:T	5.79615e-17	-1.45984	-0.589826	1.91976e-09	-1.58744	-0.587275	0.000123362	-1.62053	-0.0971101
65302085	chr15:65302085:G:A	1.32312e-16	-3.43345e-10	-1.22428	3.11231e-09	-3.43345e-10	-1.69155	0.000160184	-3.43345e-10	-1.45644
65302096	chr15:65302096:C:T	7.43988e-17	-3.43345e-10	-1.80001	2.71359e-09	-3.43345e-10	-1.82864	0.00011124	-3.43345e-10	-1.82107
65302998	chr15:65302998:T:C	9.22267e-18	-2.10513	-1.78265	3.45763e-10	-2.10764	-1.78128	1.40269e-05	-2.11461	-1.77718
65303002	chr15:65303002:G:A	1.39782e-16	-3.43345e-10	-1.16936	3.22061e-09	-3.43345e-10	-1.65735	0.000168068	-3.43345e-10	-1.40839
65303184	chr15:65303184:G:A	9.14739e-18	-2.07048	-1.8255	3.39259e-10	-2.09273	-1.81518	1.47069e-05	-2.04016	-1.80428
65303342	chr15:65303342:A:G	9.0376e-18	-2.08201	-1.82604	3.36354e-10	-2.10069	-1.81582	1.44648e-05	-2.05528	-1.80577
65303585	chr15:65303585:G:T	7.39377e-17	-3.43345e-10	-1.80622	2.71659e-09	-3.43345e-10	-1.82754	0.00011142	-3.43345e-10	-1.81946
65304253	chr15:65304253:G:T	8.99012e-18	-2.10608	-1.80724	3.53543e-10	-2.08824	-1.77842	1.45895e-05	-2.08883	-1.76363
65304508	chr15:65304508:A:G	1.41318e-16	-3.43345e-10	-1.15844	3.24981e-09	-3.43345e-10	-1.64832	0.000170252	-3.43345e-10	-1.39548
65304828	chr15:65304828:TA:T	9.40746e-18	-2.05184	-1.81611	4.03409e-10	-1.93712	-1.7976	1.6934e-05	-1.91494	-1.78849
65305004	chr15:65305004:T:C	7.65466e-17	-3.43345e-10	-1.77155	2.73063e-09	-3.43345e-10	-1.82239	0.000113841	-3.43345e-10	-1.79796
65305052	chr15:65305052:C:T	1.47058e-16	-1.11862	-9.44083e-10	3.0832e-09	-1.70095	-9.44083e-10	0.00013477	-1.62919	-9.44083e-10
65305176	chr15:65305176:C:T	8.85082e-18	-2.10063	-1.8283	3.35184e-10	-2.09553	-1.82447	1.36956e-05	-2.09621	-1.81948
65306125	chr15:65306125:G:A	7.60971e-17	-3.43345e-10	-1.77744	2.72617e-09	-3.43345e-10	-1.82402	0.000113367	-3.43345e-10	-1.80213
65306306	chr15:65306306:A:G	1.35702e-16	-3.43345e-10	-1.19898	3.53986e-09	-3.43345e-10	-1.56283	0.000131479	-3.43345e-10	-1.65391
65307193	chr15:65307193:T:C	9.15836e-18	-2.07002	-1.82476	3.359e-10	-2.10642	-1.81144	1.37192e-05	-2.11103	-1.80294
65307319	chr15:65307319:A:G	1.99292e-17	-2.08856	-1.0287	4.72095e-10	-2.11462	-1.46287	2.43172e-05	-2.10903	-1.23255
65308610	chr15:65308610:G:T	1.17362e-17	-2.05762	-1.58914	3.56312e-10	-2.07059	-1.78827	1.59781e-05	-2.01923	-1.74232
65308641	chr15:65308641:G:A	7.86346e-17	-3.43345e-10	-1.74463	3.08356e-09	-3.43345e-10	-1.70083	0.000127552	-3.43345e-10	-1.68424
65309050	chr15:65309050:G:A	8.30124e-17	-3.43345e-10	-1.69046	2.92341e-09	-3.43345e-10	-1.75417	0.000113069	-3.43345e-10	-1.80477
65309190	chr15:65309190:G:A	2.9554e-16	-3.43345e-10	-0.420641	8.91691e-09	-3.43345e-10	-0.638968	0.000571589	-3.43345e-10	-0.184341
65309536	chr15:65309536:CA:C	1.94177e-16	-3.43345e-10	-0.840677	5.81497e-09	-3.43345e-10	-1.06648	0.00028059	-3.43345e-10	-0.895867
65309667	chr15:65309667:G:A	1.63435e-16	-3.43345e-10	-1.01303	3.50224e-09	-3.43345e-10	-1.57351	0.000189088	-3.43345e-10	-1.29055
65309716	chr15:65309716:G:GAT	1.16756e-16	-1.34936	-9.44083e-10	3.06623e-09	-1.70647	-9.44083e-10	0.000130268	-1.66317	-9.44083e-10
65310388	chr15:65310388:T:C	1.71177e-16	-0.966749	-9.44083e-10	5.50847e-08	1.18195	-9.44083e-10	0.00310036	1.50651	-9.44083e-10
65310509	chr15:65310509:T:C	3.29223e-17	-1.49017	-1.12513	1.15007e-09	-1.60993	-1.07717	6.58142e-05	-1.64622	-0.699702
65311188	chr15:65311188:C:T	1.6992e-17	-2.07472	-1.20198	1.17063e-09	-1.81766	-0.851715	3.06532e-05	-1.90179	-1.20824
65312323	chr15:65312323:T:G	8.21365e-17	-3.43345e-10	-1.70106	2.82242e-09	-3.43345e-10	-1.78932	0.000120042	-3.43345e-10	-1.74492
65312547	chr15:65312547:G:A	5.11602e-16	0.128101	-9.44083e-10	3.71438e-09	-1.51471	-9.44083e-10	0.000142771	-1.57152	-9.44083e-10
65312739	chr15:65312739:G:A	9.51416e-17	-3.43345e-10	-1.55408	3.10927e-09	-3.43345e-10	-1.69253	0.000135741	-3.43345e-10	-1.62201
65312834	chr15:65312834:C:A	2.15063e-17	-2.1095	-0.931597	1.06006e-09	-2.01091	-0.757681	6.33095e-05	-2.01847	-0.366258
65312915	chr15:65312915:TATTGAGTGCTTACTTTACACC:T	2.23713e-17	-1.56335	-1.43832	3.52683e-10	-2.11431	-1.75479	1.73677e-05	-2.11131	-1.56683
65313060	chr15:65313060:A:G	1.0251e-14	-3.43345e-10	3.12568	2.49422e-07	-3.43345e-10	2.69223	0.0341554	-3.43345e-10	3.90591
65313453	chr15:65313453:G:C	7.8888e-17	-2.11137	0.36995	1.65652e-09	-2.10051	-0.221687	0.000115483	-2.11428	0.330641
65313662	chr15:65313662:G:C	3.05223e-17	-2.11294	-0.57805	1.53521e-09	-2.02832	-0.369927	9.73011e-05	-2.03449	0.0795381
65313762	chr15:65313762:G:A	1.04842e-14	-3.43345e-10	3.14818	4.16937e-07	-3.43345e-10	3.20602	0.0443763	-3.43345e-10	4.1677
65313981	chr15:65313981:A:G	1.05922e-17	-1.93561	-1.81372	4.33618e-10	-1.99328	-1.66923	1.9659e-05	-1.90927	-1.64495
65314225	chr15:65314225:A:G	2.3636e-16	-3.43345e-10	-0.644089	6.93729e-09	-3.43345e-10	-0.890006	0.000340145	-3.43345e-10	-0.703389
65314234	chr15:65314234:G:A	1.56201e-16	-3.43345e-10	-1.0583	3.42227e-09	-3.43345e-10	-1.59661	0.000182494	-3.43345e-10	-1.32604
65314308	chr15:65314308:T:C	9.02292e-17	-2.11537	0.508278	4.16327e-09	-2.0238	0.62318	0.000224099	-2.05675	0.936075
65314378	chr15:65314378:T:C	1.36503e-17	-2.11349	-1.3822	5.53432e-10	-2.01532	-1.40321	3.4726e-05	-1.95385	-1.03142
65314379	chr15:65314379:C:T	8.12671e-17	-3.43345e-10	-1.7117	3.27055e-09	-3.43345e-10	-1.64196	0.000138012	-3.43345e-10	-1.60542
65314527	chr15:65314527:G:A	6.33392e-17	-2.1154	0.154454	1.42975e-09	-2.08726	-0.382153	9.36817e-05	-2.10917	0.116314
65314778	chr15:65314778:T:C	2.5726e-16	-3.43345e-10	-0.55936	1.31998e-08	-3.43345e-10	-0.246713	0.00046082	-3.43345e-10	-0.399753
65314883	chr15:65314883:G:A	8.29922e-17	-3.43345e-10	-1.6907	2.83954e-09	-3.43345e-10	-1.78328	0.000121194	-3.43345e-10	-1.73537
65315141	chr15:65315141:C:T	2.88442e-17	-2.10793	-0.639606	6.73025e-10	-2.10797	-1.11492	4.47566e-05	-2.1154	-0.61612
65315159	chr15:65315159:T:C	8.20996e-17	-3.43345e-10	-1.70151	2.82567e-09	-3.43345e-10	-1.78817	0.000120115	-3.43345e-10	-1.74431
65316396	chr15:65316396:C:G	7.38753e-17	-3.43345e-10	-1.80707	2.72264e-09	-3.43345e-10	-1.82531	0.000112574	-3.43345e-10	-1.80915
65317030	chr15:65317030:A:C	6.15231e-17	-2.10908	0.119044	1.36478e-09	-2.10601	-0.409912	9.02953e-05	-2.11532	0.0856482
65317620	chr15:65317620:A:G	1.76696e-16	-2.11367	1.17865	2.82102e-09	-2.09679	0.30697	0.000221287	-2.11349	0.980191
65317654	chr15:65317654:G:A	1.67887e-17	-1.88224	-1.4065	4.13131e-10	-2.02921	-1.68169	1.90861e-05	-2.06886	-1.51494
65317813	chr15:65317813:C:T	2.12961e-17	-1.53151	-1.51941	3.44964e-10	-2.11203	-1.7792	1.63643e-05	-2.10928	-1.62837
65318071	chr15:65318071:CTGGG:C	1.07867e-16	-2.10776	0.679217	1.82888e-09	-2.10725	-0.115963	0.000135876	-2.1154	0.494378
65318209	chr15:65318209:G:A	7.88814e-17	-3.43345e-10	-1.7415	3.13926e-09	-3.43345e-10	-1.68293	0.000132327	-3.43345e-10	-1.64748
65318662	chr15:65318662:G:C	1.97378e-17	-1.57482	-1.55209	3.35129e-10	-2.11414	-1.80602	1.55995e-05	-2.11237	-1.67315
65318749	chr15:65318749:G:A	2.07932e-16	-3.43345e-10	-0.772232	5.81337e-09	-3.43345e-10	-1.06676	0.00027163	-3.43345e-10	-0.928322
65319060	chr15:65319060:A:G	7.53895e-17	-3.43345e-10	-1.78678	2.841e-09	-3.43345e-10	-1.78276	0.000120383	-3.43345e-10	-1.74209
65319156	chr15:65319156:C:T	8.10989e-17	-3.43345e-10	-1.71378	3.26316e-09	-3.43345e-10	-1.64422	0.000137754	-3.43345e-10	-1.6073
65319249	chr15:65319249:T:C	1.94252e-16	-3.43345e-10	-0.84029	7.01238e-09	-3.43345e-10	-0.879241	0.000281608	-3.43345e-10	-0.892245
65319282	chr15:65319282:G:A	8.45731e-17	-3.43345e-10	-1.67183	2.87689e-09	-3.43345e-10	-1.77021	0.000123085	-3.43345e-10	-1.71989
65319399	chr15:65319399:C:T	9.40774e-18	-2.03948	-1.82844	3.30677e-10	-2.10492	-1.82862	1.41007e-05	-2.07483	-1.81171
65319686	chr15:65319686:A:T	3.87607e-16	-3.43345e-10	-0.149454	1.15112e-08	-3.43345e-10	-0.383598	0.000768406	-3.43345e-10	0.111557
65320114	chr15:65320114:T:C	1.14963e-16	-1.96003	0.595192	1.77073e-09	-2.0908	-0.164728	0.000137926	-2.04256	0.43652
65320632	chr15:65320632:GTTGTTGTTGTT:G	8.45151e-17	-3.43345e-10	-1.67251	2.86034e-09	-3.43345e-10	-1.77598	0.000123032	-3.43345e-10	-1.72032
65320638	chr15:65320638:G:A	1.6239e-17	-1.60439	-1.71764	3.2727e-10	-2.11527	-1.82862	1.40871e-05	-2.11438	-1.77312
65320828	chr15:65320828:A:G	9.7674e-17	-3.43345e-10	-1.52781	3.98729e-09	-3.43345e-10	-1.44381	0.000167689	-3.43345e-10	-1.41065
65321221	chr15:65321221:C:T	1.7356e-17	-1.60318	-1.65232	3.29252e-10	-2.11523	-1.82262	1.4723e-05	-2.11428	-1.72907
65321861	chr15:65321861:G:A	1.66666e-17	-1.64766	-1.64838	3.29559e-10	-2.11504	-1.82188	1.4766e-05	-2.1154	-1.72503
65322162	chr15:65322162:T:G	7.47243e-17	-3.43345e-10	-1.79564	2.74471e-09	-3.43345e-10	-1.81724	0.00011683	-3.43345e-10	-1.77204
65322542	chr15:65322542:C:T	1.36423e-17	-1.81711	-1.67916	3.67609e-10	-2.07037	-1.75728	1.47283e-05	-2.09126	-1.75173
65323003	chr15:65323003:C:T	2.00673e-16	-3.43345e-10	-0.807769	6.26324e-09	-3.43345e-10	-0.992219	0.000331972	-3.43345e-10	-0.72771
65323039	chr15:65323039:C:T	1.49628e-16	-3.43345e-10	-1.1013	4.46808e-09	-3.43345e-10	-1.32996	0.000202365	-3.43345e-10	-1.22269
65324120	chr15:65324120:A:G	7.57373e-17	-3.43345e-10	-1.78217	3.00319e-09	-3.43345e-10	-1.72724	0.000124502	-3.43345e-10	-1.70844
65324673	chr15:65324673:C:A	6.21724e-17	-1.97953	-9.44083e-10	2.45161e-09	-1.93017	-9.44083e-10	0.000102055	-1.90725	-9.44083e-10
65324744	chr15:65324744:G:A	6.31562e-17	-1.96384	-9.44083e-10	2.32798e-09	-1.98192	-9.44083e-10	0.000128637	-1.67577	-9.44083e-10
65324780	chr15:65324780:G:T	7.67856e-17	-3.43345e-10	-1.76843	2.77964e-09	-3.43345e-10	-1.80459	0.000110568	-3.43345e-10	-1.82713
65325077	chr15:65325077:G:A	6.2438e-16	-3.43345e-10	0.327314	2.0657e-08	-3.43345e-10	0.201138	0.00144775	-3.43345e-10	0.745007
65326243	chr15:65326243:TGA:T	4.08385e-16	-3.43345e-10	-0.0972346	1.37173e-08	-3.43345e-10	-0.208261	0.000880722	-3.43345e-10	0.247981
65326346	chr15:65326346:G:A	1.33532e-16	-3.43345e-10	-1.2151	3.03487e-09	-3.43345e-10	-1.71675	0.000158558	-3.43345e-10	-1.46664
65326472	chr15:65326472:G:C	5.48171e-17	-2.10544	-9.44083e-10	2.09223e-09	-2.08869	-9.44083e-10	8.51161e-05	-2.08875	-9.44083e-10
65326527	chr15:65326527:T:C	1.16378e-16	-3.43345e-10	-1.3526	3.93318e-09	-3.43345e-10	-1.45747	0.000174294	-3.43345e-10	-1.37202
65326704	chr15:65326704:C:T	1.13485e-17	-2.11158	-1.56878	3.4247e-10	-2.1017	-1.79679	1.43454e-05	-2.1154	-1.75393
65327089	chr15:65327089:T:A	1.12215e-17	-2.11519	-1.57642	3.38204e-10	-2.11372	-1.7973	1.43137e-05	-2.10949	-1.76206
65327244	chr15:65327244:A:T	9.85245e-18	-2.09583	-1.72589	4.97525e-10	-1.94029	-1.58473	1.7764e-05	-1.98304	-1.67255
65327267	chr15:65327267:C:T	1.04095e-16	-3.43345e-10	-1.46414	3.28795e-09	-3.43345e-10	-1.63665	0.00014827	-3.43345e-10	-1.53372
65327732	chr15:65327732:CCT:C	8.98175e-17	-3.43345e-10	-1.61167	3.55316e-09	-3.43345e-10	-1.55908	0.000155142	-3.43345e-10	-1.48842
65327818	chr15:65327818:C:T	1.01266e-17	-2.1117	-1.68259	3.32476e-10	-2.10203	-1.82608	1.35791e-05	-2.1154	-1.80883
65328008	chr15:65328008:T:G	6.27301e-17	-1.9706	-9.44083e-10	2.23344e-09	-2.02337	-9.44083e-10	9.11148e-05	-2.02064	-9.44083e-10
65328674	chr15:65328674:G:A	2.52418e-16	-3.43345e-10	-0.578358	7.337e-09	-3.43345e-10	-0.833988	0.000362314	-3.43345e-10	-0.64025
65328728	chr15:65328728:T:C	9.61815e-17	-3.43345e-10	-1.54321	3.03808e-09	-3.43345e-10	-1.71569	0.000136472	-3.43345e-10	-1.61664
65328761	chr15:65328761:T:C	2.9069e-16	-0.437186	-9.44083e-10	1.35508e-07	2.08211	-9.44083e-10	0.00797003	2.45068	-9.44083e-10
65328800	chr15:65328800:G:A	1.03906e-17	-2.10986	-1.65868	3.31499e-10	-2.11521	-1.81584	1.40423e-05	-2.09776	-1.79293
65329376	chr15:65329376:A:G	2.48184e-16	-3.43345e-10	-0.595276	8.06101e-09	-3.43345e-10	-0.739879	0.000437145	-3.43345e-10	-0.452497
65329519	chr15:65329519:T:C	4.96489e-17	-1.12359	-1.08088	1.43222e-09	-1.30568	-1.16201	8.05613e-05	-1.35096	-0.792782
65329706	chr15:65329706:C:A	8.35439e-17	-1.68407	-9.44083e-10	2.5877e-09	-1.87615	-9.44083e-10	0.000146034	-1.54892	-9.44083e-10
65330578	chr15:65330578:G:A	8.42365e-17	-3.43345e-10	-1.67582	2.95053e-09	-3.43345e-10	-1.74493	0.000124136	-3.43345e-10	-1.71139
65330817	chr15:65330817:G:A	7.87832e-17	-3.43345e-10	-1.74275	3.04523e-09	-3.43345e-10	-1.71334	0.000129371	-3.43345e-10	-1.67008
65330828	chr15:65330828:G:T	4.84379e-17	-2.11409	-0.115075	1.1724e-09	-2.08619	-0.581674	7.21966e-05	-2.10897	-0.144402
65331826	chr15:65331826:C:T	8.98794e-17	-3.43345e-10	-1.61098	3.20552e-09	-3.43345e-10	-1.66204	0.000155052	-3.43345e-10	-1.489
65332300	chr15:65332300:C:T	8.93594e-17	-3.43345e-10	-1.61678	3.3629e-09	-3.43345e-10	-1.61411	0.000131651	-3.43345e-10	-1.65261
65332824	chr15:65332824:C:T	1.29952e-16	-3.43345e-10	-1.24228	5.099e-09	-3.43345e-10	-1.19787	0.000188949	-3.43345e-10	-1.29128
65333345	chr15:65333345:C:T	7.30366e-17	-3.43345e-10	-1.81848	2.72484e-09	-3.43345e-10	-1.82451	0.000112585	-3.43345e-10	-1.80905
65333653	chr15:65333653:G:A	2.17135e-17	-2.03475	-0.996759	5.8762e-10	-2.07546	-1.28313	3.37846e-05	-2.0382	-0.974553
65333881	chr15:65333881:A:G	4.84574e-17	-2.06395	-0.164806	1.10626e-09	-2.08611	-0.63982	7.30045e-05	-2.04904	-0.193202
65334323	chr15:65334323:T:C	1.37624e-16	-3.43345e-10	-1.18492	5.03196e-09	-3.43345e-10	-1.21111	0.000252651	-3.43345e-10	-1.00075
65334529	chr15:65334529:G:T	1.2236e-16	-3.43345e-10	-1.30248	4.05337e-09	-3.43345e-10	-1.42737	0.000202132	-3.43345e-10	-1.22384
65334872	chr15:65334872:G:A	7.26644e-17	-3.43345e-10	-1.82359	2.72134e-09	-3.43345e-10	-1.82579	0.000110606	-3.43345e-10	-1.82679
65335522	chr15:65335522:G:A	2.45315e-16	-3.43345e-10	-0.606902	7.94772e-09	-3.43345e-10	-0.754033	0.000291656	-3.43345e-10	-0.857185
65335726	chr15:65335726:C:T	7.33595e-17	-3.43345e-10	-1.81407	2.72674e-09	-3.43345e-10	-1.82381	0.000110928	-3.43345e-10	-1.82388
65335746	chr15:65335746:TTC:T	9.09507e-17	-3.43345e-10	-1.59913	3.22541e-09	-3.43345e-10	-1.65586	0.000159912	-3.43345e-10	-1.45814
65336024	chr15:65336024:A:G	6.61944e-16	-3.43345e-10	0.385736	2.0399e-08	-3.43345e-10	0.188568	0.000937676	-3.43345e-10	0.310643
65336036	chr15:65336036:G:A	3.10614e-17	-2.0938	-0.579682	1.78552e-09	-2.11286	-0.134344	6.93766e-05	-2.11534	-0.177869
65336379	chr15:65336379:G:A	1.18721e-16	-1.33267	-9.44083e-10	3.06645e-09	-1.7064	-9.44083e-10	0.000117599	-1.76548	-9.44083e-10
65336409	chr15:65336409:T:G	7.42777e-17	-3.43345e-10	-1.80163	2.71976e-09	-3.43345e-10	-1.82637	0.000112645	-3.43345e-10	-1.80852
65336519	chr15:65336519:T:C	1.42703e-16	-3.43345e-10	-1.14868	3.7477e-09	-3.43345e-10	-1.50577	0.000146372	-3.43345e-10	-1.54661
65336521	chr15:65336521:G:A	5.79931e-17	-2.04912	-9.44083e-10	2.0548e-09	-2.10674	-9.44083e-10	8.39807e-05	-2.10217	-9.44083e-10
65336962	chr15:65336962:G:A	5.82206e-17	-2.04521	-9.44083e-10	4.65427e-09	-1.28913	-9.44083e-10	0.000207328	-1.19846	-9.44083e-10
65337365	chr15:65337365:G:A	5.42757e-17	-2.11537	-9.44083e-10	2.18258e-09	-2.04641	-9.44083e-10	8.82153e-05	-2.05298	-9.44083e-10
65337844	chr15:65337844:T:G	1.50551e-17	-1.5834	-1.81433	1.35774e-09	-0.787747	-1.73335	7.18587e-05	-0.516458	-1.7416
65338639	chr15:65338639:C:T	1.42752e-15	-3.43345e-10	1.15425	3.95833e-08	-3.43345e-10	0.851489	0.00203143	-3.43345e-10	1.08373
65338640	chr15:65338640:C:G	2.03584e-16	-3.43345e-10	-0.793366	8.58662e-09	-3.43345e-10	-0.676712	0.000296765	-3.43345e-10	-0.839821
65338692	chr15:65338692:C:T	8.53986e-17	-3.43345e-10	-1.66212	2.73314e-09	-3.43345e-10	-1.82147	0.000132632	-3.43345e-10	-1.64519
65338851	chr15:65338851:G:A	2.83436e-16	-3.43345e-10	-0.46246	8.93828e-09	-3.43345e-10	-0.636575	0.000366981	-3.43345e-10	-0.627452
65338873	chr15:65338873:A:G	1.32968e-16	-3.43345e-10	-1.21934	4.00428e-09	-3.43345e-10	-1.43955	0.000212847	-3.43345e-10	-1.17219
65339105	chr15:65339105:G:A	1.45032e-17	-1.73075	-1.70432	1.73381e-09	-0.738718	-1.53788	5.12248e-05	-0.944575	-1.65196
65339241	chr15:65339241:C:T	1.65557e-16	-3.43345e-10	-1.00013	5.64866e-09	-3.43345e-10	-1.0955	0.000218861	-3.43345e-10	-1.14432
65340186	chr15:65340186:G:A	5.53545e-16	-3.43345e-10	0.206898	1.67599e-08	-3.43345e-10	-0.00792956	0.000678953	-3.43345e-10	-0.0122091
65340459	chr15:65340459:C:G	1.07624e-15	-3.43345e-10	0.871779	3.30551e-08	-3.43345e-10	0.671257	0.00129942	-3.43345e-10	0.636912
65340714	chr15:65340714:C:T	8.97258e-18	-2.1037	-1.81157	5.32897e-10	-1.83301	-1.62333	2.01401e-05	-1.71742	-1.81263
65341009	chr15:65341009:G:A	1.23208e-16	-3.43345e-10	-1.29558	3.96761e-09	-3.43345e-10	-1.44875	0.000184963	-3.43345e-10	-1.3126
65341105	chr15:65341105:C:T	1.36924e-17	-1.9768	-1.51581	1.99737e-09	-1.17724	-0.957847	3.42017e-05	-1.27375	-1.72674
65341761	chr15:65341761:C:G	1.29379e-16	-3.43345e-10	-1.2467	4.57534e-09	-3.43345e-10	-1.30624	0.000198981	-3.43345e-10	-1.23955
65341856	chr15:65341856:C:A	1.3835e-17	-1.98639	-1.49586	2.02517e-09	-1.20206	-0.919204	3.38235e-05	-1.29649	-1.71512
65342004	chr15:65342004:G:A	1.21704e-16	-3.43345e-10	-1.30785	3.55936e-09	-3.43345e-10	-1.55734	0.000197878	-3.43345e-10	-1.24511
65343260	chr15:65343260:G:A	1.06417e-16	-3.43345e-10	-1.44208	4.41127e-09	-3.43345e-10	-1.34276	0.000171991	-3.43345e-10	-1.38532
65343430	chr15:65343430:G:A	7.25171e-17	-3.43345e-10	-1.82562	3.02365e-09	-3.43345e-10	-1.72045	0.000110592	-3.43345e-10	-1.82691
65344647	chr15:65344647:G:A	4.68563e-17	-0.454553	-1.80781	1.24988e-09	-0.79151	-1.81236	4.53948e-05	-0.94168	-1.77568
65344981	chr15:65344981:A:G	1.0852e-17	-1.97033	-1.75476	4.14368e-10	-2.04779	-1.66013	1.44245e-05	-2.03545	-1.82838
65345747	chr15:65345747:A:G	1.3617e-16	-3.43345e-10	-1.19554	5.10073e-09	-3.43345e-10	-1.19753	0.00019953	-3.43345e-10	-1.2368
65346133	chr15:65346133:G:A	6.51921e-16	-3.43345e-10	0.370478	2.63918e-08	-3.43345e-10	0.446135	0.00103645	-3.43345e-10	0.410794
65346581	chr15:65346581:C:T	7.23269e-17	-3.43345e-10	-1.82825	3.20494e-09	-3.43345e-10	-1.66222	0.000112328	-3.43345e-10	-1.81134
65347499	chr15:65347499:G:A	2.93539e-16	-3.43345e-10	-0.427434	1.20189e-08	-3.43345e-10	-0.340434	0.000517692	-3.43345e-10	-0.283381
65347652	chr15:65347652:C:T	4.7108e-17	-1.61587	-0.641132	7.46332e-10	-2.09454	-1.02496	4.74834e-05	-2.09174	-0.580638
65347800	chr15:65347800:G:A	1.15543e-17	-2.02089	-1.64151	4.62838e-10	-2.07482	-1.52247	1.47508e-05	-2.06984	-1.77163
65348303	chr15:65348303:G:A	1.13793e-16	-3.43345e-10	-1.37507	4.24833e-09	-3.43345e-10	-1.38039	0.000167959	-3.43345e-10	-1.40904
65348324	chr15:65348324:G:A	5.52253e-17	-2.09802	-9.44083e-10	2.28107e-09	-2.00228	-9.44083e-10	9.55394e-05	-1.97322	-9.44083e-10
65348331	chr15:65348331:A:G	4.72022e-17	-0.678707	-1.5763	1.17734e-09	-1.02644	-1.63722	4.18564e-05	-1.14419	-1.65433
65348349	chr15:65348349:T:C	9.72017e-17	-3.43345e-10	-1.53266	2.82225e-09	-3.43345e-10	-1.78938	0.000150165	-3.43345e-10	-1.52103
65348530	chr15:65348530:G:A	7.32081e-17	-3.43345e-10	-1.81614	2.77579e-09	-3.43345e-10	-1.80598	0.000111466	-3.43345e-10	-1.81904
65348564	chr15:65348564:C:G	7.05091e-17	-2.03912	0.185419	7.10871e-09	-0.822174	-0.0434229	0.000493723	-0.576024	0.245237
65348870	chr15:65348870:G:A	5.96989e-17	-2.02013	-9.44083e-10	7.31195e-09	-0.837408	-9.44083e-10	0.000400841	-0.539196	-9.44083e-10
65349228	chr15:65349228:A:C	6.17253e-17	-0.517161	-1.46959	1.82549e-09	-0.856716	-1.36836	6.73195e-05	-0.983971	-1.33934
65349420	chr15:65349420:C:T	1.53627e-17	-1.8153	-1.5622	3.60069e-10	-2.11491	-1.73347	1.72092e-05	-2.11536	-1.57196
65349506	chr15:65349506:T:C	1.29928e-16	-3.43345e-10	-1.24247	4.85216e-09	-3.43345e-10	-1.24749	0.000190491	-3.43345e-10	-1.28316
65349521	chr15:65349521:T:C	2.7037e-15	-3.43345e-10	1.79293	6.77361e-08	-3.43345e-10	1.3887	0.00403526	-3.43345e-10	1.77007
65349542	chr15:65349542:C:T	2.29414e-15	-3.43345e-10	1.62867	5.80082e-08	-3.43345e-10	1.23367	0.00343102	-3.43345e-10	1.60785
65350028	chr15:65350028:G:A	2.34117e-17	-1.72322	-1.23299	2.27853e-09	-0.461561	-1.54183	8.47761e-05	-0.753258	-1.33949
65350203	chr15:65350203:C:T	2.56499e-16	-3.43345e-10	-0.562321	1.06573e-08	-3.43345e-10	-0.460674	0.000454102	-3.43345e-10	-0.414439
65350237	chr15:65350237:TCTC:T	1.24991e-14	4.61338	-1.28941	5.74684e-07	4.56416	-1.03726	0.0245525	4.89884	-1.32303
65350294	chr15:65350294:C:G	7.62251e-17	-3.43345e-10	-1.77575	2.92346e-09	-3.43345e-10	-1.75415	0.000115753	-3.43345e-10	-1.7813
65350606	chr15:65350606:T:C	2.43488e-17	-1.95827	-0.958689	1.69949e-09	-1.29283	-1.00376	6.88867e-05	-1.22829	-1.07201
65350667	chr15:65350667:T:G	1.32995e-17	-2.06604	-1.45568	6.86858e-10	-2.11484	-1.0877	1.54419e-05	-2.11475	-1.68093
65350980	chr15:65350980:T:A	7.39329e-17	-1.53289	-0.273395	3.29896e-09	-1.73186	0.0985497	6.23952e-05	-1.74861	-0.650667
65351288	chr15:65351288:A:G	1.02412e-16	-1.48045	-9.44083e-10	5.76664e-09	-1.07483	-9.44083e-10	0.000232426	-1.08419	-9.44083e-10
65351378	chr15:65351378:C:CA	1.34874e-15	-3.43345e-10	1.09748	3.47464e-08	-3.43345e-10	0.721158	0.00197463	-3.43345e-10	1.05537
65351406	chr15:65351406:T:C	9.18556e-17	-3.43345e-10	-1.58923	2.93843e-09	-3.43345e-10	-1.74904	0.000113212	-3.43345e-10	-1.8035
65351466	chr15:65351466:A:G	7.23148e-17	-3.43345e-10	-1.82842	2.71478e-09	-3.43345e-10	-1.82821	0.000110958	-3.43345e-10	-1.82361
65351476	chr15:65351476:A:G	1.73502e-16	-3.43345e-10	-0.953254	5.97136e-09	-3.43345e-10	-1.03994	0.000244606	-3.43345e-10	-1.03311
65351491	chr15:65351491:A:G	1.85093e-16	-3.43345e-10	-0.888587	6.36188e-09	-3.43345e-10	-0.976594	0.000260411	-3.43345e-10	-0.9705
65351500	chr15:65351500:T:C	1.70007e-16	-3.43345e-10	-0.973608	5.87082e-09	-3.43345e-10	-1.05692	0.000240215	-3.43345e-10	-1.05123
65351627	chr15:65351627:T:A	1.11526e-17	-2.08799	-1.60978	4.65813e-10	-2.11063	-1.48026	1.44031e-05	-2.11538	-1.74994
65351781	chr15:65351781:T:A	4.87859e-17	-2.03906	-0.182943	2.45928e-09	-1.53598	-0.391074	0.000108657	-1.5065	-0.338067
65351988	chr15:65351988:C:T	1.12264e-17	-1.8782	-1.81297	6.48732e-10	-1.56319	-1.69646	3.10653e-05	-1.28189	-1.81478
65352172	chr15:65352172:T:A	2.03426e-17	-1.86677	-1.22996	4.72e-09	-0.833378	-0.441731	5.69136e-05	-0.964892	-1.52634
65353175	chr15:65353175:T:C	1.62717e-16	-3.43345e-10	-1.01744	6.30051e-09	-3.43345e-10	-0.986287	0.000216479	-3.43345e-10	-1.15527
65353496	chr15:65353496:C:T	2.18824e-16	-1.35371	0.632531	1.35819e-08	-1.56465	1.34647	0.000173507	-1.48653	0.109988
65353791	chr15:65353791:AG:A	2.08039e-16	-3.43345e-10	-0.771722	6.77783e-09	-3.43345e-10	-0.913261	0.000295398	-3.43345e-10	-0.844438
65354158	chr15:65354158:G:A	2.11775e-17	-2.08034	-0.97617	1.5237e-09	-1.99277	-0.413008	3.80638e-05	-2.03657	-0.856932
65354190	chr15:65354190:G:C	1.80862e-16	-3.43345e-10	-0.911712	6.18644e-09	-3.43345e-10	-1.00456	0.000258301	-3.43345e-10	-0.978637
65354747	chr15:65354747:C:T	9.24747e-17	-3.43345e-10	-1.58251	2.96768e-09	-3.43345e-10	-1.73914	0.000137329	-3.43345e-10	-1.61038
65354776	chr15:65354776:A:C	1.47534e-16	-1.11538	-9.44083e-10	3.58207e-09	-1.55098	-9.44083e-10	0.000236038	-1.06877	-9.44083e-10
65355427	chr15:65355427:G:A	5.42835e-17	-2.11522	-9.44083e-10	2.60578e-09	-1.86918	-9.44083e-10	0.000113728	-1.79895	-9.44083e-10
65356106	chr15:65356106:G:GA	1.19804e-16	-0.582947	-0.740641	2.11809e-09	-0.970792	-1.10561	9.41819e-05	-1.05466	-0.932875
65356585	chr15:65356585:ACAAGCCGATGGT:A	2.04294e-16	-1.49514	0.705258	1.05768e-08	-1.68904	1.22079	0.000172861	-1.60896	0.228685
65357299	chr15:65357299:G:A	1.94169e-16	-1.32086	0.480147	1.17176e-08	-1.53951	1.17368	0.00015649	-1.4578	-0.0219756
65357495	chr15:65357495:C:T	1.11049e-17	-2.0514	-1.65066	1.15759e-09	-1.35294	-1.32764	3.03813e-05	-1.49416	-1.62478
65358935	chr15:65358935:T:G	1.06896e-16	-1.95013	0.512541	2.77054e-09	-2.00696	0.199081	0.000107159	-1.96732	0.108868
65358937	chr15:65358937:T:A	1.78632e-16	-0.92412	-9.44083e-10	4.70295e-09	-1.27873	-9.44083e-10	0.000182062	-1.32841	-9.44083e-10
65358950	chr15:65358950:C:T	3.87113e-17	-1.95255	-0.500761	2.84748e-08	1.17293	-0.650829	0.00219716	1.59845	-0.436292
65359073	chr15:65359073:G:A	1.2789e-16	-1.95635	0.698074	3.16433e-09	-2.01185	0.336871	0.000126208	-1.97384	0.279008
65359157	chr15:65359157:C:G	7.16221e-16	-3.43345e-10	0.464543	3.4293e-08	-3.43345e-10	0.708023	0.0013418	-3.43345e-10	0.669004
65359160	chr15:65359160:G:C	6.31957e-16	-3.43345e-10	0.339376	1.51114e-08	-3.43345e-10	-0.111469	0.000753596	-3.43345e-10	0.0920944
65359252	chr15:65359252:C:T	1.31527e-16	-1.9496	0.719367	3.2493e-09	-2.00703	0.358549	0.000129599	-1.96748	0.299171
65359680	chr15:65359680:G:T	1.35683e-17	-1.89375	-1.60796	1.56114e-09	-0.826486	-1.55501	4.36445e-05	-1.03418	-1.72251
65360186	chr15:65360186:T:C	2.63963e-17	-1.99667	-0.839546	1.22617e-09	-2.10053	-0.522491	2.76326e-05	-2.08099	-1.13277
65360540	chr15:65360540:AGAG:A	1.09608e-16	-3.43345e-10	-1.41253	3.0034e-09	-3.43345e-10	-1.72717	0.000176957	-3.43345e-10	-1.35685
65361067	chr15:65361067:G:T	7.79976e-17	-3.43345e-10	-1.75277	2.81667e-09	-3.43345e-10	-1.79136	0.000119809	-3.43345e-10	-1.74686
65361384	chr15:65361384:A:G	2.19016e-17	-1.98525	-1.03763	9.71186e-10	-2.09076	-0.76539	2.39162e-05	-2.06799	-1.29021
65361577	chr15:65361577:G:A	1.86783e-17	-1.95596	-1.22612	2.38317e-09	-1.04804	-0.910449	4.6967e-05	-1.21667	-1.46664
65361668	chr15:65361668:A:T	5.6826e-17	-1.97911	-0.0903368	2.8812e-09	-2.03344	0.264734	5.6056e-05	-1.98494	-0.521475
65361699	chr15:65361699:CACACTCATTCACATCCACAG:C	5.27004e-17	-1.97368	-0.171147	2.65614e-09	-2.02946	0.17942	5.25934e-05	-1.97977	-0.590405
65361818	chr15:65361818:C:A	2.85505e-16	-3.43345e-10	-0.455187	8.65686e-09	-3.43345e-10	-0.668565	0.000392704	-3.43345e-10	-0.559706
65361859	chr15:65361859:C:T	2.13945e-17	-2.00572	-1.04059	1.01335e-09	-2.11081	-0.702846	2.31051e-05	-2.11514	-1.27756
65362378	chr15:65362378:C:G	1.16859e-16	-3.43345e-10	-1.34848	4.45885e-09	-3.43345e-10	-1.33203	0.000147203	-3.43345e-10	-1.54095
65362658	chr15:65362658:C:T	3.13192e-16	-3.43345e-10	-0.36263	9.39367e-09	-3.43345e-10	-0.586882	0.000516649	-3.43345e-10	-0.285399
65362661	chr15:65362661:C:T	4.89889e-16	-3.43345e-10	0.0847335	1.56079e-08	-3.43345e-10	-0.0791382	0.000671921	-3.43345e-10	-0.0226212
65362674	chr15:65362674:A:G	7.63758e-17	-3.43345e-10	-1.77378	2.97117e-09	-3.43345e-10	-1.73796	0.000117815	-3.43345e-10	-1.76364
65362793	chr15:65362793:C:T	4.37072e-17	-1.78202	-0.549913	1.2117e-09	-2.00177	-0.633128	4.69853e-05	-1.9935	-0.689427
65363289	chr15:65363289:T:C	1.01226e-16	-1.97836	0.486274	1.64423e-08	-1.36332	1.33626	0.000314515	-1.15724	0.375515
65363375	chr15:65363375:G:A	2.67925e-16	-3.43345e-10	-0.51874	9.37212e-09	-3.43345e-10	-0.589178	0.000459557	-3.43345e-10	-0.402499
65363382	chr15:65363382:T:C	2.15269e-16	-1.61169	0.874133	3.85212e-08	-0.964138	1.78843	0.000685834	-0.714391	0.712265
65363494	chr15:65363494:C:T	8.8654e-17	-3.43345e-10	-1.6247	3.41115e-09	-3.43345e-10	-1.59987	0.000131488	-3.43345e-10	-1.65384
65363939	chr15:65363939:C:T	1.79801e-16	-3.43345e-10	-0.917596	6.96536e-09	-3.43345e-10	-0.885968	0.00024022	-3.43345e-10	-1.05121
65364092	chr15:65364092:C:T	9.14008e-17	-3.43345e-10	-1.59419	3.31271e-09	-3.43345e-10	-1.62915	0.000136105	-3.43345e-10	-1.61934
65364191	chr15:65364191:A:G	5.43958e-17	-2.11316	-9.44083e-10	2.05155e-09	-2.10832	-9.44083e-10	8.42324e-05	-2.09918	-9.44083e-10
65364392	chr15:65364392:C:G	7.27539e-17	-3.43345e-10	-1.82236	2.77283e-09	-3.43345e-10	-1.80705	0.000113573	-3.43345e-10	-1.80032
65364393	chr15:65364393:C:T	7.27828e-17	-3.43345e-10	-1.82197	2.77483e-09	-3.43345e-10	-1.80633	0.000113667	-3.43345e-10	-1.79949
65364420	chr15:65364420:T:TA	5.545e-17	-0.374306	-1.71966	2.35131e-09	-0.195271	-1.77667	0.000138398	0.111094	-1.71372
65364426	chr15:65364426:C:T	2.455e-16	-1.75804	1.15189	2.00435e-08	-1.96375	2.13473	0.000253778	-1.96066	0.964361
65364719	chr15:65364719:C:CA	2.42834e-16	-1.67676	1.05969	1.87511e-08	-1.91456	2.0189	0.000243854	-1.90943	0.873239
65364755	chr15:65364755:C:T	7.27825e-17	-3.43345e-10	-1.82197	2.72325e-09	-3.43345e-10	-1.82509	0.000110605	-3.43345e-10	-1.8268
65364835	chr15:65364835:C:T	2.10795e-17	-1.48916	-1.57199	5.61378e-10	-1.81455	-1.58973	2.51492e-05	-1.78916	-1.51877
65365146	chr15:65365146:T:C	2.34396e-16	-1.7166	1.06417	1.82064e-08	-1.93727	2.01213	0.000238147	-1.93388	0.874008
65365322	chr15:65365322:C:T	1.1198e-16	-0.524378	-0.866751	2.59308e-09	-0.940125	-0.933947	7.82674e-05	-1.06459	-1.10804
65365589	chr15:65365589:C:A	2.45433e-17	-1.46388	-1.44513	6.35077e-10	-1.79785	-1.48307	2.93903e-05	-1.7746	-1.3775
65365672	chr15:65365672:C:CT	1.95184e-15	-1.7521	3.21918	1.9216e-07	-1.96193	4.39333	0.00143905	-1.95082	2.6898
65365688	chr15:65365688:G:A	2.67985e-16	-3.43345e-10	-0.518515	9.34591e-09	-3.43345e-10	-0.591979	0.000454338	-3.43345e-10	-0.413921
65366183	chr15:65366183:G:C	5.488e-16	-3.43345e-10	0.198289	2.58609e-08	-3.43345e-10	0.425813	0.0012638	-3.43345e-10	0.609117
65366763	chr15:65366763:C:T	9.01391e-17	-3.43345e-10	-1.60809	3.27685e-09	-3.43345e-10	-1.64004	0.00013438	-3.43345e-10	-1.63209
65367165	chr15:65367165:G:A	1.47536e-16	-3.43345e-10	-1.11537	4.71296e-09	-3.43345e-10	-1.2766	0.00016969	-3.43345e-10	-1.39879
65367698	chr15:65367698:A:T	1.83112e-16	-3.43345e-10	-0.899346	7.61312e-09	-3.43345e-10	-0.797045	0.000294211	-3.43345e-10	-0.848463
65368170	chr15:65368170:A:T	8.18119e-16	0.597562	-9.44083e-10	5.26707e-08	1.13714	-9.44083e-10	0.00193474	1.03497	-9.44083e-10
65368393	chr15:65368393:G:A	5.40907e-17	-1.73428	-0.384501	9.03404e-10	-2.06585	-0.862656	5.90414e-05	-2.105	-0.349522
65368495	chr15:65368495:G:A	7.69679e-17	-3.43345e-10	-1.76606	2.80989e-09	-3.43345e-10	-1.79377	0.000118362	-3.43345e-10	-1.75901
65368516	chr15:65368516:T:C	1.78319e-17	-2.05746	-1.171	5.64551e-10	-2.07587	-1.32277	3.22618e-05	-2.02798	-1.03089
65369219	chr15:65369219:C:A	7.58937e-17	-3.43345e-10	-1.78011	2.8551e-09	-3.43345e-10	-1.77781	0.00011765	-3.43345e-10	-1.76505
65369312	chr15:65369312:A:G	9.51639e-17	-3.43345e-10	-1.55384	3.61353e-09	-3.43345e-10	-1.54223	0.000159893	-3.43345e-10	-1.45826
65369366	chr15:65369366:T:A	7.24173e-17	-3.43345e-10	-1.827	2.78271e-09	-3.43345e-10	-1.80349	0.000112368	-3.43345e-10	-1.81098
65369497	chr15:65369497:A:T	1.53569e-16	-3.43345e-10	-1.0753	5.91166e-09	-3.43345e-10	-1.04999	0.000280942	-3.43345e-10	-0.894613
65369777	chr15:65369777:C:G	7.33926e-17	-3.43345e-10	-1.81362	2.75301e-09	-3.43345e-10	-1.81422	0.000113539	-3.43345e-10	-1.80061
65370147	chr15:65370147:G:C	2.77927e-17	-2.02365	-0.761018	1.6506e-09	-1.64885	-0.676926	7.54592e-05	-1.70587	-0.5033
65370359	chr15:65370359:T:C	2.60163e-17	-1.97341	-0.877309	1.63316e-09	-1.54117	-0.795233	7.35821e-05	-1.60536	-0.629003
65370375	chr15:65370375:A:G	9.14263e-18	-2.07121	-1.82529	1.43025e-09	-0.644854	-1.82421	7.5074e-05	-0.385817	-1.82847
```
