## Supplementary material for "Characterization of shared and ancestry-specific signals driving complex traits using multi-ancestry fine-mapping": susiex_nc3.cs80.summary

```
# chr15:64158206-65370575
CS_ID	CS_LENGTH	CS_PURITY	MAX_PIP_SNP	BP	REF_ALLELE	ALT_ALLELE	REF_FRQ	BETA	SE	-LOG10P	MAX_PIP	POST-HOC_PROB_POP1	POST-HOC_PROB_POP2
1	13	0.877151	chr15:64870575:G:A	64870575	A,A	G,G	1,1	-inf,-inf	inf,inf	15.7316,4.95624	0.27609	1	0.988366
2	2	0.999062	chr15:64658206:T:A	64658206	A,A	T,T	1,1	inf,inf	inf,inf	4.03407,9.08039	0.574861	0.883342	0.99988
3	1767	0	chr15:65313762:G:A	65313762	NA,A	NA,G	NA,1	NA,inf	NA,inf	NA,3.19471	0.0443763	0.436444	0.310729
```
