## Supplementary material for "Characterization of shared and ancestry-specific signals driving complex traits using multi-ancestry fine-mapping": susiex_nc1.cs80.snp

```
BP	SNP
75571091	chr15:75571091:C:G
75571226	chr15:75571226:CTCTAG:C
75571574	chr15:75571574:A:G
75571809	chr15:75571809:G:A
75571994	chr15:75571994:G:A
75572624	chr15:75572624:A:G
75573462	chr15:75573462:T:C
75573804	chr15:75573804:A:C
75573809	chr15:75573809:G:C
75574753	chr15:75574753:T:C
75575647	chr15:75575647:C:T
75575780	chr15:75575780:G:A
75577836	chr15:75577836:G:A
75578210	chr15:75578210:C:T
75578565	chr15:75578565:G:A
75579285	chr15:75579285:A:G
75580418	chr15:75580418:TG:T
75580731	chr15:75580731:G:A
75580792	chr15:75580792:G:A
75581892	chr15:75581892:GC:G
75582059	chr15:75582059:C:A
75582201	chr15:75582201:C:T
75582345	chr15:75582345:G:A
75582565	chr15:75582565:C:T
75583583	chr15:75583583:T:C
75583773	chr15:75583773:C:G
75584256	chr15:75584256:TGTGTGGGC:T
75584665	chr15:75584665:A:G
75584780	chr15:75584780:A:G
75584973	chr15:75584973:A:G
75585821	chr15:75585821:C:T
75586005	chr15:75586005:T:TGGAGTGCAGTGG
75586009	chr15:75586009:T:G
75586015	chr15:75586015:AG:A
75586586	chr15:75586586:G:A
75588175	chr15:75588175:T:C
75589459	chr15:75589459:C:T
75589864	chr15:75589864:G:C
75590930	chr15:75590930:T:C
75591157	chr15:75591157:G:A
75591494	chr15:75591494:C:A
75591658	chr15:75591658:G:T
75592345	chr15:75592345:C:T
75592460	chr15:75592460:G:A
75592722	chr15:75592722:C:T
75593089	chr15:75593089:G:A
75593179	chr15:75593179:T:G
75593353	chr15:75593353:A:G
75593850	chr15:75593850:T:C
75593986	chr15:75593986:T:A
75594147	chr15:75594147:G:C
75594521	chr15:75594521:C:T
75595064	chr15:75595064:A:G
75595140	chr15:75595140:C:T
75596281	chr15:75596281:ACT:A
75596375	chr15:75596375:G:C
75598153	chr15:75598153:A:G
75598271	chr15:75598271:G:A
75598815	chr15:75598815:C:T
75598830	chr15:75598830:G:A
75599382	chr15:75599382:C:T
75599408	chr15:75599408:T:G
75599908	chr15:75599908:C:T
75600339	chr15:75600339:A:G
75600747	chr15:75600747:A:C
75601552	chr15:75601552:G:A
75601880	chr15:75601880:T:TC
75602105	chr15:75602105:G:A
75602637	chr15:75602637:G:A
75603237	chr15:75603237:C:T
75603527	chr15:75603527:G:C
75604046	chr15:75604046:C:T
75604094	chr15:75604094:T:C
75604428	chr15:75604428:C:T
75604442	chr15:75604442:G:A
75604660	chr15:75604660:A:G
75605392	chr15:75605392:C:T
75605669	chr15:75605669:G:A
75605764	chr15:75605764:T:C
75606255	chr15:75606255:G:T
75606655	chr15:75606655:A:T
75606669	chr15:75606669:T:C
75609057	chr15:75609057:G:A
75609285	chr15:75609285:G:A
75610128	chr15:75610128:G:T
75610781	chr15:75610781:G:A
75610907	chr15:75610907:C:T
75611354	chr15:75611354:G:A
75611584	chr15:75611584:C:T
75611969	chr15:75611969:C:T
75613045	chr15:75613045:C:A
75613337	chr15:75613337:C:T
75614204	chr15:75614204:T:C
75615062	chr15:75615062:T:C
75616016	chr15:75616016:A:G
75616246	chr15:75616246:C:T
75616430	chr15:75616430:C:A
75616903	chr15:75616903:C:T
75617264	chr15:75617264:G:A
75617462	chr15:75617462:A:G
75617578	chr15:75617578:A:G
75618220	chr15:75618220:A:G
75619157	chr15:75619157:T:C
75619379	chr15:75619379:C:T
75620358	chr15:75620358:C:T
75620364	chr15:75620364:T:G
75620674	chr15:75620674:A:C
75622045	chr15:75622045:AC:A
75622046	chr15:75622046:C:A
75622092	chr15:75622092:G:C
75622796	chr15:75622796:A:C
75623324	chr15:75623324:AT:A
75623373	chr15:75623373:T:C
75623402	chr15:75623402:G:C
75623652	chr15:75623652:C:T
75623770	chr15:75623770:A:G
75623868	chr15:75623868:T:C
75624091	chr15:75624091:C:A
75624599	chr15:75624599:T:G
75625615	chr15:75625615:G:A
75626475	chr15:75626475:T:A
75626580	chr15:75626580:T:G
75626854	chr15:75626854:G:A
75627019	chr15:75627019:C:T
75627296	chr15:75627296:TA:T
75627838	chr15:75627838:T:C
75628178	chr15:75628178:G:A
75628231	chr15:75628231:C:A
75628871	chr15:75628871:G:A
75628926	chr15:75628926:G:A
75629295	chr15:75629295:C:A
75629878	chr15:75629878:T:C
75630171	chr15:75630171:G:A
75630262	chr15:75630262:G:A
75630713	chr15:75630713:C:T
75632196	chr15:75632196:A:G
75633668	chr15:75633668:T:C
75634080	chr15:75634080:C:T
75634819	chr15:75634819:G:A
75635120	chr15:75635120:A:G
75635376	chr15:75635376:G:A
75635681	chr15:75635681:A:T
75635864	chr15:75635864:TCAC:T
75636997	chr15:75636997:A:G
75637087	chr15:75637087:G:A
75637415	chr15:75637415:C:T
75637844	chr15:75637844:T:G
75637858	chr15:75637858:C:T
75637959	chr15:75637959:ATAATAAG:A
75638416	chr15:75638416:T:A
75638782	chr15:75638782:G:A
75638918	chr15:75638918:G:C
75638937	chr15:75638937:T:C
75640436	chr15:75640436:C:T
75641553	chr15:75641553:G:A
75641587	chr15:75641587:C:A
75641590	chr15:75641590:A:G
75642720	chr15:75642720:C:T
75643504	chr15:75643504:G:A
75643813	chr15:75643813:A:G
75644271	chr15:75644271:T:G
75644357	chr15:75644357:C:T
75644867	chr15:75644867:G:A
75644932	chr15:75644932:C:A
75645144	chr15:75645144:T:C
75645220	chr15:75645220:C:T
75645439	chr15:75645439:C:G
75645735	chr15:75645735:A:G
75645899	chr15:75645899:T:C
75645993	chr15:75645993:T:A
75646605	chr15:75646605:C:T
75646917	chr15:75646917:T:TC
75647045	chr15:75647045:C:T
75647933	chr15:75647933:C:T
75648085	chr15:75648085:A:C
75648323	chr15:75648323:G:A
75648473	chr15:75648473:T:C
75648956	chr15:75648956:G:A
75650963	chr15:75650963:G:A
75651075	chr15:75651075:A:G
75651359	chr15:75651359:TTCC:T
75651485	chr15:75651485:GC:G
75651586	chr15:75651586:T:C
75652005	chr15:75652005:TG:T
75652234	chr15:75652234:G:T
75653074	chr15:75653074:C:G
75653582	chr15:75653582:C:T
75653715	chr15:75653715:G:A
75654062	chr15:75654062:C:T
75654800	chr15:75654800:C:T
75654957	chr15:75654957:G:A
75655866	chr15:75655866:T:C
75656330	chr15:75656330:G:A
75656908	chr15:75656908:G:GAGC
75656958	chr15:75656958:C:T
75657098	chr15:75657098:G:C
75657219	chr15:75657219:C:T
75657822	chr15:75657822:G:A
75657861	chr15:75657861:A:G
75658129	chr15:75658129:G:A
75658392	chr15:75658392:T:C
75659004	chr15:75659004:A:G
75659709	chr15:75659709:G:A
75660272	chr15:75660272:A:G
75660538	chr15:75660538:G:A
75660933	chr15:75660933:A:G
75661219	chr15:75661219:G:A
75661672	chr15:75661672:G:A
75661755	chr15:75661755:A:G
75662051	chr15:75662051:G:C
75662694	chr15:75662694:C:T
75662856	chr15:75662856:C:T
75663456	chr15:75663456:TC:T
75663838	chr15:75663838:C:T
75664155	chr15:75664155:G:A
75664563	chr15:75664563:G:A
75664757	chr15:75664757:C:T
75664766	chr15:75664766:T:C
75665034	chr15:75665034:T:C
75665449	chr15:75665449:G:T
75665486	chr15:75665486:GGGTTTCACCATGTT:G
75666117	chr15:75666117:G:A
75666182	chr15:75666182:G:T
75666427	chr15:75666427:A:G
75667258	chr15:75667258:A:G
75668161	chr15:75668161:C:T
75668222	chr15:75668222:A:G
75668426	chr15:75668426:T:G
75668497	chr15:75668497:C:T
75668788	chr15:75668788:G:A
75668821	chr15:75668821:CACTG:C
75668851	chr15:75668851:G:T
75669451	chr15:75669451:A:G
75669698	chr15:75669698:G:A
75669965	chr15:75669965:G:A
75670873	chr15:75670873:C:T
75671038	chr15:75671038:C:T
75671252	chr15:75671252:A:G
75671885	chr15:75671885:T:C
75672405	chr15:75672405:G:C
75672828	chr15:75672828:C:T
75673127	chr15:75673127:G:A
75673366	chr15:75673366:C:T
75673737	chr15:75673737:T:C
75673742	chr15:75673742:T:C
75673801	chr15:75673801:G:T
75674188	chr15:75674188:C:T
75674712	chr15:75674712:C:T
75674713	chr15:75674713:G:A
75674754	chr15:75674754:A:G
75675473	chr15:75675473:A:G
75676994	chr15:75676994:C:T
75677440	chr15:75677440:C:T
75677729	chr15:75677729:C:T
75677986	chr15:75677986:G:A
75678275	chr15:75678275:C:T
75678343	chr15:75678343:TTTAA:T
75679164	chr15:75679164:T:C
75679686	chr15:75679686:A:C
75679719	chr15:75679719:G:A
75679788	chr15:75679788:C:T
75679920	chr15:75679920:G:A
75680185	chr15:75680185:G:A
75680745	chr15:75680745:T:C
75680802	chr15:75680802:G:A
75680947	chr15:75680947:G:A
75681003	chr15:75681003:A:G
75681228	chr15:75681228:T:C
75681286	chr15:75681286:C:G
75683913	chr15:75683913:T:C
75684496	chr15:75684496:C:T
75684577	chr15:75684577:T:G
75685215	chr15:75685215:A:G
75685579	chr15:75685579:A:G
75686279	chr15:75686279:A:G
75687320	chr15:75687320:C:T
75687771	chr15:75687771:A:G
75688681	chr15:75688681:T:C
75688959	chr15:75688959:G:A
75689014	chr15:75689014:G:A
75689112	chr15:75689112:C:T
75689166	chr15:75689166:A:G
75689209	chr15:75689209:C:T
75689210	chr15:75689210:G:A
75689608	chr15:75689608:G:A
75689642	chr15:75689642:C:T
75689845	chr15:75689845:G:A
75689898	chr15:75689898:G:A
75690087	chr15:75690087:C:T
75690531	chr15:75690531:G:A
75691247	chr15:75691247:A:G
75692169	chr15:75692169:A:G
75692182	chr15:75692182:C:A
75692857	chr15:75692857:C:T
75693123	chr15:75693123:C:T
75693328	chr15:75693328:C:T
75693330	chr15:75693330:G:A
75693943	chr15:75693943:C:T
75694255	chr15:75694255:T:C
75694492	chr15:75694492:C:T
75694587	chr15:75694587:T:C
75694967	chr15:75694967:A:G
75695492	chr15:75695492:G:A
75695706	chr15:75695706:C:A
75696099	chr15:75696099:A:G
75696588	chr15:75696588:C:T
75696850	chr15:75696850:G:C
75697275	chr15:75697275:C:T
75697288	chr15:75697288:G:C
75697362	chr15:75697362:A:G
75697920	chr15:75697920:A:G
75698069	chr15:75698069:C:T
75698100	chr15:75698100:T:C
75698186	chr15:75698186:C:T
75698539	chr15:75698539:T:C
75699110	chr15:75699110:C:T
75699119	chr15:75699119:G:T
75699510	chr15:75699510:C:A
75699759	chr15:75699759:T:C
75699958	chr15:75699958:G:A
75700148	chr15:75700148:T:C
75700150	chr15:75700150:T:C
75700281	chr15:75700281:GGGA:G
75700319	chr15:75700319:C:G
75700447	chr15:75700447:T:G
75701374	chr15:75701374:G:GC
75701375	chr15:75701375:T:C
75701398	chr15:75701398:T:C
75701407	chr15:75701407:G:A
75701517	chr15:75701517:A:G
75701688	chr15:75701688:C:T
75702279	chr15:75702279:G:C
75702480	chr15:75702480:A:T
75702880	chr15:75702880:A:G
75703655	chr15:75703655:A:AG
75703676	chr15:75703676:C:T
75704222	chr15:75704222:T:C
75704288	chr15:75704288:T:C
75704579	chr15:75704579:C:T
75704653	chr15:75704653:G:A
75704903	chr15:75704903:G:A
75705122	chr15:75705122:C:T
75706470	chr15:75706470:C:T
75706531	chr15:75706531:G:A
75706778	chr15:75706778:C:A
75707581	chr15:75707581:G:A
75708040	chr15:75708040:G:A
75708378	chr15:75708378:C:G
75708388	chr15:75708388:A:T
75708404	chr15:75708404:AC:A
75708539	chr15:75708539:G:A
75708603	chr15:75708603:T:C
75708696	chr15:75708696:C:T
75708751	chr15:75708751:G:A
75708885	chr15:75708885:G:A
75709313	chr15:75709313:G:A
75709729	chr15:75709729:A:C
75709918	chr15:75709918:G:C
75710226	chr15:75710226:G:A
75712136	chr15:75712136:A:G
75713274	chr15:75713274:C:T
75713369	chr15:75713369:G:C
75713699	chr15:75713699:TG:T
75713726	chr15:75713726:G:A
75714298	chr15:75714298:G:A
75714355	chr15:75714355:C:T
75714389	chr15:75714389:A:G
75714851	chr15:75714851:T:C
75715098	chr15:75715098:T:C
75715214	chr15:75715214:C:T
75715403	chr15:75715403:C:T
75715605	chr15:75715605:A:G
75715653	chr15:75715653:T:C
75716761	chr15:75716761:A:C
75717414	chr15:75717414:C:T
75718843	chr15:75718843:G:A
75718996	chr15:75718996:CAG:C
75720011	chr15:75720011:T:A
75720853	chr15:75720853:C:T
75721413	chr15:75721413:G:A
75721837	chr15:75721837:G:A
75721920	chr15:75721920:G:A
75722215	chr15:75722215:G:T
75722666	chr15:75722666:C:T
75722773	chr15:75722773:C:T
75723056	chr15:75723056:G:A
75723526	chr15:75723526:A:G
75723716	chr15:75723716:G:A
75723960	chr15:75723960:C:T
75724242	chr15:75724242:C:T
75724456	chr15:75724456:A:G
75724468	chr15:75724468:T:G
75724831	chr15:75724831:C:T
75725111	chr15:75725111:C:T
75726676	chr15:75726676:C:T
75727041	chr15:75727041:C:T
75727121	chr15:75727121:C:T
75727226	chr15:75727226:A:T
75728074	chr15:75728074:G:A
75728184	chr15:75728184:C:T
75728249	chr15:75728249:G:A
75728463	chr15:75728463:G:T
75728521	chr15:75728521:A:G
75729044	chr15:75729044:A:G
75729129	chr15:75729129:G:A
75729441	chr15:75729441:C:T
75729493	chr15:75729493:A:C
75730394	chr15:75730394:G:A
75730420	chr15:75730420:C:T
75730603	chr15:75730603:AG:A
75730787	chr15:75730787:C:T
75730908	chr15:75730908:G:A
75731061	chr15:75731061:G:GTC
75731247	chr15:75731247:C:T
75731860	chr15:75731860:T:C
75732356	chr15:75732356:A:G
75732516	chr15:75732516:T:C
75732666	chr15:75732666:A:G
75732715	chr15:75732715:A:G
75732900	chr15:75732900:G:A
75732917	chr15:75732917:A:G
75733493	chr15:75733493:G:A
75733555	chr15:75733555:T:G
75734511	chr15:75734511:G:A
75735061	chr15:75735061:G:A
75735388	chr15:75735388:G:GC
75735514	chr15:75735514:T:G
75735718	chr15:75735718:G:A
75736028	chr15:75736028:A:C
75736069	chr15:75736069:C:T
75736237	chr15:75736237:G:T
75736269	chr15:75736269:C:T
75736403	chr15:75736403:C:A
75736525	chr15:75736525:G:A
75736979	chr15:75736979:A:G
75737214	chr15:75737214:G:A
75737359	chr15:75737359:G:A
75737480	chr15:75737480:C:T
75737554	chr15:75737554:C:A
75737880	chr15:75737880:T:C
75737907	chr15:75737907:A:G
75737929	chr15:75737929:G:A
75738652	chr15:75738652:A:G
75738859	chr15:75738859:C:T
75739052	chr15:75739052:C:T
75739246	chr15:75739246:G:T
75739495	chr15:75739495:C:T
75739525	chr15:75739525:C:T
75739734	chr15:75739734:G:A
75739750	chr15:75739750:C:T
75739804	chr15:75739804:T:C
75739898	chr15:75739898:A:G
75739942	chr15:75739942:A:G
75740120	chr15:75740120:T:TG
75740121	chr15:75740121:A:T
75740553	chr15:75740553:G:A
75740681	chr15:75740681:C:T
75741142	chr15:75741142:C:T
75741234	chr15:75741234:A:G
75741852	chr15:75741852:A:G
75741954	chr15:75741954:G:A
75742015	chr15:75742015:A:G
75742139	chr15:75742139:AC:A
75742401	chr15:75742401:CTAA:C
75742451	chr15:75742451:C:T
75742496	chr15:75742496:G:A
75742730	chr15:75742730:G:A
75742967	chr15:75742967:C:T
75743027	chr15:75743027:G:A
75743246	chr15:75743246:AT:A
75743634	chr15:75743634:GT:G
75743744	chr15:75743744:G:A
75743877	chr15:75743877:T:C
75744106	chr15:75744106:CTCAAA:C
75744371	chr15:75744371:A:G
75744469	chr15:75744469:A:C
75744524	chr15:75744524:G:A
75744565	chr15:75744565:A:G
75744729	chr15:75744729:A:C
75744823	chr15:75744823:G:A
75745072	chr15:75745072:G:A
75745112	chr15:75745112:T:A
75745116	chr15:75745116:T:A
75745173	chr15:75745173:A:G
75745503	chr15:75745503:G:A
75745800	chr15:75745800:T:C
75746351	chr15:75746351:G:GT
75746747	chr15:75746747:C:T
75747408	chr15:75747408:A:C
75748075	chr15:75748075:G:C
75748599	chr15:75748599:C:T
75748762	chr15:75748762:T:C
75749134	chr15:75749134:A:C
75749342	chr15:75749342:C:G
75750205	chr15:75750205:C:G
75750241	chr15:75750241:T:C
75750287	chr15:75750287:C:G
75750308	chr15:75750308:T:C
75750474	chr15:75750474:G:T
75751666	chr15:75751666:A:G
75751733	chr15:75751733:C:T
75751738	chr15:75751738:G:A
75751802	chr15:75751802:T:C
75751822	chr15:75751822:C:T
75751938	chr15:75751938:T:C
75751981	chr15:75751981:C:G
75752185	chr15:75752185:T:C
75752462	chr15:75752462:G:T
75752658	chr15:75752658:A:C
75752798	chr15:75752798:G:C
75753051	chr15:75753051:C:T
75753173	chr15:75753173:C:T
75753301	chr15:75753301:A:T
75753493	chr15:75753493:G:C
75753709	chr15:75753709:G:A
75754198	chr15:75754198:G:A
75754360	chr15:75754360:A:G
75754572	chr15:75754572:C:G
75754579	chr15:75754579:C:T
75754995	chr15:75754995:G:C
75755148	chr15:75755148:C:T
75755262	chr15:75755262:T:C
75755535	chr15:75755535:C:T
75756530	chr15:75756530:C:T
75756853	chr15:75756853:G:C
75757064	chr15:75757064:C:T
75757884	chr15:75757884:C:G
75758278	chr15:75758278:G:A
75758362	chr15:75758362:T:C
75758467	chr15:75758467:T:C
75758470	chr15:75758470:T:A
75758479	chr15:75758479:T:C
75758507	chr15:75758507:A:G
75758697	chr15:75758697:T:C
75759222	chr15:75759222:C:G
75759315	chr15:75759315:C:T
75759365	chr15:75759365:T:C
75759786	chr15:75759786:A:G
75759821	chr15:75759821:T:C
75759884	chr15:75759884:TA:T
75759905	chr15:75759905:G:A
75759963	chr15:75759963:T:C
75760456	chr15:75760456:T:C
75760577	chr15:75760577:A:T
75760593	chr15:75760593:C:T
75760733	chr15:75760733:C:T
75761229	chr15:75761229:A:G
75761605	chr15:75761605:T:C
75761609	chr15:75761609:G:T
75761611	chr15:75761611:C:T
75762382	chr15:75762382:G:T
75762417	chr15:75762417:T:C
75762619	chr15:75762619:T:C
75762711	chr15:75762711:A:G
75762728	chr15:75762728:G:T
75762830	chr15:75762830:T:C
75763062	chr15:75763062:G:A
75763359	chr15:75763359:G:A
75763384	chr15:75763384:C:T
75763478	chr15:75763478:A:T
75763569	chr15:75763569:C:G
75763854	chr15:75763854:C:T
75763983	chr15:75763983:G:A
75764093	chr15:75764093:C:T
75764096	chr15:75764096:G:T
75764193	chr15:75764193:T:C
75764194	chr15:75764194:G:A
75764197	chr15:75764197:G:A
75764200	chr15:75764200:TC:T
75764203	chr15:75764203:T:C
75764220	chr15:75764220:T:G
75764222	chr15:75764222:G:C
75764224	chr15:75764224:G:A
75764247	chr15:75764247:A:G
75764341	chr15:75764341:A:G
75764521	chr15:75764521:G:A
75764606	chr15:75764606:A:T
75764608	chr15:75764608:A:G
75764776	chr15:75764776:C:G
75764878	chr15:75764878:C:G
75764926	chr15:75764926:A:G
75764939	chr15:75764939:A:T
75764946	chr15:75764946:A:G
75764965	chr15:75764965:C:A
75765094	chr15:75765094:T:C
75765145	chr15:75765145:A:G
75765621	chr15:75765621:T:C
75765703	chr15:75765703:C:T
75765798	chr15:75765798:T:C
75765806	chr15:75765806:G:A
75765820	chr15:75765820:A:G
75766158	chr15:75766158:C:T
75766294	chr15:75766294:G:A
75766444	chr15:75766444:T:C
75766474	chr15:75766474:A:G
75766577	chr15:75766577:ACT:A
75766584	chr15:75766584:A:C
75766609	chr15:75766609:G:A
75766654	chr15:75766654:GA:G
75767294	chr15:75767294:A:C
75767448	chr15:75767448:CT:C
75767464	chr15:75767464:C:T
75767652	chr15:75767652:G:A
75768282	chr15:75768282:G:A
75769112	chr15:75769112:T:C
75769183	chr15:75769183:T:C
75769503	chr15:75769503:C:G
75769907	chr15:75769907:A:C
75770263	chr15:75770263:T:C
75770270	chr15:75770270:C:T
75770483	chr15:75770483:T:C
75770526	chr15:75770526:G:A
75770562	chr15:75770562:C:T
75770578	chr15:75770578:A:G
75770588	chr15:75770588:A:G
75770625	chr15:75770625:A:G
75770868	chr15:75770868:A:G
75771210	chr15:75771210:T:C
75771487	chr15:75771487:A:G
75771700	chr15:75771700:C:G
75771757	chr15:75771757:T:C
75772068	chr15:75772068:T:C
75772253	chr15:75772253:G:A
75772382	chr15:75772382:C:T
75772509	chr15:75772509:C:T
75772559	chr15:75772559:T:C
75773263	chr15:75773263:T:A
75773483	chr15:75773483:G:A
75773515	chr15:75773515:C:T
75773614	chr15:75773614:AC:A
75774253	chr15:75774253:G:C
75774356	chr15:75774356:T:A
75774359	chr15:75774359:C:T
75774426	chr15:75774426:A:G
75774774	chr15:75774774:T:C
75774978	chr15:75774978:A:G
75775570	chr15:75775570:A:G
75775646	chr15:75775646:A:G
75775719	chr15:75775719:T:G
75775771	chr15:75775771:C:T
75775960	chr15:75775960:C:T
75776125	chr15:75776125:A:C
75776136	chr15:75776136:A:C
75776137	chr15:75776137:G:A
75776163	chr15:75776163:T:C
75776175	chr15:75776175:C:G
75776203	chr15:75776203:C:T
75776204	chr15:75776204:A:G
75776213	chr15:75776213:A:T
75776230	chr15:75776230:A:G
75776262	chr15:75776262:C:T
75776314	chr15:75776314:A:G
75776331	chr15:75776331:C:A
75776402	chr15:75776402:A:G
75776424	chr15:75776424:T:C
75776428	chr15:75776428:T:C
75776438	chr15:75776438:A:G
75776444	chr15:75776444:G:A
75776487	chr15:75776487:T:C
75776494	chr15:75776494:A:G
75776834	chr15:75776834:G:A
75777545	chr15:75777545:G:A
75777556	chr15:75777556:A:C
75778323	chr15:75778323:A:G
75778713	chr15:75778713:A:G
75778764	chr15:75778764:G:A
75779689	chr15:75779689:T:C
75779756	chr15:75779756:G:C
75779787	chr15:75779787:G:C
75780877	chr15:75780877:C:A
75780975	chr15:75780975:G:A
75781324	chr15:75781324:G:A
75781450	chr15:75781450:G:A
75781618	chr15:75781618:C:T
75781889	chr15:75781889:C:T
75781900	chr15:75781900:C:A
75781926	chr15:75781926:G:C
75782060	chr15:75782060:A:G
75782177	chr15:75782177:T:G
75783002	chr15:75783002:G:A
75783308	chr15:75783308:G:A
75783390	chr15:75783390:T:C
75783391	chr15:75783391:A:C
75783406	chr15:75783406:T:C
75783573	chr15:75783573:T:G
75783602	chr15:75783602:C:A
75783751	chr15:75783751:C:T
75784018	chr15:75784018:T:C
75784618	chr15:75784618:T:G
75784892	chr15:75784892:A:G
75784916	chr15:75784916:G:A
75785449	chr15:75785449:T:G
75785510	chr15:75785510:C:G
75785544	chr15:75785544:G:A
75785546	chr15:75785546:C:T
75785722	chr15:75785722:CCA:C
75785807	chr15:75785807:G:C
75785857	chr15:75785857:A:C
75785916	chr15:75785916:C:T
75786031	chr15:75786031:A:G
75786080	chr15:75786080:A:T
75786101	chr15:75786101:A:G
75786230	chr15:75786230:T:C
75786231	chr15:75786231:C:T
75786239	chr15:75786239:C:T
75786309	chr15:75786309:C:T
75786312	chr15:75786312:C:T
75786382	chr15:75786382:G:A
75786462	chr15:75786462:A:G
75786468	chr15:75786468:A:G
75786694	chr15:75786694:C:T
75787136	chr15:75787136:G:T
75787218	chr15:75787218:C:T
75788044	chr15:75788044:G:A
75788061	chr15:75788061:T:C
75788091	chr15:75788091:T:C
75788672	chr15:75788672:C:T
75788859	chr15:75788859:C:T
75789122	chr15:75789122:T:C
75789599	chr15:75789599:C:T
75789685	chr15:75789685:T:C
75790517	chr15:75790517:A:G
75790678	chr15:75790678:C:T
75791283	chr15:75791283:A:T
75791384	chr15:75791384:G:A
75791467	chr15:75791467:C:T
75791861	chr15:75791861:A:G
75791862	chr15:75791862:A:G
75791864	chr15:75791864:C:T
75791878	chr15:75791878:C:T
75791880	chr15:75791880:T:C
75792144	chr15:75792144:C:G
75792156	chr15:75792156:C:T
75792214	chr15:75792214:A:T
75792308	chr15:75792308:G:A
75792363	chr15:75792363:GGACA:G
75792534	chr15:75792534:C:T
75793026	chr15:75793026:T:C
75793072	chr15:75793072:A:G
75793331	chr15:75793331:T:G
75793347	chr15:75793347:G:A
75793874	chr15:75793874:C:T
75794062	chr15:75794062:T:C
75794066	chr15:75794066:T:A
75794715	chr15:75794715:T:C
75795127	chr15:75795127:A:C
75795516	chr15:75795516:G:A
75795924	chr15:75795924:T:C
75796128	chr15:75796128:C:A
75796192	chr15:75796192:G:C
75796405	chr15:75796405:C:G
75796498	chr15:75796498:T:C
75796595	chr15:75796595:T:C
75796640	chr15:75796640:G:A
75796662	chr15:75796662:A:G
75796711	chr15:75796711:C:G
75796823	chr15:75796823:C:T
75797101	chr15:75797101:AG:A
75798262	chr15:75798262:A:T
75798763	chr15:75798763:A:G
75798988	chr15:75798988:G:A
75799957	chr15:75799957:A:C
75800363	chr15:75800363:C:T
75800492	chr15:75800492:C:G
75800593	chr15:75800593:C:T
75800649	chr15:75800649:G:A
75801041	chr15:75801041:A:G
75801183	chr15:75801183:C:T
75801385	chr15:75801385:A:C
75801430	chr15:75801430:T:C
75802459	chr15:75802459:A:T
75802568	chr15:75802568:G:A
75803157	chr15:75803157:C:T
75804024	chr15:75804024:T:G
75805071	chr15:75805071:G:C
75805249	chr15:75805249:T:C
75805548	chr15:75805548:G:A
75806197	chr15:75806197:C:T
75806586	chr15:75806586:TG:T
75806871	chr15:75806871:G:C
75806874	chr15:75806874:G:A
75806972	chr15:75806972:C:G
75807216	chr15:75807216:A:G
75807412	chr15:75807412:G:A
75807485	chr15:75807485:G:C
75807517	chr15:75807517:A:G
75807661	chr15:75807661:G:C
75807746	chr15:75807746:A:G
75808049	chr15:75808049:T:C
75808282	chr15:75808282:G:A
75808381	chr15:75808381:GAC:G
75808746	chr15:75808746:C:T
75809088	chr15:75809088:G:A
75809092	chr15:75809092:A:G
75809183	chr15:75809183:T:C
75809194	chr15:75809194:C:T
75809794	chr15:75809794:A:C
75809915	chr15:75809915:T:A
75810517	chr15:75810517:C:T
75811047	chr15:75811047:TCTGCAGCCA:T
75811388	chr15:75811388:G:C
75811707	chr15:75811707:C:T
75811709	chr15:75811709:C:T
75811936	chr15:75811936:G:A
75812201	chr15:75812201:A:C
75812324	chr15:75812324:G:A
75813495	chr15:75813495:G:A
75814347	chr15:75814347:G:A
75814400	chr15:75814400:C:T
75814471	chr15:75814471:G:T
75814490	chr15:75814490:G:C
75814785	chr15:75814785:A:T
75814824	chr15:75814824:G:A
75815156	chr15:75815156:C:T
75815389	chr15:75815389:T:C
75815464	chr15:75815464:T:A
75815940	chr15:75815940:C:A
75816209	chr15:75816209:C:T
75816390	chr15:75816390:G:A
75816738	chr15:75816738:A:G
75817082	chr15:75817082:A:T
75817120	chr15:75817120:T:G
75817300	chr15:75817300:C:T
75818675	chr15:75818675:G:A
75818939	chr15:75818939:T:G
75819332	chr15:75819332:C:G
75819646	chr15:75819646:A:G
75819972	chr15:75819972:A:G
75820908	chr15:75820908:T:A
75821390	chr15:75821390:G:A
75821506	chr15:75821506:G:A
75821595	chr15:75821595:C:G
75821704	chr15:75821704:C:T
75821812	chr15:75821812:C:T
75822017	chr15:75822017:A:C
75822122	chr15:75822122:A:G
75822593	chr15:75822593:A:G
75822946	chr15:75822946:T:C
75823466	chr15:75823466:C:T
75823587	chr15:75823587:C:T
75823595	chr15:75823595:G:A
75823973	chr15:75823973:C:G
75824052	chr15:75824052:A:G
75825564	chr15:75825564:C:G
75825638	chr15:75825638:G:T
75825793	chr15:75825793:C:T
75826271	chr15:75826271:C:T
75826422	chr15:75826422:G:A
75826751	chr15:75826751:C:T
75830196	chr15:75830196:C:A
75830770	chr15:75830770:T:A
75830868	chr15:75830868:T:G
75831392	chr15:75831392:G:A
75831924	chr15:75831924:T:C
75832232	chr15:75832232:C:T
75833799	chr15:75833799:T:G
75833833	chr15:75833833:G:A
75834030	chr15:75834030:C:A
75834438	chr15:75834438:A:G
75834643	chr15:75834643:G:A
75834645	chr15:75834645:G:A
75834774	chr15:75834774:T:C
75835642	chr15:75835642:G:A
75835750	chr15:75835750:T:C
75836609	chr15:75836609:T:C
75837221	chr15:75837221:C:G
75837301	chr15:75837301:A:G
75837774	chr15:75837774:C:T
75838049	chr15:75838049:A:T
75839295	chr15:75839295:G:A
75839519	chr15:75839519:C:T
75839529	chr15:75839529:A:G
75840089	chr15:75840089:G:A
75840364	chr15:75840364:G:A
75840403	chr15:75840403:C:T
75840961	chr15:75840961:T:C
75841011	chr15:75841011:T:C
75841292	chr15:75841292:G:A
75842103	chr15:75842103:T:C
75842117	chr15:75842117:G:A
75842203	chr15:75842203:C:A
75842305	chr15:75842305:G:C
75842344	chr15:75842344:C:G
75842544	chr15:75842544:C:T
75843794	chr15:75843794:A:C
75843853	chr15:75843853:C:T
75844500	chr15:75844500:G:A
75844689	chr15:75844689:T:G
75844877	chr15:75844877:T:C
75845088	chr15:75845088:GTCT:G
75845594	chr15:75845594:G:GT
75845716	chr15:75845716:A:T
75845805	chr15:75845805:T:C
75846006	chr15:75846006:G:A
75846260	chr15:75846260:C:T
75847193	chr15:75847193:T:C
75847856	chr15:75847856:T:G
75848145	chr15:75848145:A:G
75848172	chr15:75848172:T:C
75848519	chr15:75848519:C:T
75848796	chr15:75848796:G:A
75848977	chr15:75848977:C:A
75849086	chr15:75849086:T:C
75849253	chr15:75849253:C:T
75849912	chr15:75849912:T:C
75849950	chr15:75849950:C:A
75850129	chr15:75850129:G:A
75850195	chr15:75850195:C:T
75850491	chr15:75850491:A:G
75850611	chr15:75850611:A:G
75850918	chr15:75850918:C:T
75851853	chr15:75851853:A:G
75851892	chr15:75851892:A:G
75852640	chr15:75852640:G:A
75853093	chr15:75853093:A:G
75853267	chr15:75853267:C:T
75854755	chr15:75854755:G:A
75854923	chr15:75854923:TAAAG:T
75855317	chr15:75855317:C:T
75855794	chr15:75855794:A:G
75856169	chr15:75856169:G:A
75856209	chr15:75856209:G:A
75856273	chr15:75856273:A:G
75856275	chr15:75856275:A:G
75856277	chr15:75856277:A:G
75856281	chr15:75856281:A:G
75856369	chr15:75856369:T:C
75856615	chr15:75856615:TTATAGTTG:T
75857551	chr15:75857551:C:T
75857741	chr15:75857741:A:C
75857822	chr15:75857822:A:G
75858034	chr15:75858034:A:G
75858113	chr15:75858113:C:T
75858401	chr15:75858401:A:G
75858636	chr15:75858636:GTCTT:G
75858725	chr15:75858725:T:G
75858728	chr15:75858728:A:G
75858740	chr15:75858740:G:A
75858776	chr15:75858776:C:T
75858903	chr15:75858903:C:T
75858994	chr15:75858994:CTCTTT:C
75859260	chr15:75859260:A:AC
75859446	chr15:75859446:AT:A
75859666	chr15:75859666:G:GT
75860206	chr15:75860206:T:C
75860265	chr15:75860265:T:A
75860301	chr15:75860301:T:C
75860454	chr15:75860454:T:A
75860610	chr15:75860610:A:G
75860622	chr15:75860622:T:C
75860847	chr15:75860847:A:G
75861341	chr15:75861341:G:C
75861441	chr15:75861441:G:A
75862237	chr15:75862237:A:G
75862582	chr15:75862582:T:C
75863252	chr15:75863252:C:T
75863482	chr15:75863482:C:T
75864262	chr15:75864262:A:G
75864755	chr15:75864755:G:A
75864789	chr15:75864789:GTTTTC:G
75865794	chr15:75865794:A:C
75866255	chr15:75866255:C:T
75866314	chr15:75866314:C:T
75866365	chr15:75866365:GA:G
75866394	chr15:75866394:G:A
75866606	chr15:75866606:A:G
75866615	chr15:75866615:A:G
75866687	chr15:75866687:ACT:A
75867227	chr15:75867227:T:C
75867393	chr15:75867393:C:G
75867396	chr15:75867396:G:A
75867798	chr15:75867798:A:G
75868016	chr15:75868016:A:G
75868391	chr15:75868391:T:C
75868395	chr15:75868395:G:C
75868610	chr15:75868610:A:G
75868894	chr15:75868894:A:G
75869757	chr15:75869757:G:A
75869788	chr15:75869788:T:C
75869867	chr15:75869867:C:T
75870438	chr15:75870438:T:G
75870440	chr15:75870440:A:G
75871423	chr15:75871423:C:T
75872007	chr15:75872007:G:A
75872161	chr15:75872161:A:C
75872224	chr15:75872224:T:C
75872678	chr15:75872678:A:G
75872850	chr15:75872850:A:G
75873245	chr15:75873245:T:C
75873953	chr15:75873953:C:T
75874056	chr15:75874056:C:G
75874388	chr15:75874388:G:A
75874510	chr15:75874510:CCGA:C
75874702	chr15:75874702:A:G
75875123	chr15:75875123:A:C
75875144	chr15:75875144:T:C
75875997	chr15:75875997:G:A
75876663	chr15:75876663:A:G
75876884	chr15:75876884:C:T
75877172	chr15:75877172:A:AT
75877174	chr15:75877174:A:AT
75877241	chr15:75877241:C:T
75877755	chr15:75877755:A:AT
75877868	chr15:75877868:A:G
75878012	chr15:75878012:A:G
75878427	chr15:75878427:A:AC
75878817	chr15:75878817:T:A
75879233	chr15:75879233:G:A
75879466	chr15:75879466:G:A
75879549	chr15:75879549:C:T
75880563	chr15:75880563:A:G
75880779	chr15:75880779:G:A
75880951	chr15:75880951:T:C
75881042	chr15:75881042:T:A
75881190	chr15:75881190:G:A
75881260	chr15:75881260:G:A
75881304	chr15:75881304:A:G
75881439	chr15:75881439:G:A
75881510	chr15:75881510:C:G
75881583	chr15:75881583:C:T
75882014	chr15:75882014:C:T
75882539	chr15:75882539:TA:T
75882869	chr15:75882869:C:T
75883787	chr15:75883787:T:C
75883876	chr15:75883876:G:A
75883969	chr15:75883969:A:G
75884131	chr15:75884131:G:A
75884382	chr15:75884382:G:A
75884706	chr15:75884706:C:CT
75884887	chr15:75884887:C:T
75884896	chr15:75884896:C:T
75885104	chr15:75885104:C:A
75885197	chr15:75885197:G:A
75885898	chr15:75885898:T:C
75886001	chr15:75886001:TGA:T
75886011	chr15:75886011:A:G
75886388	chr15:75886388:A:G
75886911	chr15:75886911:T:G
75887323	chr15:75887323:C:T
75887435	chr15:75887435:G:A
75887493	chr15:75887493:T:C
75887582	chr15:75887582:C:T
75887641	chr15:75887641:G:A
75887825	chr15:75887825:A:G
75887868	chr15:75887868:G:C
75888057	chr15:75888057:A:C
75888205	chr15:75888205:G:A
75888310	chr15:75888310:G:A
75888334	chr15:75888334:A:G
75888659	chr15:75888659:C:T
75889197	chr15:75889197:C:T
75889393	chr15:75889393:G:A
75889577	chr15:75889577:A:C
75889597	chr15:75889597:A:G
75889623	chr15:75889623:A:T
75890070	chr15:75890070:GGTAGAGAAAGT:G
75890255	chr15:75890255:A:G
75890562	chr15:75890562:T:C
75890608	chr15:75890608:C:T
75890850	chr15:75890850:T:A
75891069	chr15:75891069:T:C
75891238	chr15:75891238:A:G
75891538	chr15:75891538:A:G
75892399	chr15:75892399:C:T
75892780	chr15:75892780:G:A
75893424	chr15:75893424:C:T
75893518	chr15:75893518:T:C
75894004	chr15:75894004:T:A
75894241	chr15:75894241:C:G
75894303	chr15:75894303:T:C
75894675	chr15:75894675:C:A
75895117	chr15:75895117:C:T
75895525	chr15:75895525:A:G
75896042	chr15:75896042:AC:A
75896362	chr15:75896362:G:T
75896363	chr15:75896363:A:T
75896407	chr15:75896407:C:T
75896430	chr15:75896430:T:G
75896767	chr15:75896767:G:T
75897703	chr15:75897703:T:C
75897759	chr15:75897759:T:C
75897795	chr15:75897795:T:C
75898027	chr15:75898027:A:C
75898311	chr15:75898311:A:G
75898507	chr15:75898507:G:A
75898565	chr15:75898565:T:C
75898583	chr15:75898583:A:G
75898589	chr15:75898589:C:G
75898726	chr15:75898726:C:G
75899012	chr15:75899012:C:T
75899013	chr15:75899013:A:G
75899228	chr15:75899228:T:G
75899250	chr15:75899250:A:G
75899461	chr15:75899461:G:A
75899511	chr15:75899511:T:C
75899543	chr15:75899543:T:C
75899625	chr15:75899625:T:C
75899934	chr15:75899934:A:ATT
75900059	chr15:75900059:C:G
75900196	chr15:75900196:G:C
75900858	chr15:75900858:T:C
75901345	chr15:75901345:T:G
75901468	chr15:75901468:C:T
75901557	chr15:75901557:G:C
75901812	chr15:75901812:T:A
75901945	chr15:75901945:G:C
75902153	chr15:75902153:T:C
75902167	chr15:75902167:A:G
75902220	chr15:75902220:C:G
75902392	chr15:75902392:TATAA:T
75902408	chr15:75902408:G:A
75902450	chr15:75902450:A:G
75903106	chr15:75903106:GGGGC:G
75903257	chr15:75903257:GAC:G
75903586	chr15:75903586:A:G
75903599	chr15:75903599:C:T
75903623	chr15:75903623:A:G
75903712	chr15:75903712:C:G
75903906	chr15:75903906:T:G
75904155	chr15:75904155:A:G
75904333	chr15:75904333:T:C
75904368	chr15:75904368:C:T
75904650	chr15:75904650:T:C
75905321	chr15:75905321:A:G
75905588	chr15:75905588:G:A
75906089	chr15:75906089:C:G
75906367	chr15:75906367:A:G
75906788	chr15:75906788:A:G
75906851	chr15:75906851:T:C
75906916	chr15:75906916:G:T
75907331	chr15:75907331:A:G
75907755	chr15:75907755:AATATC:A
75908421	chr15:75908421:T:C
75908439	chr15:75908439:CTT:C
75908490	chr15:75908490:C:T
75908509	chr15:75908509:A:G
75908677	chr15:75908677:G:A
75908910	chr15:75908910:A:G
75908913	chr15:75908913:A:G
75909280	chr15:75909280:G:A
75909539	chr15:75909539:G:A
75910209	chr15:75910209:A:G
75910714	chr15:75910714:G:T
75911377	chr15:75911377:C:T
75911748	chr15:75911748:T:C
75912072	chr15:75912072:G:A
75912174	chr15:75912174:C:T
75912452	chr15:75912452:T:C
75912575	chr15:75912575:C:G
75912918	chr15:75912918:C:T
75913319	chr15:75913319:C:T
75913676	chr15:75913676:A:C
75913790	chr15:75913790:G:GC
75914002	chr15:75914002:T:G
75914769	chr15:75914769:C:T
75915024	chr15:75915024:A:G
75915216	chr15:75915216:C:T
75915391	chr15:75915391:A:G
75915431	chr15:75915431:G:T
75915712	chr15:75915712:C:T
75915768	chr15:75915768:C:T
75916352	chr15:75916352:A:G
75916568	chr15:75916568:G:A
75916862	chr15:75916862:CTT:C
75916954	chr15:75916954:C:T
75917083	chr15:75917083:C:T
75917795	chr15:75917795:T:G
75918021	chr15:75918021:A:G
75918026	chr15:75918026:C:T
75918969	chr15:75918969:T:C
75919557	chr15:75919557:C:T
75919641	chr15:75919641:C:T
75919703	chr15:75919703:G:A
75920011	chr15:75920011:A:AGTTAGC
75920348	chr15:75920348:G:A
75920525	chr15:75920525:A:G
75921023	chr15:75921023:C:T
75921184	chr15:75921184:C:A
75921212	chr15:75921212:T:C
75921583	chr15:75921583:C:T
75921641	chr15:75921641:AC:A
75923126	chr15:75923126:T:A
75923813	chr15:75923813:A:C
75924041	chr15:75924041:A:G
75924114	chr15:75924114:A:T
75924285	chr15:75924285:A:G
75924757	chr15:75924757:T:C
75925270	chr15:75925270:G:A
75925458	chr15:75925458:T:TA
75925730	chr15:75925730:T:C
75925786	chr15:75925786:C:T
75926050	chr15:75926050:TATC:T
75926073	chr15:75926073:T:G
75926604	chr15:75926604:G:A
75927260	chr15:75927260:T:C
75927424	chr15:75927424:G:T
75927605	chr15:75927605:A:G
75928171	chr15:75928171:C:T
75928190	chr15:75928190:G:C
75928332	chr15:75928332:A:G
75928941	chr15:75928941:C:T
75929247	chr15:75929247:G:C
75929323	chr15:75929323:T:A
75929529	chr15:75929529:T:C
75929584	chr15:75929584:A:G
75929595	chr15:75929595:A:G
75929798	chr15:75929798:A:G
75930494	chr15:75930494:G:C
75930927	chr15:75930927:A:G
75930937	chr15:75930937:T:G
75931005	chr15:75931005:G:A
75931159	chr15:75931159:ATACAG:A
75931197	chr15:75931197:C:T
75931528	chr15:75931528:C:T
75931784	chr15:75931784:A:C
75932602	chr15:75932602:G:A
75932626	chr15:75932626:T:G
75933178	chr15:75933178:A:T
75933379	chr15:75933379:T:C
75933394	chr15:75933394:T:C
75933918	chr15:75933918:C:T
75934173	chr15:75934173:C:G
75934354	chr15:75934354:A:G
75934664	chr15:75934664:T:G
75935510	chr15:75935510:A:C
75935780	chr15:75935780:C:T
75935942	chr15:75935942:C:T
75936033	chr15:75936033:C:T
75936140	chr15:75936140:T:C
75936291	chr15:75936291:G:A
75936482	chr15:75936482:C:G
75936661	chr15:75936661:A:G
75936783	chr15:75936783:AG:A
75936938	chr15:75936938:A:AAAAC
75936983	chr15:75936983:T:C
75937285	chr15:75937285:A:G
75937590	chr15:75937590:ACCAAAAGAATGC:A
75937646	chr15:75937646:TG:T
75937657	chr15:75937657:C:T
75937813	chr15:75937813:G:C
75937875	chr15:75937875:CATGGGGCAAGAGGTT:C
75938002	chr15:75938002:A:C
75938437	chr15:75938437:A:C
75938978	chr15:75938978:G:A
75940264	chr15:75940264:T:C
75940641	chr15:75940641:C:T
75940732	chr15:75940732:C:A
75940783	chr15:75940783:GCTAA:G
75941365	chr15:75941365:A:G
75941499	chr15:75941499:C:A
75941510	chr15:75941510:G:T
75941742	chr15:75941742:G:A
75941751	chr15:75941751:A:G
75941885	chr15:75941885:A:C
75942296	chr15:75942296:T:G
75942616	chr15:75942616:C:A
75942786	chr15:75942786:TTTTCATACTTCCTTAAAG:T
75943005	chr15:75943005:T:G
75943008	chr15:75943008:C:T
75943530	chr15:75943530:TTTTA:T
75943697	chr15:75943697:A:G
75944419	chr15:75944419:A:G
75944496	chr15:75944496:G:C
75944624	chr15:75944624:C:A
75944728	chr15:75944728:T:C
75944872	chr15:75944872:A:G
75945198	chr15:75945198:T:C
75945276	chr15:75945276:T:A
75945621	chr15:75945621:A:G
75945853	chr15:75945853:CACAG:C
75946035	chr15:75946035:G:T
75946328	chr15:75946328:A:G
75946444	chr15:75946444:G:A
75946518	chr15:75946518:T:C
75947008	chr15:75947008:A:G
75947357	chr15:75947357:C:A
75947577	chr15:75947577:C:A
75947889	chr15:75947889:C:T
75948180	chr15:75948180:A:T
75948366	chr15:75948366:C:T
75948520	chr15:75948520:C:T
75948589	chr15:75948589:GCGC:G
75948738	chr15:75948738:A:C
75948828	chr15:75948828:G:T
75949689	chr15:75949689:C:T
75950182	chr15:75950182:G:A
75950277	chr15:75950277:T:C
75950399	chr15:75950399:A:C
75950401	chr15:75950401:C:T
75950437	chr15:75950437:CCT:C
75950511	chr15:75950511:ATCC:A
75950662	chr15:75950662:T:C
75950716	chr15:75950716:C:T
75950996	chr15:75950996:T:A
75951792	chr15:75951792:T:C
75952432	chr15:75952432:G:A
75952500	chr15:75952500:TA:T
75952638	chr15:75952638:A:G
75952711	chr15:75952711:C:A
75954011	chr15:75954011:AATTG:A
75954259	chr15:75954259:T:G
75954267	chr15:75954267:T:TG
75954268	chr15:75954268:T:G
75954323	chr15:75954323:C:T
75954336	chr15:75954336:T:A
75954685	chr15:75954685:A:G
75955362	chr15:75955362:C:A
75956314	chr15:75956314:C:G
75956517	chr15:75956517:TATG:T
75956559	chr15:75956559:G:A
75957229	chr15:75957229:C:G
75957353	chr15:75957353:A:G
75957454	chr15:75957454:C:G
75957995	chr15:75957995:T:C
75958000	chr15:75958000:TA:T
75958158	chr15:75958158:A:G
75958254	chr15:75958254:C:T
75958764	chr15:75958764:G:A
75959003	chr15:75959003:C:T
75959111	chr15:75959111:A:G
75959190	chr15:75959190:G:A
75959335	chr15:75959335:ATATTCT:A
75959361	chr15:75959361:A:C
75959507	chr15:75959507:A:T
75959619	chr15:75959619:C:T
75959636	chr15:75959636:A:T
75959842	chr15:75959842:G:A
75960027	chr15:75960027:G:A
75960180	chr15:75960180:A:C
75960209	chr15:75960209:A:G
75961192	chr15:75961192:A:G
75961208	chr15:75961208:A:C
75962117	chr15:75962117:T:G
75962166	chr15:75962166:A:G
75962637	chr15:75962637:C:T
75963069	chr15:75963069:G:A
75963136	chr15:75963136:T:A
75963501	chr15:75963501:C:T
75963710	chr15:75963710:G:A
75963896	chr15:75963896:T:C
75963996	chr15:75963996:C:A
75964262	chr15:75964262:G:C
75964662	chr15:75964662:A:G
75964798	chr15:75964798:C:T
75964823	chr15:75964823:G:A
75965193	chr15:75965193:C:T
75965198	chr15:75965198:T:C
75965320	chr15:75965320:A:C
75965549	chr15:75965549:T:C
75966135	chr15:75966135:CA:C
75966137	chr15:75966137:G:T
75966282	chr15:75966282:A:C
75966724	chr15:75966724:GTCAA:G
75966733	chr15:75966733:A:T
75966953	chr15:75966953:G:A
75967398	chr15:75967398:T:C
75967970	chr15:75967970:A:G
75967978	chr15:75967978:A:G
75968150	chr15:75968150:G:A
75968212	chr15:75968212:A:G
75968233	chr15:75968233:C:T
75968385	chr15:75968385:C:T
75968640	chr15:75968640:T:C
75968742	chr15:75968742:G:A
75968812	chr15:75968812:T:C
75968896	chr15:75968896:C:A
75969406	chr15:75969406:A:G
75969588	chr15:75969588:A:G
75969652	chr15:75969652:C:T
75969728	chr15:75969728:G:A
75969784	chr15:75969784:T:C
75969867	chr15:75969867:G:A
75970598	chr15:75970598:G:A
75971020	chr15:75971020:T:C
75971353	chr15:75971353:G:T
75971826	chr15:75971826:C:T
75971989	chr15:75971989:T:C
75972641	chr15:75972641:A:G
75973009	chr15:75973009:A:G
75973578	chr15:75973578:G:C
75974102	chr15:75974102:G:T
75974207	chr15:75974207:G:A
75974620	chr15:75974620:G:A
75974713	chr15:75974713:G:T
75974738	chr15:75974738:T:A
75974885	chr15:75974885:CTTAG:C
75974962	chr15:75974962:C:T
75975287	chr15:75975287:G:A
75975332	chr15:75975332:C:T
75975462	chr15:75975462:G:T
75975593	chr15:75975593:C:A
75975663	chr15:75975663:G:A
75975680	chr15:75975680:G:A
75976046	chr15:75976046:T:A
75976127	chr15:75976127:G:A
75976354	chr15:75976354:T:C
75976655	chr15:75976655:G:A
75976853	chr15:75976853:G:C
75976933	chr15:75976933:T:A
75977172	chr15:75977172:C:A
75977313	chr15:75977313:C:T
75977485	chr15:75977485:A:G
75977616	chr15:75977616:G:T
75977644	chr15:75977644:C:T
75977650	chr15:75977650:T:C
75978248	chr15:75978248:T:A
75978581	chr15:75978581:T:C
75978801	chr15:75978801:C:T
75978802	chr15:75978802:A:T
75979103	chr15:75979103:T:C
75979454	chr15:75979454:C:T
75979954	chr15:75979954:T:C
75980109	chr15:75980109:T:A
75980391	chr15:75980391:T:G
75980420	chr15:75980420:A:C
75980481	chr15:75980481:G:A
75981020	chr15:75981020:T:C
75981607	chr15:75981607:A:G
75981652	chr15:75981652:A:C
75981981	chr15:75981981:A:C
75982171	chr15:75982171:G:A
75982175	chr15:75982175:C:T
75983300	chr15:75983300:G:T
75983591	chr15:75983591:C:T
75983809	chr15:75983809:T:A
75984039	chr15:75984039:T:C
75984083	chr15:75984083:A:G
75984088	chr15:75984088:G:A
75984108	chr15:75984108:T:C
75984751	chr15:75984751:T:C
75984777	chr15:75984777:AAAGTAT:A
75985405	chr15:75985405:T:A
75985815	chr15:75985815:AACTT:A
75986231	chr15:75986231:T:A
75986379	chr15:75986379:G:A
75986406	chr15:75986406:C:A
75987031	chr15:75987031:A:G
75987223	chr15:75987223:C:A
75987489	chr15:75987489:C:A
75987492	chr15:75987492:G:T
75987715	chr15:75987715:T:C
75987966	chr15:75987966:G:A
75988160	chr15:75988160:G:A
75988248	chr15:75988248:C:T
75988249	chr15:75988249:G:A
75988447	chr15:75988447:A:C
75988477	chr15:75988477:A:T
75988539	chr15:75988539:T:A
75988771	chr15:75988771:C:T
75988828	chr15:75988828:ATAGAATC:A
75988884	chr15:75988884:G:T
75989434	chr15:75989434:C:T
75989714	chr15:75989714:G:A
75989992	chr15:75989992:C:T
75990004	chr15:75990004:C:T
75990043	chr15:75990043:C:G
75990218	chr15:75990218:T:G
75990372	chr15:75990372:C:T
75990407	chr15:75990407:G:A
75990559	chr15:75990559:C:T
75990689	chr15:75990689:T:G
75990975	chr15:75990975:C:T
75991121	chr15:75991121:G:A
75991276	chr15:75991276:C:T
75991290	chr15:75991290:G:T
75991384	chr15:75991384:A:C
75991427	chr15:75991427:G:A
75991453	chr15:75991453:T:C
75991601	chr15:75991601:A:G
75991717	chr15:75991717:C:T
75991753	chr15:75991753:A:G
75991852	chr15:75991852:G:T
75991897	chr15:75991897:G:A
75992015	chr15:75992015:C:G
75992249	chr15:75992249:C:T
75992406	chr15:75992406:A:C
75992436	chr15:75992436:C:A
75992514	chr15:75992514:C:T
75992518	chr15:75992518:C:G
75992715	chr15:75992715:A:G
75992727	chr15:75992727:T:C
75993293	chr15:75993293:T:G
75993298	chr15:75993298:T:C
75993324	chr15:75993324:C:T
75994217	chr15:75994217:A:G
75994241	chr15:75994241:G:T
75994827	chr15:75994827:G:C
75994928	chr15:75994928:C:T
75995300	chr15:75995300:C:T
75995476	chr15:75995476:A:G
75995756	chr15:75995756:T:C
75995900	chr15:75995900:A:G
75996252	chr15:75996252:G:A
75996605	chr15:75996605:G:A
75996616	chr15:75996616:C:A
75996990	chr15:75996990:A:G
75997875	chr15:75997875:T:C
75998197	chr15:75998197:G:A
75998866	chr15:75998866:G:A
75999473	chr15:75999473:C:T
75999921	chr15:75999921:G:A
75999925	chr15:75999925:C:T
75999994	chr15:75999994:C:T
76000028	chr15:76000028:T:C
76000120	chr15:76000120:A:G
76000545	chr15:76000545:G:A
76000985	chr15:76000985:A:ATTATTT
76001368	chr15:76001368:A:G
76001630	chr15:76001630:A:G
76001788	chr15:76001788:C:T
76002278	chr15:76002278:A:G
76002529	chr15:76002529:C:T
76002622	chr15:76002622:T:C
76002722	chr15:76002722:C:A
76003390	chr15:76003390:A:G
76004130	chr15:76004130:G:A
76004536	chr15:76004536:T:C
76004753	chr15:76004753:A:G
76005243	chr15:76005243:G:A
76005376	chr15:76005376:C:T
76005581	chr15:76005581:G:A
76005791	chr15:76005791:A:G
76006070	chr15:76006070:C:T
76006400	chr15:76006400:A:T
76006403	chr15:76006403:A:G
76007244	chr15:76007244:A:G
76007249	chr15:76007249:C:G
76007314	chr15:76007314:T:C
76007452	chr15:76007452:C:T
76007487	chr15:76007487:C:T
76008073	chr15:76008073:G:T
76008283	chr15:76008283:G:A
76008654	chr15:76008654:A:G
76009564	chr15:76009564:G:A
76009653	chr15:76009653:C:T
76010552	chr15:76010552:G:A
76010669	chr15:76010669:G:A
76010768	chr15:76010768:A:G
76011496	chr15:76011496:C:T
76011886	chr15:76011886:A:C
76011923	chr15:76011923:T:C
76012162	chr15:76012162:A:G
76012455	chr15:76012455:C:T
76012777	chr15:76012777:TTG:T
76013063	chr15:76013063:ATAAT:A
76013449	chr15:76013449:C:T
76013563	chr15:76013563:T:C
76013785	chr15:76013785:C:T
76014157	chr15:76014157:G:A
76014205	chr15:76014205:G:A
76014605	chr15:76014605:T:C
76015152	chr15:76015152:T:C
76015183	chr15:76015183:T:C
76015458	chr15:76015458:G:A
76015478	chr15:76015478:T:C
76015498	chr15:76015498:G:T
76015568	chr15:76015568:T:C
76015791	chr15:76015791:G:A
76016298	chr15:76016298:C:T
76016791	chr15:76016791:G:A
76016893	chr15:76016893:T:A
76017342	chr15:76017342:G:T
76017380	chr15:76017380:T:G
76017792	chr15:76017792:C:T
76017820	chr15:76017820:C:T
76017821	chr15:76017821:G:A
76018457	chr15:76018457:C:T
76018630	chr15:76018630:CCT:C
76018732	chr15:76018732:C:T
76018799	chr15:76018799:A:G
76018869	chr15:76018869:C:A
76018984	chr15:76018984:C:T
76019271	chr15:76019271:G:A
76019340	chr15:76019340:C:T
76019394	chr15:76019394:G:A
76019632	chr15:76019632:C:T
76020008	chr15:76020008:T:C
76020022	chr15:76020022:C:T
76020239	chr15:76020239:C:T
76020582	chr15:76020582:A:T
76020780	chr15:76020780:G:A
76021054	chr15:76021054:G:A
76021507	chr15:76021507:G:A
76021529	chr15:76021529:G:C
76021856	chr15:76021856:G:A
76021870	chr15:76021870:A:G
76021915	chr15:76021915:C:T
76021919	chr15:76021919:T:C
76022087	chr15:76022087:GC:G
76022157	chr15:76022157:C:T
76022287	chr15:76022287:T:C
76022288	chr15:76022288:G:A
76022322	chr15:76022322:G:A
76022489	chr15:76022489:T:G
76022518	chr15:76022518:T:C
76022905	chr15:76022905:A:G
76024778	chr15:76024778:T:G
76025113	chr15:76025113:G:A
76025206	chr15:76025206:G:A
76025256	chr15:76025256:G:A
76025604	chr15:76025604:A:T
76025653	chr15:76025653:A:T
76025832	chr15:76025832:G:A
76026258	chr15:76026258:C:A
76026580	chr15:76026580:T:C
76026816	chr15:76026816:G:A
76026889	chr15:76026889:A:G
76027046	chr15:76027046:G:A
76027073	chr15:76027073:A:G
76027147	chr15:76027147:A:G
76027926	chr15:76027926:G:A
76028178	chr15:76028178:A:G
76028300	chr15:76028300:C:T
76028717	chr15:76028717:T:C
76028763	chr15:76028763:G:A
76028816	chr15:76028816:C:T
76029109	chr15:76029109:T:C
76029297	chr15:76029297:T:C
76029677	chr15:76029677:A:G
76029905	chr15:76029905:A:G
76030011	chr15:76030011:C:T
76030086	chr15:76030086:G:A
76030217	chr15:76030217:C:T
76030500	chr15:76030500:C:T
76030508	chr15:76030508:T:C
76030662	chr15:76030662:T:C
76030780	chr15:76030780:C:T
76031168	chr15:76031168:T:C
76031199	chr15:76031199:A:G
76031267	chr15:76031267:G:A
76032365	chr15:76032365:C:G
76032699	chr15:76032699:G:A
76033274	chr15:76033274:G:A
76033305	chr15:76033305:T:C
76034088	chr15:76034088:A:T
76034616	chr15:76034616:A:G
76034697	chr15:76034697:A:AC
76035229	chr15:76035229:G:A
76035240	chr15:76035240:T:C
76035263	chr15:76035263:C:T
76035970	chr15:76035970:G:A
76036840	chr15:76036840:C:T
76037617	chr15:76037617:G:A
76037931	chr15:76037931:GACACAA:G
76038308	chr15:76038308:TG:T
76038791	chr15:76038791:G:A
76039020	chr15:76039020:T:C
76039308	chr15:76039308:T:C
76039414	chr15:76039414:G:C
76039798	chr15:76039798:T:C
76039803	chr15:76039803:G:A
76040065	chr15:76040065:A:G
76040197	chr15:76040197:G:A
76040728	chr15:76040728:C:G
76040974	chr15:76040974:A:T
76041051	chr15:76041051:C:T
76041072	chr15:76041072:T:G
76041379	chr15:76041379:A:AAAAC
76041408	chr15:76041408:A:C
76041557	chr15:76041557:C:T
76041594	chr15:76041594:T:C
76041785	chr15:76041785:A:C
76042559	chr15:76042559:A:C
76042690	chr15:76042690:G:A
76043002	chr15:76043002:A:G
76044083	chr15:76044083:C:T
76044143	chr15:76044143:G:A
76044153	chr15:76044153:G:A
76044692	chr15:76044692:G:A
76044875	chr15:76044875:C:T
76045643	chr15:76045643:G:C
76045673	chr15:76045673:C:A
76046161	chr15:76046161:T:C
76047039	chr15:76047039:G:T
76047903	chr15:76047903:C:G
76048254	chr15:76048254:T:C
76048874	chr15:76048874:G:A
76049294	chr15:76049294:ATAT:A
76049315	chr15:76049315:T:G
76049355	chr15:76049355:G:A
76049450	chr15:76049450:T:C
76049467	chr15:76049467:C:T
76050079	chr15:76050079:T:G
76051720	chr15:76051720:C:T
76052027	chr15:76052027:C:T
76052292	chr15:76052292:T:C
76052455	chr15:76052455:A:T
76052710	chr15:76052710:G:A
76053551	chr15:76053551:T:C
76053735	chr15:76053735:T:C
76053763	chr15:76053763:C:T
76054112	chr15:76054112:G:A
76054736	chr15:76054736:A:G
76054848	chr15:76054848:A:G
76055034	chr15:76055034:CT:C
76055152	chr15:76055152:G:C
76055419	chr15:76055419:T:C
76056855	chr15:76056855:C:T
76056857	chr15:76056857:T:C
76057771	chr15:76057771:T:G
76058106	chr15:76058106:G:C
76058175	chr15:76058175:T:C
76058279	chr15:76058279:T:C
76058432	chr15:76058432:T:G
76058498	chr15:76058498:T:TG
76058611	chr15:76058611:A:G
76058868	chr15:76058868:C:T
76059107	chr15:76059107:T:C
76059363	chr15:76059363:C:G
76060134	chr15:76060134:G:A
76060184	chr15:76060184:G:A
76060496	chr15:76060496:AG:A
76060510	chr15:76060510:G:T
76061117	chr15:76061117:C:A
76061355	chr15:76061355:T:C
76061505	chr15:76061505:G:A
76062222	chr15:76062222:A:T
76062453	chr15:76062453:G:A
76062906	chr15:76062906:C:T
76062911	chr15:76062911:C:T
76062921	chr15:76062921:C:A
76063105	chr15:76063105:G:A
76063359	chr15:76063359:C:T
76063381	chr15:76063381:T:C
76063514	chr15:76063514:A:G
76063766	chr15:76063766:A:G
76063798	chr15:76063798:C:T
76063956	chr15:76063956:T:C
76064210	chr15:76064210:G:A
76064271	chr15:76064271:G:T
76064457	chr15:76064457:AG:A
76064635	chr15:76064635:T:G
76064902	chr15:76064902:A:G
76065013	chr15:76065013:A:G
76065173	chr15:76065173:A:G
76065193	chr15:76065193:C:T
76065823	chr15:76065823:C:T
76065837	chr15:76065837:A:G
76065945	chr15:76065945:A:G
76066175	chr15:76066175:C:T
76066266	chr15:76066266:C:T
76066674	chr15:76066674:C:T
76066714	chr15:76066714:C:T
76067463	chr15:76067463:A:T
76067471	chr15:76067471:C:T
76067515	chr15:76067515:T:C
76067688	chr15:76067688:T:G
76068022	chr15:76068022:C:G
76068137	chr15:76068137:G:C
76068785	chr15:76068785:A:G
76069283	chr15:76069283:T:A
76069328	chr15:76069328:T:C
76069400	chr15:76069400:T:G
76069677	chr15:76069677:A:G
76069823	chr15:76069823:A:AG
76069857	chr15:76069857:T:G
76069883	chr15:76069883:A:G
76070403	chr15:76070403:A:G
76070741	chr15:76070741:T:C
76070833	chr15:76070833:T:G
76070837	chr15:76070837:C:T
76070975	chr15:76070975:C:T
76071074	chr15:76071074:A:G
76071491	chr15:76071491:G:C
76071541	chr15:76071541:G:T
76071591	chr15:76071591:A:G
76071734	chr15:76071734:C:A
76071746	chr15:76071746:A:G
76072205	chr15:76072205:G:A
76072255	chr15:76072255:A:G
76072885	chr15:76072885:C:A
76072975	chr15:76072975:G:A
76072994	chr15:76072994:T:C
76073385	chr15:76073385:A:G
76073421	chr15:76073421:C:T
76073441	chr15:76073441:C:T
76073481	chr15:76073481:C:T
76073512	chr15:76073512:T:C
76073524	chr15:76073524:T:C
76074427	chr15:76074427:ACT:A
76074535	chr15:76074535:C:T
76074570	chr15:76074570:T:C
76074593	chr15:76074593:T:C
76074930	chr15:76074930:A:T
76075080	chr15:76075080:A:G
76075211	chr15:76075211:A:G
76075354	chr15:76075354:G:A
76076039	chr15:76076039:G:A
76076085	chr15:76076085:T:G
76076195	chr15:76076195:T:G
76076303	chr15:76076303:A:G
76077265	chr15:76077265:T:C
76077529	chr15:76077529:A:G
76077569	chr15:76077569:A:C
76077893	chr15:76077893:T:C
76079390	chr15:76079390:C:T
76079392	chr15:76079392:G:C
76079535	chr15:76079535:G:A
76080479	chr15:76080479:G:A
76080496	chr15:76080496:G:A
76080686	chr15:76080686:G:A
76080800	chr15:76080800:G:A
76080950	chr15:76080950:T:G
76081204	chr15:76081204:C:G
76081285	chr15:76081285:T:C
76081534	chr15:76081534:C:G
76081714	chr15:76081714:C:T
76081971	chr15:76081971:G:A
76082221	chr15:76082221:G:A
76082227	chr15:76082227:T:G
76082370	chr15:76082370:G:C
76082500	chr15:76082500:C:T
76082637	chr15:76082637:TGAAA:T
76082829	chr15:76082829:C:T
76083502	chr15:76083502:C:T
76083736	chr15:76083736:G:A
76083775	chr15:76083775:A:G
76083946	chr15:76083946:T:C
76084162	chr15:76084162:A:G
76084479	chr15:76084479:G:A
76084811	chr15:76084811:C:T
76085175	chr15:76085175:G:A
76085542	chr15:76085542:A:G
76085745	chr15:76085745:G:T
76085813	chr15:76085813:G:A
76085921	chr15:76085921:G:A
76086639	chr15:76086639:A:G
76086771	chr15:76086771:T:G
76086861	chr15:76086861:T:G
76087123	chr15:76087123:G:A
76087700	chr15:76087700:G:T
76088559	chr15:76088559:G:A
76088639	chr15:76088639:T:G
76088714	chr15:76088714:A:G
76088763	chr15:76088763:C:T
76088975	chr15:76088975:C:T
76089229	chr15:76089229:C:G
76089234	chr15:76089234:G:A
76089342	chr15:76089342:G:A
76089349	chr15:76089349:C:T
76089402	chr15:76089402:C:T
76089435	chr15:76089435:T:C
76089463	chr15:76089463:G:A
76089823	chr15:76089823:C:A
76089988	chr15:76089988:A:G
76090270	chr15:76090270:T:C
76090319	chr15:76090319:T:C
76090692	chr15:76090692:T:A
76091317	chr15:76091317:G:A
76091482	chr15:76091482:C:T
76091505	chr15:76091505:G:A
76092302	chr15:76092302:G:T
76092635	chr15:76092635:A:G
76092667	chr15:76092667:G:A
76093384	chr15:76093384:C:T
76093698	chr15:76093698:C:T
76093736	chr15:76093736:TA:T
76094220	chr15:76094220:G:C
76094503	chr15:76094503:G:A
76095465	chr15:76095465:G:A
76095537	chr15:76095537:C:T
76095546	chr15:76095546:T:G
76095637	chr15:76095637:T:C
76095699	chr15:76095699:C:T
76096302	chr15:76096302:A:T
76096661	chr15:76096661:G:T
76097832	chr15:76097832:C:G
76098307	chr15:76098307:C:T
76098395	chr15:76098395:G:T
76098419	chr15:76098419:C:T
76098543	chr15:76098543:A:G
76098684	chr15:76098684:G:A
76098848	chr15:76098848:A:G
76098982	chr15:76098982:G:T
76099066	chr15:76099066:G:A
76099167	chr15:76099167:C:T
76099243	chr15:76099243:G:A
76099471	chr15:76099471:T:C
76099654	chr15:76099654:G:T
76099783	chr15:76099783:C:T
76099991	chr15:76099991:T:C
76100135	chr15:76100135:C:G
76100382	chr15:76100382:A:G
76100415	chr15:76100415:T:C
76101114	chr15:76101114:G:A
76101140	chr15:76101140:G:A
76101193	chr15:76101193:C:T
76101326	chr15:76101326:T:C
76101352	chr15:76101352:A:G
76101780	chr15:76101780:A:G
76101893	chr15:76101893:C:T
76101945	chr15:76101945:A:G
76102038	chr15:76102038:G:A
76102078	chr15:76102078:T:C
76102092	chr15:76102092:G:A
76102113	chr15:76102113:A:G
76102376	chr15:76102376:C:T
76102969	chr15:76102969:T:C
76103090	chr15:76103090:G:A
76103145	chr15:76103145:C:A
76103180	chr15:76103180:A:G
76103195	chr15:76103195:G:A
76103216	chr15:76103216:G:A
76103217	chr15:76103217:G:C
76103329	chr15:76103329:C:A
76103397	chr15:76103397:G:A
76103715	chr15:76103715:C:G
76103761	chr15:76103761:AATTAGC:A
76103981	chr15:76103981:G:C
76104589	chr15:76104589:C:T
76104645	chr15:76104645:C:T
76105017	chr15:76105017:A:G
76105039	chr15:76105039:A:C
76105049	chr15:76105049:C:T
76105114	chr15:76105114:C:T
76105203	chr15:76105203:G:A
76105560	chr15:76105560:C:T
76105562	chr15:76105562:A:G
76105613	chr15:76105613:G:T
76105706	chr15:76105706:A:G
76105852	chr15:76105852:A:G
76105865	chr15:76105865:C:T
76106043	chr15:76106043:A:G
76106051	chr15:76106051:A:G
76106267	chr15:76106267:A:G
76106545	chr15:76106545:T:C
76106646	chr15:76106646:A:G
76106673	chr15:76106673:C:T
76107066	chr15:76107066:C:T
76107178	chr15:76107178:G:A
76107340	chr15:76107340:C:T
76107343	chr15:76107343:G:A
76107684	chr15:76107684:G:A
76108028	chr15:76108028:C:T
76108068	chr15:76108068:A:G
76108205	chr15:76108205:C:T
76109269	chr15:76109269:T:C
76109300	chr15:76109300:A:T
76109302	chr15:76109302:G:A
76109408	chr15:76109408:A:C
76109644	chr15:76109644:G:T
76109663	chr15:76109663:A:G
76110133	chr15:76110133:G:A
76110584	chr15:76110584:A:G
76110638	chr15:76110638:G:A
76110696	chr15:76110696:C:T
76111279	chr15:76111279:C:T
76111446	chr15:76111446:T:C
76111472	chr15:76111472:C:T
76111552	chr15:76111552:C:T
76111573	chr15:76111573:G:A
76111589	chr15:76111589:A:G
76111752	chr15:76111752:A:G
76111979	chr15:76111979:G:C
76112378	chr15:76112378:A:G
76112424	chr15:76112424:G:A
76113090	chr15:76113090:C:T
76113229	chr15:76113229:G:A
76113534	chr15:76113534:G:C
76113550	chr15:76113550:G:T
76113706	chr15:76113706:G:A
76113865	chr15:76113865:T:C
76113988	chr15:76113988:G:A
76114043	chr15:76114043:C:T
76114260	chr15:76114260:T:C
76114339	chr15:76114339:G:A
76114610	chr15:76114610:A:C
76114779	chr15:76114779:T:C
76114822	chr15:76114822:T:C
76115494	chr15:76115494:T:G
76115741	chr15:76115741:C:T
76115846	chr15:76115846:G:T
76115962	chr15:76115962:C:T
76116003	chr15:76116003:G:T
76116365	chr15:76116365:T:C
76116473	chr15:76116473:G:A
76116537	chr15:76116537:G:A
76116901	chr15:76116901:T:A
76116921	chr15:76116921:C:T
76116952	chr15:76116952:T:C
76116993	chr15:76116993:G:A
76117065	chr15:76117065:A:C
76117088	chr15:76117088:A:G
76117090	chr15:76117090:C:T
76117327	chr15:76117327:G:A
76117410	chr15:76117410:C:T
76117439	chr15:76117439:C:T
76117520	chr15:76117520:A:C
76117584	chr15:76117584:C:T
76117592	chr15:76117592:G:A
76117818	chr15:76117818:T:C
76117967	chr15:76117967:T:C
76118032	chr15:76118032:A:G
76118135	chr15:76118135:T:G
76118138	chr15:76118138:C:T
76118384	chr15:76118384:A:T
76118390	chr15:76118390:C:T
76118431	chr15:76118431:C:T
76118460	chr15:76118460:A:G
76118467	chr15:76118467:A:G
76118478	chr15:76118478:G:A
76118538	chr15:76118538:A:G
76118895	chr15:76118895:A:T
76118985	chr15:76118985:T:A
76119108	chr15:76119108:G:A
76119344	chr15:76119344:T:C
76120067	chr15:76120067:AT:A
76120161	chr15:76120161:T:C
76120393	chr15:76120393:A:G
76120581	chr15:76120581:C:T
76120886	chr15:76120886:AAT:A
76120946	chr15:76120946:T:C
76121098	chr15:76121098:C:T
76121116	chr15:76121116:T:C
76121188	chr15:76121188:G:A
76121288	chr15:76121288:GTAT:G
76121294	chr15:76121294:T:C
76121346	chr15:76121346:A:G
76121492	chr15:76121492:C:T
76121604	chr15:76121604:G:A
76122506	chr15:76122506:C:A
76122531	chr15:76122531:T:C
76122548	chr15:76122548:T:G
76122821	chr15:76122821:A:C
76122943	chr15:76122943:A:G
76123108	chr15:76123108:G:C
76123448	chr15:76123448:C:A
76123902	chr15:76123902:G:A
76123919	chr15:76123919:G:C
76123932	chr15:76123932:C:T
76123984	chr15:76123984:A:T
76124060	chr15:76124060:T:C
76124189	chr15:76124189:T:C
76124685	chr15:76124685:G:C
76124905	chr15:76124905:GA:G
76125018	chr15:76125018:G:A
76125103	chr15:76125103:C:T
76125392	chr15:76125392:C:G
76125394	chr15:76125394:G:A
76125503	chr15:76125503:A:G
76125763	chr15:76125763:G:C
76125772	chr15:76125772:C:T
76125953	chr15:76125953:T:C
76126336	chr15:76126336:C:A
76126505	chr15:76126505:A:T
76126612	chr15:76126612:T:G
76126617	chr15:76126617:C:T
76126736	chr15:76126736:C:T
76126754	chr15:76126754:C:T
76126768	chr15:76126768:G:A
76126822	chr15:76126822:C:G
76127144	chr15:76127144:G:A
76127577	chr15:76127577:C:T
76127677	chr15:76127677:A:G
76127735	chr15:76127735:C:T
76127767	chr15:76127767:T:G
76127945	chr15:76127945:C:T
76128120	chr15:76128120:AC:A
76128170	chr15:76128170:C:T
76128417	chr15:76128417:G:A
76128581	chr15:76128581:T:C
76128844	chr15:76128844:A:G
76129162	chr15:76129162:A:C
76129193	chr15:76129193:A:C
76129355	chr15:76129355:A:G
76129359	chr15:76129359:A:C
76129360	chr15:76129360:G:A
76129374	chr15:76129374:G:C
76129513	chr15:76129513:T:C
76129544	chr15:76129544:G:A
76129641	chr15:76129641:TCAAAA:T
76129732	chr15:76129732:C:T
76129876	chr15:76129876:T:A
76129889	chr15:76129889:A:G
76129901	chr15:76129901:G:A
76130043	chr15:76130043:C:G
76130061	chr15:76130061:A:G
76130367	chr15:76130367:G:A
76130551	chr15:76130551:T:A
76130698	chr15:76130698:C:A
76130741	chr15:76130741:C:T
76130794	chr15:76130794:T:C
76130915	chr15:76130915:A:C
76130919	chr15:76130919:C:T
76131228	chr15:76131228:G:A
76131323	chr15:76131323:C:T
76131343	chr15:76131343:T:C
76131375	chr15:76131375:A:G
76132333	chr15:76132333:T:A
76132384	chr15:76132384:T:C
76132600	chr15:76132600:A:C
76132733	chr15:76132733:T:C
76132781	chr15:76132781:C:T
76133006	chr15:76133006:C:T
76133160	chr15:76133160:G:A
76133161	chr15:76133161:C:T
76133199	chr15:76133199:C:T
76133232	chr15:76133232:G:A
76133258	chr15:76133258:A:G
76133287	chr15:76133287:T:G
76133604	chr15:76133604:A:G
76134166	chr15:76134166:AG:A
76134572	chr15:76134572:A:C
76135319	chr15:76135319:C:T
76135653	chr15:76135653:C:T
76136036	chr15:76136036:C:T
76136727	chr15:76136727:C:T
76136839	chr15:76136839:G:A
76136865	chr15:76136865:A:G
76137008	chr15:76137008:T:C
76137162	chr15:76137162:C:A
76138025	chr15:76138025:C:T
76138173	chr15:76138173:A:G
76138620	chr15:76138620:C:T
76138987	chr15:76138987:T:G
76139011	chr15:76139011:C:T
76139364	chr15:76139364:A:C
76139516	chr15:76139516:C:T
76139749	chr15:76139749:C:CTG
76140288	chr15:76140288:A:G
76140482	chr15:76140482:C:T
76140677	chr15:76140677:C:T
76140741	chr15:76140741:G:T
76140797	chr15:76140797:G:A
76141061	chr15:76141061:C:T
76141464	chr15:76141464:C:T
76141525	chr15:76141525:C:T
76141790	chr15:76141790:C:T
76141820	chr15:76141820:A:G
76142011	chr15:76142011:G:A
76142260	chr15:76142260:A:G
76142321	chr15:76142321:G:A
76142569	chr15:76142569:T:C
76142867	chr15:76142867:G:A
76143002	chr15:76143002:T:C
76143082	chr15:76143082:C:T
76143112	chr15:76143112:G:A
76143299	chr15:76143299:G:A
76143451	chr15:76143451:G:A
76143907	chr15:76143907:G:T
76144168	chr15:76144168:C:T
76144210	chr15:76144210:C:G
76144226	chr15:76144226:T:TGA
76144307	chr15:76144307:C:T
76144320	chr15:76144320:G:A
76144329	chr15:76144329:TG:T
76144444	chr15:76144444:G:A
76144579	chr15:76144579:C:T
76145221	chr15:76145221:C:T
76145413	chr15:76145413:C:T
76145629	chr15:76145629:A:G
76146308	chr15:76146308:C:T
76146622	chr15:76146622:A:G
76146652	chr15:76146652:A:G
76147036	chr15:76147036:G:A
76147161	chr15:76147161:A:C
76147204	chr15:76147204:T:C
76147401	chr15:76147401:G:A
76147446	chr15:76147446:G:A
76147824	chr15:76147824:A:C
76149056	chr15:76149056:G:T
76149341	chr15:76149341:A:G
76149428	chr15:76149428:T:G
76149641	chr15:76149641:T:C
76150252	chr15:76150252:T:G
76150594	chr15:76150594:G:T
76150775	chr15:76150775:A:G
76151007	chr15:76151007:C:T
76151323	chr15:76151323:A:G
76151557	chr15:76151557:T:C
76151617	chr15:76151617:T:C
76151623	chr15:76151623:G:A
76152342	chr15:76152342:C:T
76152354	chr15:76152354:C:T
76152525	chr15:76152525:C:T
76152542	chr15:76152542:T:C
76152614	chr15:76152614:A:G
76152694	chr15:76152694:G:A
76153018	chr15:76153018:T:C
76153348	chr15:76153348:C:T
76153791	chr15:76153791:G:A
76153865	chr15:76153865:G:A
76153874	chr15:76153874:C:T
76153962	chr15:76153962:G:A
76154058	chr15:76154058:C:T
76154366	chr15:76154366:G:A
76154576	chr15:76154576:T:G
76155311	chr15:76155311:C:T
76155412	chr15:76155412:T:C
76155562	chr15:76155562:G:A
76156435	chr15:76156435:C:T
76156946	chr15:76156946:T:C
76157042	chr15:76157042:C:T
76157385	chr15:76157385:G:A
76158629	chr15:76158629:ACAAT:A
76158786	chr15:76158786:T:C
76158805	chr15:76158805:C:T
76159457	chr15:76159457:T:C
76159476	chr15:76159476:TCATCCCA:T
76159868	chr15:76159868:C:T
76160830	chr15:76160830:A:C
76160845	chr15:76160845:C:T
76160846	chr15:76160846:G:A
76161028	chr15:76161028:C:T
76161467	chr15:76161467:C:T
76161557	chr15:76161557:C:T
76161853	chr15:76161853:C:G
76161994	chr15:76161994:C:T
76162114	chr15:76162114:G:A
76162321	chr15:76162321:C:T
76162908	chr15:76162908:G:A
76163562	chr15:76163562:T:G
76163593	chr15:76163593:C:T
76163843	chr15:76163843:G:C
76164503	chr15:76164503:C:T
76164519	chr15:76164519:TCTC:T
76164579	chr15:76164579:T:G
76164815	chr15:76164815:C:G
76164840	chr15:76164840:TG:T
76165050	chr15:76165050:T:C
76165076	chr15:76165076:C:T
76165297	chr15:76165297:C:T
76165647	chr15:76165647:G:A
76165699	chr15:76165699:C:T
76166221	chr15:76166221:G:C
76166364	chr15:76166364:C:T
76166452	chr15:76166452:TGGGTCCCCTGCGGATGG:T
76166588	chr15:76166588:T:A
76166608	chr15:76166608:C:T
76166890	chr15:76166890:G:A
76167323	chr15:76167323:A:T
76167588	chr15:76167588:G:A
76167810	chr15:76167810:T:C
76167866	chr15:76167866:T:TA
76168235	chr15:76168235:G:A
76168504	chr15:76168504:T:C
76168838	chr15:76168838:C:T
76168839	chr15:76168839:A:G
76168892	chr15:76168892:GA:G
76168922	chr15:76168922:T:G
76169056	chr15:76169056:C:T
76169218	chr15:76169218:G:T
76169315	chr15:76169315:G:A
76169508	chr15:76169508:T:TG
76169531	chr15:76169531:G:A
76169605	chr15:76169605:A:G
76169922	chr15:76169922:C:T
76169945	chr15:76169945:A:G
76170141	chr15:76170141:GA:G
76170205	chr15:76170205:A:G
76170234	chr15:76170234:C:T
76170533	chr15:76170533:A:G
76170677	chr15:76170677:C:T
76170871	chr15:76170871:G:A
76171798	chr15:76171798:G:A
76171861	chr15:76171861:A:T
76172353	chr15:76172353:C:T
76172354	chr15:76172354:G:A
76172453	chr15:76172453:T:G
76173154	chr15:76173154:G:A
76173685	chr15:76173685:C:T
76174302	chr15:76174302:G:A
76174721	chr15:76174721:T:C
76174722	chr15:76174722:A:G
76174765	chr15:76174765:A:G
76175096	chr15:76175096:C:T
76175458	chr15:76175458:C:T
76176081	chr15:76176081:C:T
76176435	chr15:76176435:T:C
76176605	chr15:76176605:C:T
76176740	chr15:76176740:G:A
76176865	chr15:76176865:T:C
76176866	chr15:76176866:G:A
76177021	chr15:76177021:G:A
76177185	chr15:76177185:T:C
76177292	chr15:76177292:A:G
76177312	chr15:76177312:G:A
76177801	chr15:76177801:C:T
76178035	chr15:76178035:G:GC
76178469	chr15:76178469:A:G
76178499	chr15:76178499:G:A
76178587	chr15:76178587:C:T
76178941	chr15:76178941:A:T
76179089	chr15:76179089:TG:T
76179285	chr15:76179285:G:A
76179355	chr15:76179355:G:A
76179625	chr15:76179625:A:G
76179936	chr15:76179936:A:G
76180116	chr15:76180116:G:A
76180211	chr15:76180211:A:G
76180510	chr15:76180510:G:A
76181035	chr15:76181035:T:C
76181265	chr15:76181265:A:G
76181349	chr15:76181349:G:C
76181614	chr15:76181614:C:T
76181756	chr15:76181756:A:G
76181759	chr15:76181759:A:G
76181766	chr15:76181766:C:T
76181841	chr15:76181841:A:T
76181885	chr15:76181885:A:G
76182002	chr15:76182002:C:A
76182004	chr15:76182004:T:C
76182224	chr15:76182224:T:C
76182386	chr15:76182386:T:C
76182408	chr15:76182408:G:A
76182464	chr15:76182464:G:A
76182482	chr15:76182482:T:A
76182512	chr15:76182512:C:T
76183920	chr15:76183920:G:A
76184020	chr15:76184020:G:A
76184125	chr15:76184125:G:T
76184693	chr15:76184693:A:T
76184697	chr15:76184697:G:A
76184717	chr15:76184717:C:T
76184982	chr15:76184982:G:A
76185041	chr15:76185041:G:A
76185091	chr15:76185091:T:C
76185222	chr15:76185222:C:T
76185546	chr15:76185546:C:A
76185721	chr15:76185721:G:A
76185836	chr15:76185836:C:T
76185927	chr15:76185927:A:T
76185967	chr15:76185967:A:G
76186159	chr15:76186159:T:G
76186253	chr15:76186253:A:G
76186388	chr15:76186388:C:T
76186584	chr15:76186584:C:T
76186749	chr15:76186749:G:A
76187003	chr15:76187003:G:A
76187068	chr15:76187068:C:A
76187325	chr15:76187325:C:T
76187450	chr15:76187450:G:A
76187555	chr15:76187555:A:T
76187560	chr15:76187560:G:T
76187583	chr15:76187583:C:T
76187595	chr15:76187595:C:G
76187754	chr15:76187754:C:T
76187884	chr15:76187884:C:T
76188167	chr15:76188167:C:T
76188362	chr15:76188362:C:T
76188563	chr15:76188563:A:G
76188584	chr15:76188584:G:A
76188631	chr15:76188631:C:T
76188658	chr15:76188658:T:C
76189072	chr15:76189072:G:A
76189281	chr15:76189281:GAAGGGTAGGTCTCTGTCCATCGTGACAATCTTGTCTCAAAA:G
76189327	chr15:76189327:AAAGAGGGAGCAGAGAAAGAAGGAGGGGAGGGAGGG:A
76189378	chr15:76189378:A:G
76189736	chr15:76189736:G:A
76190277	chr15:76190277:A:G
76190290	chr15:76190290:G:A
76190308	chr15:76190308:A:G
76190719	chr15:76190719:T:C
76191001	chr15:76191001:C:T
76191126	chr15:76191126:T:C
76191325	chr15:76191325:A:G
76191447	chr15:76191447:G:A
76191789	chr15:76191789:G:C
76191954	chr15:76191954:G:A
76192218	chr15:76192218:T:G
76192350	chr15:76192350:GT:G
76192354	chr15:76192354:TC:T
76192520	chr15:76192520:G:A
76192550	chr15:76192550:C:T
76192972	chr15:76192972:C:A
76193195	chr15:76193195:A:G
76193480	chr15:76193480:G:A
76193790	chr15:76193790:C:T
76194033	chr15:76194033:C:T
76194041	chr15:76194041:A:G
76194689	chr15:76194689:T:C
76194883	chr15:76194883:C:T
76195527	chr15:76195527:C:T
76195699	chr15:76195699:G:A
76195870	chr15:76195870:A:G
76196280	chr15:76196280:C:T
76196361	chr15:76196361:C:A
76196448	chr15:76196448:A:G
76196701	chr15:76196701:T:G
76196865	chr15:76196865:GCA:G
76196999	chr15:76196999:A:T
76197021	chr15:76197021:AC:A
76197064	chr15:76197064:C:T
76197298	chr15:76197298:G:A
76197572	chr15:76197572:T:C
76197576	chr15:76197576:G:A
76197614	chr15:76197614:A:G
76199996	chr15:76199996:T:C
76200001	chr15:76200001:C:T
76200124	chr15:76200124:G:C
76200461	chr15:76200461:C:T
76201231	chr15:76201231:T:G
76201950	chr15:76201950:G:A
76202304	chr15:76202304:C:G
76202663	chr15:76202663:C:A
76202664	chr15:76202664:C:T
76202699	chr15:76202699:G:A
76202747	chr15:76202747:C:T
76202963	chr15:76202963:A:G
76202982	chr15:76202982:G:C
76203021	chr15:76203021:C:G
76203702	chr15:76203702:G:A
76203708	chr15:76203708:G:A
76203891	chr15:76203891:G:A
76204086	chr15:76204086:A:G
76205030	chr15:76205030:C:G
76205126	chr15:76205126:C:G
76205590	chr15:76205590:C:T
76205615	chr15:76205615:C:T
76205658	chr15:76205658:T:C
76205977	chr15:76205977:A:G
76206676	chr15:76206676:C:T
76206878	chr15:76206878:C:T
76206964	chr15:76206964:T:C
76207149	chr15:76207149:G:A
76207505	chr15:76207505:T:C
76208006	chr15:76208006:A:G
76208139	chr15:76208139:G:C
76208235	chr15:76208235:G:A
76208289	chr15:76208289:G:A
76208606	chr15:76208606:G:T
76209322	chr15:76209322:C:G
76210879	chr15:76210879:A:C
76210954	chr15:76210954:A:C
76211013	chr15:76211013:TTTGCTGCCCCTTCTGAACTTGGTGAGGCCTTCATATC:T
76211387	chr15:76211387:G:A
76211529	chr15:76211529:A:T
76211531	chr15:76211531:A:G
76211905	chr15:76211905:A:T
76212128	chr15:76212128:C:G
76212258	chr15:76212258:T:C
76212546	chr15:76212546:T:C
76212867	chr15:76212867:A:G
76213077	chr15:76213077:T:C
76213506	chr15:76213506:A:G
76213738	chr15:76213738:A:G
76213857	chr15:76213857:C:T
76213976	chr15:76213976:G:A
76214651	chr15:76214651:C:T
76214680	chr15:76214680:G:A
76214865	chr15:76214865:G:A
76215354	chr15:76215354:A:G
76215592	chr15:76215592:C:T
76215611	chr15:76215611:C:T
76216291	chr15:76216291:T:C
76216343	chr15:76216343:T:A
76217097	chr15:76217097:G:A
76217695	chr15:76217695:C:A
76217732	chr15:76217732:G:A
76217900	chr15:76217900:G:A
76217963	chr15:76217963:G:A
76218241	chr15:76218241:G:A
76218328	chr15:76218328:C:T
76218353	chr15:76218353:C:T
76218355	chr15:76218355:T:C
76218359	chr15:76218359:C:T
76218840	chr15:76218840:C:T
76219064	chr15:76219064:A:G
76219594	chr15:76219594:T:C
76219686	chr15:76219686:A:G
76219794	chr15:76219794:C:CT
76219857	chr15:76219857:T:G
76220016	chr15:76220016:A:G
76220066	chr15:76220066:C:T
76220635	chr15:76220635:C:T
76220659	chr15:76220659:T:G
76220787	chr15:76220787:C:T
76220899	chr15:76220899:A:G
76221003	chr15:76221003:G:A
76221082	chr15:76221082:C:T
76221212	chr15:76221212:G:A
76221286	chr15:76221286:A:C
76221318	chr15:76221318:TG:T
76221345	chr15:76221345:G:A
76221625	chr15:76221625:A:T
76222020	chr15:76222020:A:G
76222263	chr15:76222263:AAAAAT:A
76222555	chr15:76222555:T:C
76222604	chr15:76222604:C:T
76222690	chr15:76222690:T:TA
76222779	chr15:76222779:G:C
76222940	chr15:76222940:A:C
76223087	chr15:76223087:C:T
76224707	chr15:76224707:G:A
76224826	chr15:76224826:A:G
76225437	chr15:76225437:T:C
76225553	chr15:76225553:T:C
76225589	chr15:76225589:G:A
76225641	chr15:76225641:T:C
76226299	chr15:76226299:T:G
76226424	chr15:76226424:A:G
76226505	chr15:76226505:A:C
76226600	chr15:76226600:C:T
76226608	chr15:76226608:G:A
76226706	chr15:76226706:G:A
76226735	chr15:76226735:C:T
76226793	chr15:76226793:G:A
76226865	chr15:76226865:T:C
76227114	chr15:76227114:C:G
76227140	chr15:76227140:A:G
76227219	chr15:76227219:G:A
76227609	chr15:76227609:G:T
76228023	chr15:76228023:T:G
76228332	chr15:76228332:G:A
76228900	chr15:76228900:G:A
76229429	chr15:76229429:G:A
76229457	chr15:76229457:C:T
76229699	chr15:76229699:G:A
76230933	chr15:76230933:A:G
76230943	chr15:76230943:TA:T
76231279	chr15:76231279:C:A
76231430	chr15:76231430:T:C
76231483	chr15:76231483:T:A
76231538	chr15:76231538:TTTTC:T
76231699	chr15:76231699:A:G
76231718	chr15:76231718:T:G
76232109	chr15:76232109:C:T
76232882	chr15:76232882:G:A
76232917	chr15:76232917:T:C
76233085	chr15:76233085:G:A
76233492	chr15:76233492:G:C
76233949	chr15:76233949:GTAAACA:G
76234069	chr15:76234069:C:G
76234571	chr15:76234571:G:C
76234744	chr15:76234744:T:C
76234980	chr15:76234980:G:A
76235289	chr15:76235289:G:A
76235482	chr15:76235482:G:A
76235614	chr15:76235614:G:C
76235700	chr15:76235700:A:C
76235819	chr15:76235819:A:G
76236490	chr15:76236490:C:T
76236620	chr15:76236620:G:A
76236693	chr15:76236693:G:A
76237127	chr15:76237127:G:A
76237137	chr15:76237137:CT:C
76237382	chr15:76237382:A:G
76237480	chr15:76237480:A:G
76237876	chr15:76237876:A:T
76237926	chr15:76237926:C:A
76237946	chr15:76237946:C:T
76238093	chr15:76238093:A:C
76238499	chr15:76238499:T:C
76239109	chr15:76239109:C:T
76239162	chr15:76239162:T:C
76239320	chr15:76239320:G:A
76239352	chr15:76239352:G:A
76239545	chr15:76239545:C:G
76239902	chr15:76239902:G:A
76240329	chr15:76240329:T:C
76240504	chr15:76240504:G:C
76241175	chr15:76241175:C:T
76241576	chr15:76241576:G:A
76241597	chr15:76241597:C:T
76241607	chr15:76241607:T:C
76241721	chr15:76241721:G:A
76241727	chr15:76241727:G:A
76243073	chr15:76243073:G:A
76243112	chr15:76243112:A:G
76243402	chr15:76243402:C:T
76243561	chr15:76243561:GC:G
76243582	chr15:76243582:C:T
76243949	chr15:76243949:C:T
76243973	chr15:76243973:G:T
76243996	chr15:76243996:C:T
76244165	chr15:76244165:G:A
76244310	chr15:76244310:A:T
76245135	chr15:76245135:C:T
76246251	chr15:76246251:A:T
76247062	chr15:76247062:G:A
76247149	chr15:76247149:G:A
76247376	chr15:76247376:T:A
76247497	chr15:76247497:C:G
76247890	chr15:76247890:G:A
76247964	chr15:76247964:A:G
76248257	chr15:76248257:T:C
76248488	chr15:76248488:T:C
76248760	chr15:76248760:C:T
76248995	chr15:76248995:G:A
76249527	chr15:76249527:C:T
76250278	chr15:76250278:C:T
76250460	chr15:76250460:T:C
76250485	chr15:76250485:TAGTAA:T
76250539	chr15:76250539:G:A
76251603	chr15:76251603:C:T
76252320	chr15:76252320:G:T
76252523	chr15:76252523:G:A
76253503	chr15:76253503:A:G
76254592	chr15:76254592:G:A
76254718	chr15:76254718:A:G
76254932	chr15:76254932:G:C
76255077	chr15:76255077:C:G
76255606	chr15:76255606:T:C
76255796	chr15:76255796:A:G
76256238	chr15:76256238:A:G
76257191	chr15:76257191:C:T
76257194	chr15:76257194:A:G
76257460	chr15:76257460:A:G
76257481	chr15:76257481:C:T
76257934	chr15:76257934:A:C
76258432	chr15:76258432:C:T
76258592	chr15:76258592:G:A
76258632	chr15:76258632:C:T
76259354	chr15:76259354:A:G
76259436	chr15:76259436:G:A
76259788	chr15:76259788:T:C
76260390	chr15:76260390:G:A
76260818	chr15:76260818:T:C
76261168	chr15:76261168:G:A
76261449	chr15:76261449:C:T
76261549	chr15:76261549:C:T
76261550	chr15:76261550:G:A
76262414	chr15:76262414:C:T
76262650	chr15:76262650:T:C
76262673	chr15:76262673:G:A
76262688	chr15:76262688:A:T
76263258	chr15:76263258:T:C
76263274	chr15:76263274:G:A
76263379	chr15:76263379:T:C
76263574	chr15:76263574:T:C
76264358	chr15:76264358:T:G
76265135	chr15:76265135:A:G
76265214	chr15:76265214:C:T
76265274	chr15:76265274:G:A
76265802	chr15:76265802:T:C
76265828	chr15:76265828:C:T
76266148	chr15:76266148:G:A
76266150	chr15:76266150:T:C
76266529	chr15:76266529:T:C
76266776	chr15:76266776:C:T
76266777	chr15:76266777:G:A
76267085	chr15:76267085:A:C
76267265	chr15:76267265:A:C
76267345	chr15:76267345:T:A
76267561	chr15:76267561:T:C
76267924	chr15:76267924:G:A
76269203	chr15:76269203:C:T
76269467	chr15:76269467:C:T
76269777	chr15:76269777:C:T
76270397	chr15:76270397:T:C
76271137	chr15:76271137:T:C
76271726	chr15:76271726:G:A
76272051	chr15:76272051:T:C
76272156	chr15:76272156:A:G
76272677	chr15:76272677:C:T
76274185	chr15:76274185:T:C
76274514	chr15:76274514:G:T
76274601	chr15:76274601:T:C
76274797	chr15:76274797:A:G
76274801	chr15:76274801:T:C
76274987	chr15:76274987:A:G
76275058	chr15:76275058:C:A
76275143	chr15:76275143:A:G
76275292	chr15:76275292:T:C
76275868	chr15:76275868:G:A
76276057	chr15:76276057:T:A
76276238	chr15:76276238:G:A
76276512	chr15:76276512:G:A
76276624	chr15:76276624:G:T
76276625	chr15:76276625:T:C
76276636	chr15:76276636:T:G
76276810	chr15:76276810:C:T
76277128	chr15:76277128:G:A
76277574	chr15:76277574:C:A
76277792	chr15:76277792:C:T
76277802	chr15:76277802:C:T
76278243	chr15:76278243:A:G
76278250	chr15:76278250:C:T
76278502	chr15:76278502:G:C
76278712	chr15:76278712:A:T
76278783	chr15:76278783:C:T
76279027	chr15:76279027:C:A
76279269	chr15:76279269:C:T
76279517	chr15:76279517:TCCTCCCACTTTGG:T
76279674	chr15:76279674:T:C
76280071	chr15:76280071:TC:T
76280645	chr15:76280645:C:T
76281443	chr15:76281443:TGA:T
76281891	chr15:76281891:C:T
76282287	chr15:76282287:G:A
76282713	chr15:76282713:C:G
76283368	chr15:76283368:G:A
76283507	chr15:76283507:A:G
76283719	chr15:76283719:A:G
76284200	chr15:76284200:G:A
76284293	chr15:76284293:C:T
76284371	chr15:76284371:T:A
76284399	chr15:76284399:C:T
76285272	chr15:76285272:T:C
76285610	chr15:76285610:A:T
76286043	chr15:76286043:C:A
76286267	chr15:76286267:T:G
76286271	chr15:76286271:A:G
76286421	chr15:76286421:G:A
76286656	chr15:76286656:C:T
76286749	chr15:76286749:G:A
76286893	chr15:76286893:A:G
76286945	chr15:76286945:A:G
76287232	chr15:76287232:C:G
76287323	chr15:76287323:T:C
76287559	chr15:76287559:A:G
76287593	chr15:76287593:T:C
76288206	chr15:76288206:C:T
76288857	chr15:76288857:C:T
76289027	chr15:76289027:A:G
76289251	chr15:76289251:C:T
76289803	chr15:76289803:G:A
76290276	chr15:76290276:C:T
76290667	chr15:76290667:T:C
76290951	chr15:76290951:T:C
76291369	chr15:76291369:C:A
76291449	chr15:76291449:A:AG
76291533	chr15:76291533:G:A
76291606	chr15:76291606:C:T
76292345	chr15:76292345:T:TA
76293448	chr15:76293448:A:G
76293456	chr15:76293456:A:G
76293991	chr15:76293991:C:CA
76294071	chr15:76294071:A:G
76294308	chr15:76294308:C:T
76294356	chr15:76294356:A:G
76294642	chr15:76294642:A:C
76294817	chr15:76294817:G:A
76294978	chr15:76294978:G:C
76295030	chr15:76295030:T:C
76295146	chr15:76295146:T:C
76296465	chr15:76296465:T:C
76296910	chr15:76296910:G:A
76296921	chr15:76296921:A:G
76296938	chr15:76296938:T:C
76296975	chr15:76296975:A:G
76297154	chr15:76297154:G:A
76297426	chr15:76297426:A:T
76297526	chr15:76297526:A:T
76297996	chr15:76297996:T:C
76298067	chr15:76298067:G:C
76298509	chr15:76298509:G:A
76298604	chr15:76298604:G:A
76298852	chr15:76298852:A:G
76298933	chr15:76298933:C:G
76299016	chr15:76299016:T:C
76299066	chr15:76299066:T:C
76299479	chr15:76299479:T:C
76299546	chr15:76299546:G:A
76299708	chr15:76299708:G:A
76299947	chr15:76299947:G:A
76300327	chr15:76300327:C:A
76300397	chr15:76300397:G:C
76300557	chr15:76300557:C:T
76300752	chr15:76300752:T:TAC
76301286	chr15:76301286:T:C
76301313	chr15:76301313:C:T
76301437	chr15:76301437:G:A
76301535	chr15:76301535:A:T
76301537	chr15:76301537:C:T
76301659	chr15:76301659:G:A
76302254	chr15:76302254:A:C
76302576	chr15:76302576:CT:C
76302612	chr15:76302612:C:A
76302828	chr15:76302828:A:C
76303063	chr15:76303063:G:C
76303198	chr15:76303198:T:C
76303208	chr15:76303208:T:C
76303752	chr15:76303752:T:C
76303909	chr15:76303909:C:T
76304149	chr15:76304149:A:G
76304191	chr15:76304191:G:GA
76304359	chr15:76304359:G:A
76304401	chr15:76304401:A:G
76304532	chr15:76304532:C:T
76304716	chr15:76304716:G:C
76304914	chr15:76304914:G:A
76304960	chr15:76304960:G:A
76304975	chr15:76304975:A:G
76305498	chr15:76305498:T:C
76305911	chr15:76305911:T:C
76306211	chr15:76306211:T:C
76306375	chr15:76306375:T:C
76306577	chr15:76306577:C:T
76306838	chr15:76306838:A:G
76307055	chr15:76307055:T:C
76307134	chr15:76307134:CATAA:C
76307184	chr15:76307184:G:A
76307260	chr15:76307260:G:T
76307487	chr15:76307487:AC:A
76307551	chr15:76307551:A:T
76307575	chr15:76307575:T:C
76307881	chr15:76307881:A:T
76308290	chr15:76308290:C:G
76308513	chr15:76308513:A:G
76308573	chr15:76308573:G:GC
76308708	chr15:76308708:T:C
76308734	chr15:76308734:A:C
76308761	chr15:76308761:C:T
76308875	chr15:76308875:A:C
76309175	chr15:76309175:C:T
76309254	chr15:76309254:A:C
76309530	chr15:76309530:A:G
76309703	chr15:76309703:G:A
76309790	chr15:76309790:T:C
76309871	chr15:76309871:G:A
76310149	chr15:76310149:G:A
76310823	chr15:76310823:A:G
76310998	chr15:76310998:C:A
76311116	chr15:76311116:C:T
76311265	chr15:76311265:G:C
76311338	chr15:76311338:G:C
76311459	chr15:76311459:A:G
76311530	chr15:76311530:C:T
76312258	chr15:76312258:T:C
76312502	chr15:76312502:C:T
76312517	chr15:76312517:TCCTCCAACAC:T
76312662	chr15:76312662:G:GA
76313532	chr15:76313532:A:G
76313601	chr15:76313601:G:A
76314250	chr15:76314250:T:C
76314441	chr15:76314441:T:C
76314655	chr15:76314655:G:A
76314891	chr15:76314891:A:T
76314971	chr15:76314971:G:A
76315074	chr15:76315074:A:C
76315122	chr15:76315122:C:T
76315253	chr15:76315253:C:T
76315980	chr15:76315980:T:C
76316021	chr15:76316021:G:A
76316086	chr15:76316086:T:C
76316345	chr15:76316345:G:A
76316548	chr15:76316548:G:A
76316757	chr15:76316757:C:T
76316840	chr15:76316840:A:G
76317037	chr15:76317037:G:A
76317364	chr15:76317364:A:G
76317382	chr15:76317382:G:A
76317824	chr15:76317824:T:C
76317894	chr15:76317894:C:T
76318703	chr15:76318703:C:G
76318767	chr15:76318767:G:A
76319436	chr15:76319436:G:A
76319455	chr15:76319455:C:T
76319593	chr15:76319593:T:C
76319661	chr15:76319661:C:T
76319878	chr15:76319878:C:A
76320187	chr15:76320187:G:A
76321136	chr15:76321136:C:T
76322464	chr15:76322464:A:T
76322646	chr15:76322646:G:A
76322937	chr15:76322937:C:T
76323330	chr15:76323330:C:T
76323535	chr15:76323535:T:G
76323629	chr15:76323629:G:A
76323650	chr15:76323650:C:T
76323812	chr15:76323812:T:C
76324126	chr15:76324126:A:G
76324277	chr15:76324277:T:G
76324464	chr15:76324464:A:G
76325411	chr15:76325411:A:C
76326050	chr15:76326050:A:G
76326980	chr15:76326980:A:AT
76327092	chr15:76327092:A:G
76327214	chr15:76327214:G:A
76327255	chr15:76327255:C:T
76327350	chr15:76327350:G:A
76327747	chr15:76327747:A:G
76327998	chr15:76327998:A:G
76328231	chr15:76328231:G:A
76328356	chr15:76328356:C:G
76328732	chr15:76328732:A:G
76328881	chr15:76328881:TA:T
76329168	chr15:76329168:G:A
76329473	chr15:76329473:G:A
76329647	chr15:76329647:T:C
76329933	chr15:76329933:G:T
76330404	chr15:76330404:G:A
76330448	chr15:76330448:G:T
76330841	chr15:76330841:G:C
76330902	chr15:76330902:C:T
76331798	chr15:76331798:G:T
76332370	chr15:76332370:G:A
76332617	chr15:76332617:A:G
76333033	chr15:76333033:T:C
76333210	chr15:76333210:G:C
76333336	chr15:76333336:A:C
76334143	chr15:76334143:G:A
76334255	chr15:76334255:T:C
76334840	chr15:76334840:C:T
76334987	chr15:76334987:C:A
76335023	chr15:76335023:G:C
76335265	chr15:76335265:A:G
76335506	chr15:76335506:G:A
76335687	chr15:76335687:T:C
76336282	chr15:76336282:C:T
76336395	chr15:76336395:A:G
76336428	chr15:76336428:T:G
76336779	chr15:76336779:A:C
76336827	chr15:76336827:C:T
76337043	chr15:76337043:T:C
76337268	chr15:76337268:T:G
76337714	chr15:76337714:T:A
76337722	chr15:76337722:G:A
76337746	chr15:76337746:G:A
76337962	chr15:76337962:T:C
76338376	chr15:76338376:C:T
76338686	chr15:76338686:A:G
76339405	chr15:76339405:C:A
76339435	chr15:76339435:A:C
76339472	chr15:76339472:C:T
76339702	chr15:76339702:C:T
76339960	chr15:76339960:T:C
76340146	chr15:76340146:A:G
76340566	chr15:76340566:A:G
76340624	chr15:76340624:G:A
76340793	chr15:76340793:C:T
76340851	chr15:76340851:G:C
76341318	chr15:76341318:C:T
76341489	chr15:76341489:G:T
76341793	chr15:76341793:G:A
76342339	chr15:76342339:T:C
76342497	chr15:76342497:G:C
76342776	chr15:76342776:A:G
76343795	chr15:76343795:G:C
76344317	chr15:76344317:T:A
76344639	chr15:76344639:G:A
76344702	chr15:76344702:A:C
76345318	chr15:76345318:A:G
76345353	chr15:76345353:T:C
76345631	chr15:76345631:T:A
76345820	chr15:76345820:C:T
76345865	chr15:76345865:T:TTCC
76346761	chr15:76346761:C:T
76347200	chr15:76347200:C:T
76347499	chr15:76347499:T:A
76347515	chr15:76347515:C:A
76347668	chr15:76347668:C:T
76347737	chr15:76347737:G:C
76347821	chr15:76347821:G:A
76348089	chr15:76348089:C:T
76348317	chr15:76348317:C:T
76348806	chr15:76348806:A:G
76349057	chr15:76349057:C:T
76349346	chr15:76349346:TTTAAGTATATC:T
76349766	chr15:76349766:A:G
76349877	chr15:76349877:G:C
76350359	chr15:76350359:G:C
76350579	chr15:76350579:A:G
76350607	chr15:76350607:G:T
76350691	chr15:76350691:T:C
76350869	chr15:76350869:C:T
76351355	chr15:76351355:TTAAA:T
76351858	chr15:76351858:C:A
76352615	chr15:76352615:G:A
76352858	chr15:76352858:A:G
76352980	chr15:76352980:T:C
76353337	chr15:76353337:G:A
76353363	chr15:76353363:T:C
76353930	chr15:76353930:C:T
76354114	chr15:76354114:G:C
76354234	chr15:76354234:G:A
76354505	chr15:76354505:C:T
76355802	chr15:76355802:T:C
76356118	chr15:76356118:A:C
76356293	chr15:76356293:C:T
76356535	chr15:76356535:A:G
76356606	chr15:76356606:C:G
76356853	chr15:76356853:G:A
76356941	chr15:76356941:A:C
76357049	chr15:76357049:T:C
76357212	chr15:76357212:C:T
76357221	chr15:76357221:G:A
76357807	chr15:76357807:G:A
76357989	chr15:76357989:C:T
76358292	chr15:76358292:C:T
76358361	chr15:76358361:A:G
76358437	chr15:76358437:T:C
76358792	chr15:76358792:G:A
76358986	chr15:76358986:T:G
76359013	chr15:76359013:G:C
76359213	chr15:76359213:C:T
76359538	chr15:76359538:A:G
76359917	chr15:76359917:C:G
76360784	chr15:76360784:G:A
76360870	chr15:76360870:T:C
76361136	chr15:76361136:C:T
76361291	chr15:76361291:A:C
76362066	chr15:76362066:G:A
76363513	chr15:76363513:G:T
76363604	chr15:76363604:T:A
76363917	chr15:76363917:G:C
76364095	chr15:76364095:A:T
76364139	chr15:76364139:T:A
76364462	chr15:76364462:A:G
76364469	chr15:76364469:G:C
76364596	chr15:76364596:T:C
76364734	chr15:76364734:T:A
76364783	chr15:76364783:G:A
76365533	chr15:76365533:A:G
76365776	chr15:76365776:G:C
76365891	chr15:76365891:G:A
76366248	chr15:76366248:A:C
76367822	chr15:76367822:G:A
76368281	chr15:76368281:G:T
76368282	chr15:76368282:A:T
76368353	chr15:76368353:G:T
76368483	chr15:76368483:G:A
76368544	chr15:76368544:C:CT
76368894	chr15:76368894:T:C
76369011	chr15:76369011:G:A
76369584	chr15:76369584:T:C
76370269	chr15:76370269:TA:T
76370274	chr15:76370274:T:C
76370944	chr15:76370944:G:A
76371165	chr15:76371165:C:T
76371411	chr15:76371411:C:T
76371858	chr15:76371858:T:G
76371929	chr15:76371929:T:A
76372147	chr15:76372147:C:A
76373048	chr15:76373048:C:A
76373205	chr15:76373205:G:A
76373923	chr15:76373923:T:C
76373932	chr15:76373932:A:G
76374312	chr15:76374312:C:T
76374536	chr15:76374536:G:A
76374918	chr15:76374918:TC:T
76375055	chr15:76375055:C:T
76375406	chr15:76375406:T:C
76375436	chr15:76375436:A:T
76376812	chr15:76376812:A:G
76377127	chr15:76377127:T:G
76377143	chr15:76377143:G:C
76377343	chr15:76377343:G:A
76377392	chr15:76377392:CT:C
76377679	chr15:76377679:T:C
76377831	chr15:76377831:G:A
76378575	chr15:76378575:C:T
76378590	chr15:76378590:T:C
76378721	chr15:76378721:A:C
76379425	chr15:76379425:G:C
76379469	chr15:76379469:T:C
76379633	chr15:76379633:C:T
76379745	chr15:76379745:G:A
76379986	chr15:76379986:C:G
76380085	chr15:76380085:C:T
76380228	chr15:76380228:A:C
76380476	chr15:76380476:T:A
76380885	chr15:76380885:C:T
76381161	chr15:76381161:A:G
76381215	chr15:76381215:G:C
76381375	chr15:76381375:T:C
76381444	chr15:76381444:G:T
76381761	chr15:76381761:A:G
76381936	chr15:76381936:T:G
76381998	chr15:76381998:G:A
76382019	chr15:76382019:T:C
76382283	chr15:76382283:T:C
76382688	chr15:76382688:C:T
76382770	chr15:76382770:G:A
76383056	chr15:76383056:T:G
76383196	chr15:76383196:T:C
76383241	chr15:76383241:T:C
76383780	chr15:76383780:G:A
76384225	chr15:76384225:G:T
76384541	chr15:76384541:A:G
76384646	chr15:76384646:CA:C
76384690	chr15:76384690:G:C
76384744	chr15:76384744:G:A
76384900	chr15:76384900:A:C
76385249	chr15:76385249:A:G
76385502	chr15:76385502:C:G
76385908	chr15:76385908:T:G
76386058	chr15:76386058:T:C
76386351	chr15:76386351:A:G
76386685	chr15:76386685:A:G
76387217	chr15:76387217:T:G
76387391	chr15:76387391:T:C
76387835	chr15:76387835:G:A
76388010	chr15:76388010:G:A
76388492	chr15:76388492:G:C
76388504	chr15:76388504:G:A
76388825	chr15:76388825:G:T
76389312	chr15:76389312:C:T
76389897	chr15:76389897:C:T
76390071	chr15:76390071:G:C
76390426	chr15:76390426:A:G
76390797	chr15:76390797:CTATGTTGTGTTGCCAAGTAA:C
76392906	chr15:76392906:C:T
76393407	chr15:76393407:T:C
76393935	chr15:76393935:C:G
76394054	chr15:76394054:C:T
76394169	chr15:76394169:A:G
76394186	chr15:76394186:G:A
76394581	chr15:76394581:T:C
76394919	chr15:76394919:A:G
76395469	chr15:76395469:C:T
76395813	chr15:76395813:T:A
76396282	chr15:76396282:C:T
76396300	chr15:76396300:A:C
76396805	chr15:76396805:T:C
76397443	chr15:76397443:C:T
76398127	chr15:76398127:C:T
76398265	chr15:76398265:G:A
76398390	chr15:76398390:C:T
76399170	chr15:76399170:C:G
76399510	chr15:76399510:T:C
76399795	chr15:76399795:A:G
76399979	chr15:76399979:TG:T
76400314	chr15:76400314:T:C
76400396	chr15:76400396:T:A
76400419	chr15:76400419:C:T
76400522	chr15:76400522:T:A
76400536	chr15:76400536:A:G
76400977	chr15:76400977:A:T
76401871	chr15:76401871:G:A
76401908	chr15:76401908:C:A
76402889	chr15:76402889:G:A
76402929	chr15:76402929:T:C
76402964	chr15:76402964:G:A
76402992	chr15:76402992:G:A
76403287	chr15:76403287:C:T
76403456	chr15:76403456:G:A
76403616	chr15:76403616:C:T
76403925	chr15:76403925:T:C
76404258	chr15:76404258:G:A
76404427	chr15:76404427:T:C
76404573	chr15:76404573:C:T
76404686	chr15:76404686:A:G
76405486	chr15:76405486:A:G
76405537	chr15:76405537:T:A
76405927	chr15:76405927:G:A
76406182	chr15:76406182:A:G
76407190	chr15:76407190:T:C
76407514	chr15:76407514:T:C
76407969	chr15:76407969:A:T
76408212	chr15:76408212:T:C
76408382	chr15:76408382:T:C
76408424	chr15:76408424:T:C
76408460	chr15:76408460:C:A
76408972	chr15:76408972:G:A
76409012	chr15:76409012:C:T
76409045	chr15:76409045:C:G
76410088	chr15:76410088:C:T
76410380	chr15:76410380:T:C
76410702	chr15:76410702:A:G
76411173	chr15:76411173:A:G
76411347	chr15:76411347:C:T
76412068	chr15:76412068:A:G
76412231	chr15:76412231:T:C
76412967	chr15:76412967:T:C
76413127	chr15:76413127:T:C
76413156	chr15:76413156:C:T
76413814	chr15:76413814:A:C
76414509	chr15:76414509:AGG:A
76414592	chr15:76414592:T:G
76414722	chr15:76414722:TAACG:T
76414906	chr15:76414906:A:G
76414952	chr15:76414952:A:ATTC
76415353	chr15:76415353:T:C
76415740	chr15:76415740:A:G
76416296	chr15:76416296:G:A
76416947	chr15:76416947:A:G
76417182	chr15:76417182:T:A
76417209	chr15:76417209:C:CTG
76418090	chr15:76418090:G:A
76419410	chr15:76419410:A:G
76419547	chr15:76419547:C:G
76419818	chr15:76419818:CCAGA:C
76420025	chr15:76420025:A:C
76420586	chr15:76420586:C:G
76420690	chr15:76420690:A:T
76420834	chr15:76420834:T:C
76420857	chr15:76420857:G:A
76421070	chr15:76421070:A:G
76421116	chr15:76421116:A:T
76421190	chr15:76421190:T:C
76421256	chr15:76421256:A:G
76421480	chr15:76421480:C:T
76421681	chr15:76421681:C:A
76422163	chr15:76422163:C:T
76422186	chr15:76422186:T:C
76422566	chr15:76422566:C:G
76422867	chr15:76422867:G:A
76422950	chr15:76422950:T:C
76423266	chr15:76423266:G:A
76423641	chr15:76423641:T:C
76423673	chr15:76423673:G:A
76423984	chr15:76423984:A:T
76424337	chr15:76424337:T:A
76424611	chr15:76424611:G:A
76424826	chr15:76424826:C:T
76424908	chr15:76424908:T:A
76425279	chr15:76425279:A:C
76425390	chr15:76425390:T:C
76425472	chr15:76425472:C:A
76425494	chr15:76425494:G:C
76425565	chr15:76425565:C:T
76425648	chr15:76425648:G:A
76425681	chr15:76425681:T:C
76425995	chr15:76425995:C:T
76426180	chr15:76426180:C:T
76427539	chr15:76427539:T:A
76428044	chr15:76428044:G:A
76428461	chr15:76428461:C:A
76428538	chr15:76428538:T:C
76428696	chr15:76428696:A:G
76429012	chr15:76429012:G:A
76429136	chr15:76429136:C:T
76429383	chr15:76429383:G:A
76429511	chr15:76429511:A:T
76429715	chr15:76429715:AG:A
76429980	chr15:76429980:T:C
76430428	chr15:76430428:A:T
76430664	chr15:76430664:T:G
76430726	chr15:76430726:A:T
76430829	chr15:76430829:C:T
76430835	chr15:76430835:A:G
76431330	chr15:76431330:G:A
76431378	chr15:76431378:C:A
76432493	chr15:76432493:C:T
76432541	chr15:76432541:T:C
76433844	chr15:76433844:G:A
76433979	chr15:76433979:T:G
76434099	chr15:76434099:T:C
76434124	chr15:76434124:G:T
76434682	chr15:76434682:T:C
76434730	chr15:76434730:T:C
76435249	chr15:76435249:C:T
76435591	chr15:76435591:A:G
76435797	chr15:76435797:G:A
76436286	chr15:76436286:T:C
76436361	chr15:76436361:G:C
76437129	chr15:76437129:A:G
76437177	chr15:76437177:A:G
76437862	chr15:76437862:T:C
76438243	chr15:76438243:T:C
76438260	chr15:76438260:C:T
76438650	chr15:76438650:T:C
76438731	chr15:76438731:C:T
76439560	chr15:76439560:A:G
76440024	chr15:76440024:A:T
76440180	chr15:76440180:A:T
76440205	chr15:76440205:A:G
76440218	chr15:76440218:T:G
76440239	chr15:76440239:T:C
76440706	chr15:76440706:G:A
76441062	chr15:76441062:C:T
76441161	chr15:76441161:T:C
76441211	chr15:76441211:G:A
76441891	chr15:76441891:T:C
76442223	chr15:76442223:T:G
76443137	chr15:76443137:T:C
76443500	chr15:76443500:T:C
76443888	chr15:76443888:A:G
76443924	chr15:76443924:G:A
76444497	chr15:76444497:A:G
76444714	chr15:76444714:T:C
76445041	chr15:76445041:T:C
76446447	chr15:76446447:A:G
76446598	chr15:76446598:T:C
76446730	chr15:76446730:C:T
76446964	chr15:76446964:A:T
76447004	chr15:76447004:C:T
76447043	chr15:76447043:C:T
76447251	chr15:76447251:C:T
76447371	chr15:76447371:G:A
76447540	chr15:76447540:CCAG:C
76447878	chr15:76447878:C:G
76448293	chr15:76448293:CT:C
76448444	chr15:76448444:T:C
76448958	chr15:76448958:T:C
76449228	chr15:76449228:T:C
76449398	chr15:76449398:C:T
76449874	chr15:76449874:T:C
76450006	chr15:76450006:C:T
76450178	chr15:76450178:T:A
76451004	chr15:76451004:C:T
76451198	chr15:76451198:A:C
76451216	chr15:76451216:A:T
76451224	chr15:76451224:A:G
76451961	chr15:76451961:C:A
76452088	chr15:76452088:C:T
76452299	chr15:76452299:T:C
76452490	chr15:76452490:G:A
76453179	chr15:76453179:C:G
76453195	chr15:76453195:T:C
76453346	chr15:76453346:G:C
76454017	chr15:76454017:T:C
76454305	chr15:76454305:T:C
76454553	chr15:76454553:T:C
76454720	chr15:76454720:T:C
76454967	chr15:76454967:G:A
76455420	chr15:76455420:C:T
76455421	chr15:76455421:G:A
76455668	chr15:76455668:T:A
76456102	chr15:76456102:C:T
76456592	chr15:76456592:C:T
76456776	chr15:76456776:A:G
76456905	chr15:76456905:C:A
76457137	chr15:76457137:G:A
76457181	chr15:76457181:G:A
76457401	chr15:76457401:T:C
76457742	chr15:76457742:AAT:A
76457971	chr15:76457971:C:T
76458354	chr15:76458354:T:C
76458381	chr15:76458381:T:C
76458390	chr15:76458390:A:G
76459045	chr15:76459045:C:G
76459481	chr15:76459481:T:C
76459670	chr15:76459670:G:C
76459671	chr15:76459671:G:A
76460357	chr15:76460357:A:G
76460493	chr15:76460493:A:C
76460949	chr15:76460949:G:A
76461436	chr15:76461436:C:T
76461470	chr15:76461470:G:T
76462173	chr15:76462173:G:A
76462221	chr15:76462221:C:T
76462792	chr15:76462792:G:C
76463121	chr15:76463121:C:T
76463165	chr15:76463165:A:G
76463168	chr15:76463168:G:A
76463300	chr15:76463300:A:G
76463952	chr15:76463952:A:G
76464110	chr15:76464110:G:A
76464175	chr15:76464175:C:G
76464362	chr15:76464362:T:C
76464665	chr15:76464665:G:A
76465006	chr15:76465006:T:C
76465053	chr15:76465053:G:A
76465113	chr15:76465113:T:C
76465131	chr15:76465131:T:G
76465848	chr15:76465848:T:G
76467045	chr15:76467045:T:C
76467103	chr15:76467103:G:C
76467224	chr15:76467224:A:G
76467670	chr15:76467670:G:A
76468465	chr15:76468465:T:C
76468550	chr15:76468550:C:T
76468965	chr15:76468965:T:C
76469298	chr15:76469298:AT:A
76469698	chr15:76469698:A:G
76469938	chr15:76469938:AT:A
76470174	chr15:76470174:C:T
76470175	chr15:76470175:G:A
76470484	chr15:76470484:A:G
76470645	chr15:76470645:C:T
76470777	chr15:76470777:C:A
76470907	chr15:76470907:C:G
76470995	chr15:76470995:A:G
76471171	chr15:76471171:A:T
76471173	chr15:76471173:C:A
76472134	chr15:76472134:A:G
76472586	chr15:76472586:G:A
76472898	chr15:76472898:T:C
76473044	chr15:76473044:T:A
76473269	chr15:76473269:G:C
76473321	chr15:76473321:C:T
76473326	chr15:76473326:A:G
76473907	chr15:76473907:A:G
76473954	chr15:76473954:C:T
76474093	chr15:76474093:G:A
76474680	chr15:76474680:G:A
76474723	chr15:76474723:T:C
76475337	chr15:76475337:T:C
76475440	chr15:76475440:C:T
76476691	chr15:76476691:A:T
76477279	chr15:76477279:G:A
76477378	chr15:76477378:C:T
76477584	chr15:76477584:C:T
76477803	chr15:76477803:C:T
76478009	chr15:76478009:C:A
76478020	chr15:76478020:C:T
76478144	chr15:76478144:C:T
76478218	chr15:76478218:ATTG:A
76478505	chr15:76478505:A:C
76478710	chr15:76478710:T:C
76478907	chr15:76478907:C:T
76479721	chr15:76479721:C:T
76480389	chr15:76480389:T:C
76480799	chr15:76480799:C:T
76480985	chr15:76480985:C:A
76481116	chr15:76481116:T:C
76481617	chr15:76481617:C:T
76481624	chr15:76481624:G:A
76481764	chr15:76481764:G:A
76481930	chr15:76481930:T:C
76482092	chr15:76482092:T:C
76482167	chr15:76482167:T:C
76482241	chr15:76482241:T:C
76482411	chr15:76482411:G:A
76482686	chr15:76482686:C:T
76483157	chr15:76483157:T:A
76483429	chr15:76483429:T:C
76483940	chr15:76483940:C:T
76484391	chr15:76484391:A:C
76484519	chr15:76484519:G:A
76484522	chr15:76484522:C:G
76484748	chr15:76484748:C:T
76484754	chr15:76484754:G:A
76484873	chr15:76484873:C:CT
76485082	chr15:76485082:G:T
76485236	chr15:76485236:G:A
76485262	chr15:76485262:C:T
76486022	chr15:76486022:A:G
76486163	chr15:76486163:C:T
76486524	chr15:76486524:C:A
76487276	chr15:76487276:C:A
76487625	chr15:76487625:G:A
76487930	chr15:76487930:C:T
76488293	chr15:76488293:G:T
76488471	chr15:76488471:T:G
76488518	chr15:76488518:C:G
76489297	chr15:76489297:A:T
76489388	chr15:76489388:C:T
76489589	chr15:76489589:T:C
76490258	chr15:76490258:C:T
76490350	chr15:76490350:T:C
76491221	chr15:76491221:C:T
76491711	chr15:76491711:A:C
76492046	chr15:76492046:A:G
76492184	chr15:76492184:A:G
76492985	chr15:76492985:G:A
76493114	chr15:76493114:G:A
76493308	chr15:76493308:T:A
76494307	chr15:76494307:C:T
76494358	chr15:76494358:G:T
76494409	chr15:76494409:T:A
76494447	chr15:76494447:C:A
76494500	chr15:76494500:T:C
76494655	chr15:76494655:G:A
76494718	chr15:76494718:T:A
76495311	chr15:76495311:C:T
76495483	chr15:76495483:C:T
76495525	chr15:76495525:C:T
76495559	chr15:76495559:C:G
76496553	chr15:76496553:T:C
76496577	chr15:76496577:C:T
76496620	chr15:76496620:T:C
76496664	chr15:76496664:C:T
76497029	chr15:76497029:C:T
76497223	chr15:76497223:AC:A
76497309	chr15:76497309:G:C
76497808	chr15:76497808:T:C
76498186	chr15:76498186:C:T
76498700	chr15:76498700:A:T
76498929	chr15:76498929:C:T
76499415	chr15:76499415:T:C
76499438	chr15:76499438:T:A
76499632	chr15:76499632:A:C
76500498	chr15:76500498:T:C
76500855	chr15:76500855:C:T
76501230	chr15:76501230:A:C
76501280	chr15:76501280:C:T
76501630	chr15:76501630:T:C
76502413	chr15:76502413:T:C
76502686	chr15:76502686:C:T
76503032	chr15:76503032:T:C
76503737	chr15:76503737:C:A
76503739	chr15:76503739:T:C
76503924	chr15:76503924:T:C
76504012	chr15:76504012:G:C
76504067	chr15:76504067:T:G
76504433	chr15:76504433:G:A
76504699	chr15:76504699:C:T
76504792	chr15:76504792:T:C
76505485	chr15:76505485:T:G
76506137	chr15:76506137:G:A
76507090	chr15:76507090:T:C
76507198	chr15:76507198:T:C
76507364	chr15:76507364:A:G
76507742	chr15:76507742:C:T
76507743	chr15:76507743:G:A
76507919	chr15:76507919:A:G
76507989	chr15:76507989:A:C
76508021	chr15:76508021:A:G
76508318	chr15:76508318:G:A
76508414	chr15:76508414:G:A
76509067	chr15:76509067:A:G
76509433	chr15:76509433:C:A
76509574	chr15:76509574:G:A
76509834	chr15:76509834:C:T
76509901	chr15:76509901:G:T
76510500	chr15:76510500:A:C
76510746	chr15:76510746:T:C
76511620	chr15:76511620:C:T
76511991	chr15:76511991:T:C
76512107	chr15:76512107:C:T
76512216	chr15:76512216:CACAA:C
76512278	chr15:76512278:T:C
76512389	chr15:76512389:G:C
76512443	chr15:76512443:C:T
76512445	chr15:76512445:G:T
76512482	chr15:76512482:TAAGCC:T
76513228	chr15:76513228:A:C
76513476	chr15:76513476:G:A
76513502	chr15:76513502:G:T
76513524	chr15:76513524:A:G
76513670	chr15:76513670:T:C
76514030	chr15:76514030:C:T
76514175	chr15:76514175:T:C
76514902	chr15:76514902:T:C
76515235	chr15:76515235:C:T
76515331	chr15:76515331:G:C
76515911	chr15:76515911:G:A
76516199	chr15:76516199:T:C
76516286	chr15:76516286:A:G
76516653	chr15:76516653:T:C
76516965	chr15:76516965:T:C
76517155	chr15:76517155:G:C
76517442	chr15:76517442:C:T
76517681	chr15:76517681:T:C
76518178	chr15:76518178:G:A
76519049	chr15:76519049:C:T
76519699	chr15:76519699:T:G
76519874	chr15:76519874:C:T
76519964	chr15:76519964:C:G
76520174	chr15:76520174:T:C
76520903	chr15:76520903:T:C
76521135	chr15:76521135:G:A
76521579	chr15:76521579:T:G
76521886	chr15:76521886:C:A
76522152	chr15:76522152:A:T
76522229	chr15:76522229:A:C
76522331	chr15:76522331:C:T
76522885	chr15:76522885:T:C
76523037	chr15:76523037:G:T
76523256	chr15:76523256:T:C
76523446	chr15:76523446:C:T
76523674	chr15:76523674:G:A
76523800	chr15:76523800:T:G
76523882	chr15:76523882:CT:C
76524107	chr15:76524107:T:TA
76524123	chr15:76524123:T:G
76524214	chr15:76524214:A:C
76524269	chr15:76524269:G:A
76524588	chr15:76524588:T:C
76524681	chr15:76524681:T:C
76524862	chr15:76524862:A:G
76525447	chr15:76525447:T:C
76525514	chr15:76525514:C:T
76525678	chr15:76525678:AG:A
76525705	chr15:76525705:C:T
76525729	chr15:76525729:T:C
76525853	chr15:76525853:A:C
76525966	chr15:76525966:C:T
76526081	chr15:76526081:G:A
76526285	chr15:76526285:T:C
76526329	chr15:76526329:C:T
76526443	chr15:76526443:G:A
76528184	chr15:76528184:G:A
76528708	chr15:76528708:A:G
76528753	chr15:76528753:T:C
76528800	chr15:76528800:C:T
76529249	chr15:76529249:T:C
76529467	chr15:76529467:T:C
76530189	chr15:76530189:G:A
76530343	chr15:76530343:G:A
76531021	chr15:76531021:A:G
76531205	chr15:76531205:G:A
76532222	chr15:76532222:A:G
76532250	chr15:76532250:T:C
76532666	chr15:76532666:T:C
76533570	chr15:76533570:C:T
76533662	chr15:76533662:G:A
76534216	chr15:76534216:G:A
76534421	chr15:76534421:C:T
76534450	chr15:76534450:T:C
76534555	chr15:76534555:G:T
76534867	chr15:76534867:C:T
76535095	chr15:76535095:A:T
76535318	chr15:76535318:T:C
76535390	chr15:76535390:C:T
76535668	chr15:76535668:G:C
76535948	chr15:76535948:A:G
76536227	chr15:76536227:G:A
76536452	chr15:76536452:A:C
76536623	chr15:76536623:A:C
76536641	chr15:76536641:T:C
76537163	chr15:76537163:A:G
76537499	chr15:76537499:A:C
76537698	chr15:76537698:G:A
76537877	chr15:76537877:A:C
76537982	chr15:76537982:C:A
76538232	chr15:76538232:C:T
76538895	chr15:76538895:G:A
76540258	chr15:76540258:T:G
76540773	chr15:76540773:C:T
76541438	chr15:76541438:C:T
76541497	chr15:76541497:T:C
76542027	chr15:76542027:G:A
76542056	chr15:76542056:G:A
76543470	chr15:76543470:G:A
76543819	chr15:76543819:G:A
76544093	chr15:76544093:TTA:T
76544519	chr15:76544519:A:G
76544799	chr15:76544799:A:G
76544947	chr15:76544947:A:G
76545018	chr15:76545018:C:G
76545102	chr15:76545102:G:A
76545880	chr15:76545880:T:C
76546046	chr15:76546046:A:T
76546261	chr15:76546261:C:T
76547199	chr15:76547199:T:C
76547619	chr15:76547619:T:C
76547702	chr15:76547702:CATTG:C
76547728	chr15:76547728:T:C
76547950	chr15:76547950:G:C
76548168	chr15:76548168:A:C
76548345	chr15:76548345:T:C
76548491	chr15:76548491:G:T
76548501	chr15:76548501:G:A
76548531	chr15:76548531:G:A
76548563	chr15:76548563:C:T
76549006	chr15:76549006:G:A
76549007	chr15:76549007:C:A
76549053	chr15:76549053:A:G
76549199	chr15:76549199:C:T
76549314	chr15:76549314:T:G
76549851	chr15:76549851:T:C
76549988	chr15:76549988:C:T
76550048	chr15:76550048:C:T
76550060	chr15:76550060:A:G
76550156	chr15:76550156:T:C
76550641	chr15:76550641:G:A
76550734	chr15:76550734:G:A
76550871	chr15:76550871:T:G
76551108	chr15:76551108:CAGGAACATAAATT:C
76551209	chr15:76551209:T:C
76551928	chr15:76551928:G:A
76551995	chr15:76551995:GGA:G
76552230	chr15:76552230:C:T
76552295	chr15:76552295:A:G
76552425	chr15:76552425:A:G
76552709	chr15:76552709:T:C
76552858	chr15:76552858:C:T
76552940	chr15:76552940:T:C
76553155	chr15:76553155:G:T
76553450	chr15:76553450:C:T
76553483	chr15:76553483:C:T
76553513	chr15:76553513:A:G
76553641	chr15:76553641:AAGGGG:A
76554032	chr15:76554032:C:A
76554214	chr15:76554214:C:T
76554615	chr15:76554615:G:A
76554648	chr15:76554648:AT:A
76554649	chr15:76554649:T:A
76554787	chr15:76554787:T:TC
76554851	chr15:76554851:G:A
76555131	chr15:76555131:C:T
76556041	chr15:76556041:C:T
76556122	chr15:76556122:T:C
76556398	chr15:76556398:T:C
76556854	chr15:76556854:A:T
76556872	chr15:76556872:A:C
76557201	chr15:76557201:A:G
76557801	chr15:76557801:T:C
76557923	chr15:76557923:T:C
76557977	chr15:76557977:A:T
76558784	chr15:76558784:C:T
76559080	chr15:76559080:G:C
76559207	chr15:76559207:T:A
76559209	chr15:76559209:T:A
76559210	chr15:76559210:T:A
76559212	chr15:76559212:T:A
76559213	chr15:76559213:T:A
76559394	chr15:76559394:C:T
76559637	chr15:76559637:C:A
76559781	chr15:76559781:G:A
76559802	chr15:76559802:C:T
76560065	chr15:76560065:T:A
76560385	chr15:76560385:G:A
76560447	chr15:76560447:C:CCA
76560886	chr15:76560886:A:C
76561025	chr15:76561025:T:G
76562128	chr15:76562128:A:G
76562474	chr15:76562474:G:C
76562746	chr15:76562746:T:C
76563838	chr15:76563838:A:G
76564435	chr15:76564435:A:G
76564673	chr15:76564673:T:A
76564886	chr15:76564886:C:A
76565856	chr15:76565856:T:C
76566663	chr15:76566663:C:A
76567136	chr15:76567136:G:A
76567633	chr15:76567633:T:C
76568020	chr15:76568020:A:G
76568359	chr15:76568359:C:T
76568686	chr15:76568686:A:G
76568711	chr15:76568711:T:C
76568820	chr15:76568820:A:G
76569120	chr15:76569120:G:T
76569172	chr15:76569172:T:C
76569191	chr15:76569191:G:A
76569303	chr15:76569303:T:C
76569619	chr15:76569619:T:G
76569785	chr15:76569785:T:A
76570131	chr15:76570131:A:G
76570682	chr15:76570682:T:G
```
