## Supplementary material for "Characterization of shared and ancestry-specific signals driving complex traits using multi-ancestry fine-mapping": orig_s2_snps

```
rs67559383
rs9047
rs2903702
rs3803380
rs75421405
rs62011522
rs62009265
rs7168374
rs7169381
rs11072726
rs11631180
rs117101431
rs7174428
rs112386516
rs146211306
rs12913206
rs2017959
rs2867926
rs16969482
rs12907141
rs56280304
rs12906198
rs28680277
rs77189303
rs76348678
rs4473152
rs12903240
rs12903461
rs146834470
rs150121384
rs8028378
rs8034486
rs60121404
rs11633292
rs6495272
rs148517784
rs11639461
rs2289525
rs2289524
rs12593575
rs72732564
rs59074030
rs2903700
rs2867922
rs62009267
rs7182113
rs77209293
rs138653275
rs117297950
rs62009270
rs62009271
rs9806257
rs78675946
rs113061265
rs140416909
rs7164338
rs10456
rs3784326
rs11072727
rs55921592
rs16953973
rs11072728
rs55833717
rs59999498
rs145585553
rs11072729
rs3784327
rs2304829
rs2304828
rs2304827
rs78937802
rs76700497
rs74408423
rs11856417
rs11856461
rs74824657
rs16969507
rs76394764
rs16969508
rs75599090
rs17478430
rs12440984
rs8031028
rs116405955
rs12438507
rs72625800
rs8032449
rs78633859
rs116498303
rs62009273
rs16969514
rs7162025
rs7161765
rs8028859
rs1542101
rs1542100
rs6495273
rs2011323
rs2005217
rs76542449
rs7359294
rs3784328
rs16969520
rs1971151
rs78982176
rs117576823
rs201567429
rs8036417
rs74474583
rs3784330
rs11072730
rs11857947
rs3784331
rs6495274
rs61573009
rs8040395
rs11547207
rs369854897
rs564839260
15:78423725_G_C
rs117831341
rs76576752
rs62009275
rs145372988
rs2007540
rs9783722
rs1079396
rs7179651
rs11072732
rs80044045
rs7165154
rs9920103
rs7172176
rs138170962
rs6495275
rs12439537
rs28470276
rs62009331
rs11634325
rs11629561
rs12903696
rs2028548
rs16969548
rs143114891
rs57867560
rs62009333
rs11555541
rs113037555
rs74024174
rs143273705
rs11855354
rs114903147
rs74514986
rs112842611
rs12906189
rs6495276
rs62009334
rs118189835
rs62009335
rs12050483
rs11630776
rs3825848
rs62009336
rs11631100
rs11854120
rs62009337
rs12904688
rs4570804
rs8027582
rs62009338
rs2044098
rs8032618
rs62009339
rs4886560
rs1982241
rs1982242
rs7180687
rs12439733
rs62009340
rs7180781
rs78998021
rs12904404
rs12441406
rs141158898
rs12904700
rs2868607
rs56803002
rs3816253
rs2304826
rs2304825
rs115513235
rs11638921
rs60274620
rs76789131
rs117706925
rs11072733
rs3087998
rs3743081
rs3825847
rs11638547
rs62009342
rs11072735
rs2304824
rs147214991
rs11631653
rs17850483
rs62009343
rs12911405
rs28599778
rs12915990
rs79494491
rs59824250
rs8034946
rs8035724
rs17850484
rs79399102
rs17479031
rs58092270
rs28699018
rs12910386
rs62009344
rs17479135
rs12915634
rs9972590
rs61092196
rs9972613
rs8027925
rs8026525
rs11856106
rs2304823
rs6495277
rs62009346
rs77390520
rs28616107
rs78684966
rs28413000
rs28832935
rs28535318
rs62009347
rs62009348
rs201026135
rs376195431
rs28528750
rs76541648
rs12442037
rs11072738
rs28433827
rs62009353
rs28461704
rs62011375
rs79908499
rs28700056
rs2271902
rs2018983
rs118084625
rs2271901
rs12905325
rs12905634
rs894299
rs4887011
rs74861331
rs4887012
rs4887013
rs4887014
rs117041835
rs7166938
rs11072739
rs147339342
rs142557183
rs11072740
rs74563006
rs6495280
rs59398201
rs4887016
rs869858
rs1105401
rs80241084
rs12443000
rs11072741
rs6495281
rs2139442
rs4334267
rs11852636
rs146777334
rs1554377
rs59184904
rs16969575
rs1011173
rs62011377
rs12441219
rs7169757
rs56308433
rs8033802
rs76003499
rs3825846
rs60968764
rs74024190
rs3902931
rs117592611
rs1011172
rs28722516
rs1011171
rs11854143
rs28452388
rs57021464
rs58299587
rs12910124
rs57491843
rs11072742
rs4536431
rs10851901
rs12900547
rs139626713
rs12902247
rs16969577
rs61414053
rs4887017
15:78505372_T_G
15:78505372_T_C
rs74024192
rs56287085
rs12917090
rs11629576
rs118042195
rs530677282
rs11636312
rs78671957
rs8035030
rs8037412
rs8036250
rs7182497
rs11072744
rs28454342
rs12909007
rs11632293
rs7163412
rs7163803
rs908949
rs62011382
rs76105468
15:78516800_T_G
rs7161826
rs7182829
rs11855610
rs6495283
rs6495284
rs4887018
rs75453885
rs144994866
rs8034758
rs74323037
rs4887019
rs2139443
rs1022389
rs4887020
rs6495285
rs55639638
rs56942697
rs142111490
rs12591998
rs8032174
rs57729539
rs35078436
rs11072745
rs11072746
rs7179157
rs11634386
rs8024207
rs80071140
rs76547247
rs10162606
rs3813577
rs78565759
rs4886563
rs144503648
rs12708524
rs80014851
rs12443071
rs8041847
rs28445860
rs8027099
rs8026517
rs2102906
rs12910114
rs4886564
rs1533665
rs1533666
rs2013093
rs1969341
rs11072747
rs8043149
rs8043166
rs59839442
rs1980229
rs1980230
rs1010389
rs932218
rs939243
rs72734675
rs4887023
rs12591810
rs12904618
rs12904669
rs12439043
rs12439144
rs4643281
rs1879154
rs1879155
rs11854210
rs11637790
rs28539781
rs11633763
rs35901171
rs4283196
rs11633894
rs12916024
rs11633822
rs4616260
rs11635166
rs7166069
rs11853080
rs16969656
rs8032081
rs12916463
rs76487698
rs1519818
rs1519819
rs8182023
rs62007799
rs8182033
rs11633732
rs34833901
rs4887024
rs149174720
rs148177597
rs12905862
rs11072749
rs11633014
rs62007802
rs7183158
rs4461038
rs10851902
rs11639191
rs11639195
rs56744926
rs41422846
rs56291665
rs144934111
rs116884898
rs12907308
rs28681327
rs8039884
rs28631197
rs8025227
rs2139444
rs56116800
rs2176752
rs79465968
rs11638511
rs56273823
rs56291632
rs12900109
rs55948722
rs11631528
rs11631613
rs12592062
rs75369292
rs79827225
rs77185764
rs78827644
rs79052265
rs62007805
rs117636273
rs113594982
rs62007832
rs55718582
rs2037347
rs10152846
rs4887025
rs12442376
rs12909123
rs12442418
rs8025999
rs3813576
rs3813575
rs10152977
rs4887026
rs12050695
rs7176976
rs12901552
rs11635370
rs3743084
rs3169166
rs4886566
rs74026019
rs17402006
rs11629630
rs7163689
rs56229935
rs74570957
rs56101048
rs7168596
rs11853189
rs11853191
rs11856774
rs3813574
rs967821
rs72736715
rs8032417
rs11638991
rs140900869
rs78994386
rs62007839
rs62007840
rs62007841
rs56186834
rs142388412
rs6996
rs3743083
rs3743082
rs2867933
rs1519820
rs117795659
rs7173851
rs66994426
rs75281351
rs62007844
rs62007845
rs4887027
rs11635815
rs7179979
rs2277551
rs72736725
rs1879152
rs16969675
rs876364
rs78725347
rs7170960
rs62007846
rs2280364
rs2280365
rs2280366
rs17480994
rs62621402
rs16969691
rs77056929
rs56299741
rs11855111
rs72736732
rs8026217
rs11854322
rs8026257
rs17402697
rs2867932
rs4887029
rs16969703
rs11635324
rs78151008
rs11636560
rs12906684
rs34757410
rs16969705
rs113819937
rs16969707
rs6495287
rs6495288
rs145064649
rs11853262
rs73467147
rs2090679
rs191298203
rs12910757
rs74894101
rs75886457
rs60101069
rs12593776
rs12591569
rs4491475
rs189757974
rs4887030
rs56094647
rs17481341
rs4268717
rs141025078
rs1996625
rs7183765
rs146274677
rs113415057
rs72736745
rs76053575
rs60677474
rs147976590
rs870731
rs12593753
rs4887031
rs877325
rs12442338
rs16969710
rs79018535
rs61667306
rs2013580
rs16969711
rs4887033
rs1973733
rs79631517
rs184751828
rs8037145
rs11633194
rs62007859
rs74409536
rs12442110
rs8040826
rs8041135
rs62010360
rs11856111
rs8027394
rs11630058
rs8027332
rs11630206
rs8031689
rs8032013
rs151161580
rs11631585
rs925987
rs55706802
rs117569839
rs2012976
rs7169295
rs882929
rs1810355
rs2012349
rs62010361
rs11632415
rs7178402
rs189113983
rs61033377
rs11072753
rs12438236
rs112810069
rs117424581
rs59843175
rs79163406
rs12913251
rs141290671
rs3813573
rs2280368
rs2280367
rs1127472
rs2139440
rs12910273
rs12593362
rs3784333
rs117986181
rs4887035
rs11072754
rs4886568
rs56107703
rs16969725
rs184744053
rs8026332
rs77924552
rs117661933
rs11631382
rs78825164
rs8043186
rs8027180
rs141717266
rs2139445
rs2139446
rs2139447
rs7168166
rs11635744
rs11631240
rs72736770
rs76302365
rs12443034
rs4887041
rs76673116
rs187450420
rs34659776
rs12905421
rs11072755
rs12906502
rs7177322
rs78111971
rs12592250
rs4887042
rs2056307
rs11638058
rs16969738
rs117814241
rs74592503
rs1850887
rs74440144
rs12591147
rs2037348
rs28709928
rs80202087
rs28385476
rs72736777
rs11072756
rs12439071
rs117618552
rs1105190
rs75803504
rs8043303
rs3843956
rs3850090
rs3850091
rs149446258
rs77797827
rs2037351
rs2037349
rs117816551
rs12594605
rs76907524
rs7179924
rs77491947
rs28534884
rs76958475
rs28428764
rs7176305
rs76660386
rs117273191
rs4624138
rs8042502
rs4389115
rs11072757
rs150557257
rs8036879
rs16969741
rs2869028
15:78664723_C_A
rs28483565
rs1985078
rs2869033
rs9920270
rs9920189
rs4243078
rs77879093
rs147567143
rs7173888
rs76730868
rs2869036
rs11633242
rs12914703
rs141971779
rs7170528
rs4304991
rs4503760
rs200739106
rs139962002
rs6495295
rs12912389
rs12912686
rs4502185
rs4591101
rs138774906
rs2869037
rs55856821
rs12902531
rs62010378
rs11635829
rs12913908
15:78676813_G_C
15:78676813_G_T
rs56394619
rs144860972
rs8027418
rs12900333
rs75320141
rs74593036
rs10152251
rs4243081
rs117469144
rs11635500
rs4283201
rs73459265
rs4243082
rs79686552
rs78091872
rs11638335
rs73459268
rs16969743
rs73459270
rs145775962
rs11630879
rs553120904
rs62010380
rs11631252
rs56410797
rs55642616
rs11072761
rs11635031
rs11635084
rs11635330
rs28496041
rs77446591
rs4516196
rs7172999
rs7172878
rs2869039
rs7177895
rs7179397
rs2869040
rs3743085
rs3743086
rs3743087
rs3825849
rs28654165
rs35309735
rs2869042
rs2869043
rs2009293
rs75088965
rs16969763
rs73459290
rs4887049
rs4887050
rs58973764
rs12906894
rs187679047
rs76634819
rs8042381
rs79865321
rs7183387
rs146949935
rs11630269
rs35507142
rs11630315
rs6495296
rs8034354
rs6495297
rs8035749
rs28428872
rs7179171
rs80231189
rs7163013
rs61185638
rs58498078
rs8036991
rs80007530
rs28790408
rs12907636
rs190172459
rs144928882
rs181427460
rs12911913
rs73461510
rs4887052
rs77156427
rs12917000
rs76061647
rs7167701
rs62010386
rs55832521
rs73461513
rs76765649
rs11637052
rs62010387
rs11637161
rs6495298
rs7180928
rs7182596
rs79961164
rs80225953
rs77826529
rs7170281
rs7171749
rs6495300
rs2869029
rs2903992
rs11631453
rs58374597
rs12913946
rs28475146
rs144307856
rs12912970
rs28526814
rs7183034
rs78616075
rs11630911
rs2869030
rs188894919
rs4887053
rs74951737
rs16969840
rs76884299
rs118041806
rs76105419
rs4436747
rs2869032
rs77806775
rs75999484
rs79287998
rs11632223
rs57947079
rs76184288
rs4381564
rs4390557
rs2869045
rs72736802
rs72738704
rs2656055
rs2568495
rs16969845
rs2869046
rs2568497
rs11072762
rs76517646
rs80077971
rs78555828
rs2568498
rs2568499
rs2656056
rs112124684
rs2656057
rs12916769
rs2656058
rs11072763
rs73461542
rs1394371
rs12903150
rs12908534
rs2036528
rs2036529
rs77182653
rs12899425
rs12899131
rs2568500
rs111678794
rs2036532
rs113746795
rs184941255
rs76009179
rs139198381
rs78868213
rs16969846
rs2656070
rs17483548
rs112848882
rs954144
rs17405217
rs924840
rs72738715
rs80211243
rs2938671
rs17483686
rs17483721
rs11072765
rs1847529
rs55983731
rs8041628
rs72738718
rs80120411
rs11630115
rs11630228
rs2568488
rs2568489
rs2568490
rs16969858
rs2915695
rs2089162
rs117267645
rs2568493
rs2938670
rs140843495
rs2656052
rs2568494
rs79234075
rs2656074
rs7181486
rs143725637
rs2656073
rs17483929
rs56219465
rs10519198
rs2958719
rs12909921
rs12910090
rs117207357
rs2656072
rs12916396
rs12916558
rs74248578
rs2656071
rs76711744
rs2656069
rs75577625
rs76175644
rs80021936
rs117132108
rs2869048
rs75390244
rs77231847
rs72738729
rs78385743
rs2656065
rs145134869
rs149114540
rs11637656
rs12442456
rs2568485
rs72738732
rs2568483
rs11639224
rs1964678
rs2009746
rs78388917
rs16969874
rs57839482
rs2938674
rs112264133
rs958025
rs61299530
rs61388072
rs4887057
rs17484235
rs12917068
rs142154233
rs28480606
rs147876895
rs191182335
rs7174190
rs3817092
rs8036042
rs72738736
rs16969883
rs12593229
rs76384106
rs1504550
rs1504549
rs193232460
rs12910910
rs28602670
rs8043227
rs12916801
rs78901746
rs11634990
rs11072766
15:78772070_T_C
rs17484524
rs35031105
rs113011956
rs146810977
rs184486839
rs112337935
rs12914994
rs8042238
rs8042260
rs10851906
rs16969892
rs77235292
rs138831201
rs16969894
rs12903285
rs12903295
rs117900587
rs12904234
rs36146269
rs12101809
rs11855783
rs147552423
rs2036533
rs4887059
rs16969899
rs28732369
rs75430714
rs116946710
rs75380859
rs11858836
rs28511883
rs79207506
rs72738743
rs147511789
rs12593550
rs11636431
rs10450964
rs965604
rs13180
rs75639061
rs2292116
rs2292115
rs78870290
rs3743079
rs12899351
rs7174348
rs1062980
rs17406522
rs187588274
rs148794508
rs76584450
rs16969906
rs12594711
rs11637193
rs115782063
rs148904526
rs142664893
rs4362358
rs58766815
rs147069848
rs74925218
rs72738757
rs144819967
rs9672607
rs9672608
rs111542464
rs373935612
rs57338032
rs117086673
rs58432603
rs6495304
rs77907534
rs11852372
rs117962518
rs16969914
rs117358101
rs9788682
rs9788721
rs75890029
rs7164594
rs16969920
rs57996982
rs76639159
rs141733808
rs147673046
rs74248582
rs75201393
rs116990850
rs8034191
rs28437878
rs192716270
rs5022780
rs62008174
rs77236449
rs76705389
rs143451221
rs78440530
rs12910978
rs147443292
rs138195617
rs12912673
rs12913173
rs12912022
rs75882841
rs140155614
rs12591557
rs12438181
rs12441426
rs80108650
rs62008193
rs75470656
rs62008194
rs10519203
rs7181245
rs12914694
rs7181447
rs7163730
rs61204066
rs12900783
rs8031948
rs12594391
rs75026769
rs12910969
rs77349058
rs12910726
rs4461039
rs76264113
rs8042849
rs79093205
rs1504545
rs77221112
rs75672035
rs112671439
rs952215
rs952216
rs12902493
rs534626289
rs12903129
rs76859680
rs141931699
rs12441354
rs59778788
rs11636131
rs11637127
rs11632604
rs12910289
rs2869055
rs7169584
rs12910100
rs12915428
rs75672873
rs12900612
rs1847530
rs1504546
rs111445177
rs11630349
rs12438659
rs12906284
rs12906846
rs12907169
rs12906951
rs931794
rs56007453
rs17407257
rs77452014
rs565535101
rs12916999
rs2036534
rs76019741
rs111650215
rs72738786
rs74953143
rs12439240
rs34664138
rs34138960
rs12915366
rs35212593
rs12915652
rs188356541
rs12916483
rs3813572
rs3813571
rs3813570
rs57064725
rs116931950
rs113809575
rs12901682
rs113882269
rs77424455
rs59133824
rs59683676
rs56818859
rs78880694
rs55690619
rs4886571
rs4243083
rs2292117
rs77376397
rs11858230
rs78262427
rs28438420
rs8025429
rs191730608
rs28392948
rs111972507
rs75255438
rs4886572
rs28498264
rs4887062
rs113672073
rs147728918
rs77058612
rs76189127
rs2869544
rs4887063
rs148676889
rs113352275
rs8053
rs1979907
rs1979906
rs80266806
rs1979905
rs117469337
rs77994111
rs4887064
rs12907966
rs1504548
rs150603656
rs8024878
rs1979908
rs59737941
rs16969941
rs880395
rs905740
rs7164030
rs905739
rs148186401
rs144245172
rs139727578
rs376499689
rs58365910
rs145957783
rs4275821
rs72740955
rs7173512
rs7173514
rs74902670
rs28395178
rs79407507
rs183612078
rs188652069
rs75235972
rs140122859
rs2036527
rs142086229
rs138184754
rs34380619
rs35759350
rs71402946
rs3813569
rs12911865
rs3829787
rs12912321
rs503464
rs55853698
rs55781567
rs684513
rs871058
rs74522567
rs1711731
rs11633958
rs111823232
rs7172118
rs57945453
rs7178897
rs117022776
rs1472739
rs667282
rs56219480
rs55758640
rs73463074
rs16969948
rs73463077
rs73463078
rs17486195
rs73463082
rs588765
rs61012457
rs6495306
rs112973744
rs140330585
rs74574008
rs75034808
rs58651598
rs16969949
rs77258183
rs73463090
rs74248586
rs17486278
rs1875870
rs79000453
rs1875869
rs2456020
rs147994135
rs2456019
rs72740964
rs601079
rs495956
rs495090
rs471889
rs576982
rs680244
rs621849
rs569207
rs77487352
rs637137
rs7180002
rs141748182
rs79568103
rs1700006
rs692780
rs11637635
rs56390833
rs141609018
rs481134
rs76964537
rs8043214
rs951266
rs10519205
rs555018
rs647041
rs17408276
rs77514863
rs16969968
rs584135
rs518425
rs514743
rs76474922
rs73463095
rs76071148
rs615470
rs8192483
rs8192482
rs76678365
rs7183983
rs4887067
rs7163480
rs660652
rs472054
rs146990002
rs578776
rs71541945
rs74733525
rs56276142
rs6495307
rs73465003
rs12911602
rs12910984
rs7173149
rs7359276
rs367784370
rs62010327
rs74649513
rs12901300
rs7178162
rs1051730
rs3743078
rs3743077
rs77666045
rs62010328
rs117356781
rs1317286
rs57708953
rs938682
rs12914385
rs55676755
rs56077333
rs7182583
rs7183604
rs78090107
rs111725959
rs11637630
rs79596927
rs138183042
rs191734094
rs7495518
rs370394477
rs112878080
rs138544659
rs113931022
rs185108893
rs375110816
rs202126010
rs146898316
rs191740406
rs188467750
rs146009840
rs77438700
rs2869546
rs7177514
rs6495308
rs12443170
rs8042059
rs8042494
rs8042374
rs8043009
rs113389579
rs80103354
rs28681284
rs76417454
rs79053468
rs76878931
rs4887069
rs3743076
rs71581741
rs3743075
rs3743074
rs3743073
rs3825845
rs28669908
rs142383572
rs8040868
rs4243084
rs2067808
rs1878399
rs4366683
rs4352017
rs8025188
rs79649294
rs117832812
rs7170068
rs12907519
rs74947410
rs73465024
rs13329271
rs79680745
rs75555768
rs8039449
rs8023462
rs6495309
rs76695999
rs10851907
rs55958997
rs4887070
rs2904130
rs71534221
rs55952530
rs1948
rs79802316
rs4344703
rs62010332
rs146599197
rs60958974
rs12593950
rs7178270
rs3743072
rs56218866
rs2869548
rs28634189
rs28534575
rs17487223
rs79302673
rs191756285
rs60569173
rs4887072
rs950776
rs78028070
rs72743158
rs12440014
rs190213392
rs79091973
rs12440298
rs71537686
rs12441088
rs67175876
rs79609284
rs11636605
rs11636753
rs57728226
rs12441998
rs11072768
rs36045869
rs200090291
rs73465097
rs77823196
rs1316971
rs75759948
rs9920506
rs140829446
rs67426328
rs75381829
rs3813567
rs11637890
rs11633223
rs80004594
rs112912595
rs55988292
rs112559859
rs79335856
rs114586676
rs55927929
rs142168350
rs60445394
rs80178211
rs117846735
rs11072773
rs367553607
rs12915539
rs3971872
rs77282437
rs12901971
rs12902294
rs146519820
rs74734427
rs117023334
rs147943210
rs74574746
rs75262975
rs80263949
rs11633178
rs11634351
rs8023822
rs117143369
rs56778876
rs118092991
rs12594247
rs117214547
rs1021070
rs77597850
rs2170311
rs184092573
rs7181405
rs11638830
rs7166158
rs12900336
rs74552499
rs12900519
rs117937783
rs78073334
rs117598573
rs76186187
rs12915669
rs12443430
rs78194027
rs146009583
rs148240261
rs150795991
rs4887074
rs145434285
rs145368744
rs11072774
rs12912524
rs4887075
rs78729506
rs12593043
rs75106522
rs16969996
rs12595350
rs115000911
rs7163204
rs17487514
rs7164665
rs75865414
rs143527274
rs12437528
rs12437537
rs12899135
rs114043248
rs149830748
rs117981207
rs138027166
rs79640320
rs12148319
rs12910237
rs1996371
rs75099792
rs148747811
rs80128628
rs79212093
rs8034028
rs12594550
rs79345755
rs6495312
rs6495314
rs12324203
rs58946838
rs117899833
rs76943320
rs144425814
rs74730907
rs922691
rs138343299
rs12905641
rs76912891
rs8032156
rs80329401
rs7178423
rs77495006
rs74634068
rs7178007
rs77653548
rs61630816
rs34694149
rs11072783
rs11072784
rs11639372
rs117027301
rs12902602
rs60565501
rs1021071
rs11072785
rs11857532
rs62010525
rs12595461
rs4886579
rs76507625
rs4886580
rs74945122
rs16970006
rs116884337
rs8032552
rs11072787
rs8043105
rs8043123
rs57260218
rs8038920
rs62010551
rs77953393
rs58115278
rs72743199
rs73467254
rs1158778
rs76870571
rs77855008
rs75302030
rs61142483
rs4887077
rs74024423
rs113690535
rs2869550
rs34275594
rs12901913
rs2869551
rs6495315
rs144837936
rs113718125
rs113413210
rs116890910
rs138606522
rs75611532
rs11638372
rs922692
rs76231650
rs28444683
rs117370250
rs28661610
rs3825806
rs117042958
rs12441736
rs6495316
rs78878951
rs77832859
rs8041651
rs8041377
rs12593207
rs1878396
rs62010552
rs76074408
rs1114829
rs8039600
rs7163236
rs6495317
rs11072790
rs7169223
rs6495318
rs115675615
rs72625802
rs2869552
rs117079963
rs7170552
rs7170563
rs188498155
rs148118188
rs12910627
rs117740579
rs12442575
rs12324870
rs11072791
rs147045734
rs1825089
rs12907178
rs79240244
rs12907511
rs80164146
rs139532585
rs11633519
rs190901152
rs11072792
rs4886581
rs12899940
rs1842561
rs117992188
rs117759551
rs12901241
rs12905273
rs62010554
rs35704045
rs11633170
rs12592823
rs35701817
rs11634543
rs59150332
rs11629824
rs11634628
rs78422066
rs11072793
rs11072794
rs76894428
rs62010555
rs2127900
rs181141278
rs140368953
rs11638490
rs9888691
rs4887078
rs78625331
rs75027621
rs62010556
rs58526289
rs34550457
rs2086484
rs112414080
rs7497235
rs200098670
rs59671175
rs151279413
rs1808065
rs11629637
rs11629639
rs3829786
rs899997
rs3813565
rs3813564
rs35583595
rs34563625
rs34422348
rs2869554
rs12901331
rs1814880
rs1814879
rs151331938
rs1809412
rs60191003
rs34225855
rs74508956
rs34067845
rs1825082
rs1825083
rs1825085
rs11639049
rs11639166
rs150942581
rs11639181
rs11639375
rs11639382
rs11639347
rs34099810
15:79024622_T_C
rs114467287
rs57342652
rs11072797
rs9920207
rs150133100
rs1994018
rs375260508
rs2415186
rs4887086
rs4887087
rs4886586
rs4887088
rs4886587
rs77288847
rs67775542
rs11072799
rs1809414
rs140675399
rs1809415
rs34653907
rs1383634
rs1825086
rs1383635
rs1904920
rs12906171
rs192629483
rs2219939
rs34552906
rs35741852
rs183846671
rs12901228
rs140599089
rs58717592
rs75150160
15:79030499_C_T
rs11856441
rs11853608
rs189653214
rs12907207
rs12906977
rs12906847
rs12907432
rs12907536
rs111573053
rs80100758
rs12913779
rs755998
rs117929688
rs2017091
rs2005263
rs62012588
rs111749499
rs2869571
rs2005057
rs113991567
rs117670238
rs117154586
rs147925231
rs2017295
rs2017296
rs2017297
rs78836635
rs7176070
rs56354501
rs12899201
rs12904489
rs8030335
rs8030090
rs8031513
rs188560942
rs7178741
rs113732489
rs56195905
rs8024463
rs78648100
rs117329966
rs12148817
rs139886268
rs12905116
rs79265862
rs3861181
rs3861180
rs4887091
rs4887092
rs59414039
rs12910831
rs4887094
rs12909668
rs34019568
rs11632672
rs2589373
rs7182993
rs7182694
rs7182567
rs184970993
rs11072800
rs138833245
rs149372736
rs2291196
rs150715412
rs1964562
rs2622821
rs12906835
rs3743068
rs12439049
rs374283193
rs367624376
rs2929154
rs3743065
rs8024939
rs59934757
rs59888683
rs55834964
rs147416656
rs7170423
rs2306469
rs2306468
rs2306467
rs2306466
rs7176492
rs80304363
rs78506389
rs7177143
rs1045130
rs12286
rs76701763
rs12438734
rs12438758
rs181769518
15:79052268_G_C
rs7182642
rs533797420
rs145339333
rs80126792
rs12906653
rs2869868
rs34115022
rs2002854
rs4887096
rs2010752
rs1809419
rs12916326
rs12916648
rs78995047
rs7495616
rs149889628
rs145429757
rs3934898
rs78874784
rs78073665
rs3736119
rs1809420
rs11633351
rs6495267
rs76106349
rs117541407
rs4243085
rs76539511
rs191980564
rs201951140
rs76784555
rs139364869
rs138153390
rs1809421
rs28699256
rs146662463
rs140478676
rs139248514
rs1810165
rs2904223
rs57051574
rs8043119
rs59709310
rs146379851
rs1807007
rs1807006
rs111775124
rs77433085
rs138238026
rs79509003
rs1809409
rs11635931
rs11635870
rs3784323
rs3784321
rs2869876
rs151036032
rs7174367
rs58692708
rs57945790
rs3743063
rs3743062
rs200008556
rs74405922
rs57708073
rs72747309
rs12900168
rs2277549
rs35934157
rs139648962
rs4887102
rs7171347
rs7171045
rs78632183
rs7171578
rs7171916
rs12438645
rs12906691
rs59275951
rs4887105
rs11854507
rs111354672
rs113034332
rs7161774
rs62012628
rs61671687
rs28722937
rs12907535
rs142351001
rs150840955
rs76283091
rs28700877
rs62012629
rs12907764
rs12913260
rs1077190
rs2004039
rs2004038
rs1077187
rs4886982
rs59697303
rs112321636
rs186846371
rs147259397
rs61226407
rs150930509
rs1021069
rs2921120
rs35474770
rs138297947
rs36061084
rs4887109
rs4886589
rs4886590
rs4886591
rs2046144
rs142352737
rs12050525
rs12440925
rs2904220
rs2869862
rs1825087
rs4887110
rs10851911
rs77338180
rs11072806
rs12899147
rs28419124
rs117336260
rs78690169
rs1994016
rs1994017
rs2869878
rs3743058
rs16970103
rs74760983
rs80153487
rs145903742
rs59017738
rs2277548
rs12905740
rs2277547
rs4886592
rs79808443
rs79304747
rs75190569
rs2277546
rs2277545
rs60960636
rs11639044
rs12438008
rs117498479
rs1564499
rs12903203
rs1976007
rs11631955
rs5017824
rs11632102
rs2904228
rs78943797
rs3784317
rs76372784
rs76818114
rs12437868
rs3743057
rs3825807
rs7177699
rs3743056
rs28610385
rs146298934
rs11638321
rs6495329
rs7173267
rs79913558
rs11634450
rs118163846
rs4887112
rs7169068
rs28691842
rs75892304
rs11856536
rs4887113
rs8041974
rs8042170
rs8025960
rs11630027
rs28542482
rs113458918
rs78493817
rs8038189
rs12592721
rs1564500
rs922693
rs12592762
rs77994198
rs76257233
rs6495330
rs8029039
rs61393924
rs117407330
rs62014860
rs35969124
rs58676916
rs7182809
rs11634042
rs7183257
rs7183621
rs1383636
rs62010961
rs75293524
rs62010962
rs12907065
rs74608880
rs11638020
rs3890715
rs3971829
rs4387568
rs28513584
rs57920477
rs9806363
rs34372090
rs74703012
rs4380028
rs11072807
rs189167313
rs7403593
rs7403728
rs75106109
rs12898392
rs56683682
rs12899452
rs12898292
rs12898712
rs12898452
rs8027833
rs8026598
rs6495333
rs7166340
rs7167853
rs7402370
rs7167056
rs7167242
rs7166770
rs7402376
rs9920493
rs12909317
rs28455815
rs28505515
rs56076311
rs8041064
rs66925868
rs7403608
rs12915192
rs67994392
rs7165902
rs7165075
rs11072809
rs58158830
rs6495335
rs8032908
rs117849266
rs12442476
rs55870734
rs7178051
rs7403714
rs9920968
rs117299599
rs58021857
rs142833262
rs61043060
rs146100798
rs62011001
rs76825533
rs62011002
rs8035093
rs7176187
rs4389113
rs7179953
rs4433781
rs141233437
rs4389112
rs4389111
rs138044108
rs4073322
rs4073321
rs72749206
rs62011003
rs7164479
rs7165042
rs7165081
rs7165733
rs7166764
rs7182529
rs7182716
rs7181432
rs7403708
rs7182103
rs10083696
rs10083697
rs4468572
rs4421942
rs4628927
rs76277789
rs67745769
rs74024464
rs7166405
rs75461664
rs11852830
rs79045062
rs76494103
rs6495337
rs8032842
rs60589519
rs8032771
rs8034274
rs150952466
rs78997594
rs80142372
rs62011004
rs12908341
rs7178750
rs58684007
rs57185710
rs8024048
rs75304690
rs6495338
rs6495339
rs6495340
rs4539564
rs7169511
rs7168915
rs56144940
rs59973885
rs12903613
rs56179040
rs116846929
rs12903668
rs80194439
rs8030937
rs8034804
rs118152271
rs8035039
rs7403094
rs7403100
rs74970028
rs7403155
rs4551997
rs118162838
rs75579690
rs77254561
rs8041607
rs57923940
rs57547095
rs61477430
rs11072810
rs11072811
rs11632963
rs7402877
rs6495341
rs6495342
rs75157343
rs7166501
rs7166723
rs8027870
rs62011027
rs8028410
rs8029173
rs28694044
rs28580532
rs4401016
rs12442036
rs28439027
rs8035783
rs7403393
rs7403438
rs62011028
rs7403442
rs74751255
rs56227704
rs12232282
rs4608303
rs75910069
rs79348124
rs141931673
rs4420501
rs4438276
rs4533253
rs4439728
rs62011029
rs11637783
rs56225615
rs8037017
rs8037171
rs56031815
rs118019212
rs141510540
rs8041818
rs149201087
rs143336822
rs11856903
rs62011032
rs62011033
rs11072812
rs11636545
rs112813907
rs4341710
rs79399727
rs62011034
rs4567668
rs11857877
rs145910518
rs4628930
rs4132786
rs4344704
rs7173743
rs147228279
rs11639335
rs144236039
rs12050535
rs11632020
rs7173955
rs7175271
rs7181240
rs7164529
rs12440662
rs7165139
rs34184420
rs75374350
rs117160332
rs183396259
rs118098962
rs75363638
rs76777764
rs12911870
rs368699258
rs62011036
rs34803085
rs145896377
rs57496361
rs76247098
rs78201944
rs75124555
rs7402487
rs76038412
rs58257692
rs7174727
rs12903249
rs12903542
rs75023556
rs7181033
rs5029904
rs187971223
rs57865369
rs12442152
rs77500044
rs117906053
rs62011050
rs12595538
rs11630014
rs2869887
rs4778909
rs4778645
rs61157089
rs116926173
rs74936331
rs117586689
rs62011052
rs7180375
rs4491476
rs6495346
rs56343754
rs75267298
rs139200248
rs78152946
rs12899800
rs12898532
rs11629759
rs8042186
rs8042187
rs139263802
rs8025870
rs57210923
rs7402286
rs8026077
rs75130740
rs149470839
rs62011055
rs142611473
rs7171615
rs74545338
rs4778738
rs4778740
rs11635498
rs76374592
rs62011056
rs113850146
rs8034658
rs76770078
rs8039140
rs59312571
rs10851913
rs10851914
rs11072813
rs75384806
rs77362013
rs79435848
rs56281795
rs8029659
rs8031280
rs77524213
rs72749233
rs181643365
rs76121039
rs62013160
rs75888439
rs143789094
rs11632720
rs12592618
rs4624135
rs59735519
rs116943315
rs56272008
rs76502319
rs8029496
rs12911969
rs8028352
rs8032867
rs113198676
rs4778858
rs4778627
rs17243470
rs17832351
rs8039144
rs117740268
rs16970179
rs78285918
rs734287
rs76675237
rs61009187
rs7497610
rs74733276
rs56963875
rs113265118
rs8027635
rs74742334
rs115957851
rs113542716
rs16970187
rs16970190
rs16970194
rs8037651
rs78027264
rs200259253
rs78972994
rs117662804
rs56687292
rs113634084
rs78835196
rs75268049
rs10519214
rs76022249
rs7179763
rs4778659
rs4778952
rs10519215
rs12440205
rs12443105
rs9806693
rs3803545
rs74835562
rs12050510
rs12050511
rs28408315
rs62013184
rs76730098
rs62013185
rs1836556
rs1435163
rs16970207
rs79987052
rs12050636
rs78029710
rs117462835
rs112817522
rs10519216
rs75732182
rs10519217
rs34449854
rs145963263
rs10444811
rs12437644
rs10519218
rs139202709
rs12438433
rs10519219
rs4622479
rs79697364
rs76624999
rs145981677
rs58807257
rs11857042
rs62013186
rs16970215
rs16970216
rs184010300
rs7171539
rs7171258
rs117665443
rs74783630
rs111708343
rs16970223
rs77556040
rs118056078
rs58105551
rs12592340
rs11636975
rs74248601
rs74793099
rs16970227
rs117639614
rs12593083
rs1036377
rs16970233
rs117626207
rs58848937
rs62013188
rs62013189
rs76164573
rs892787
rs1075965
rs34866535
rs117905573
rs16970242
rs77218429
rs79951170
rs79400220
rs79800329
rs16970244
rs16970248
rs16970254
rs117829433
rs111599361
rs62013191
rs62013192
rs12439583
rs7402463
rs80099244
rs62013193
rs34851962
rs138792981
rs60634495
rs62013196
rs12438191
rs79440330
rs79975633
rs8035305
rs8035028
rs1541965
rs147356617
rs144940003
rs145527459
rs79401761
rs73470371
rs60009001
rs59772922
rs73470375
rs76100873
rs8042638
rs80189365
rs4779081
rs4779082
rs78493226
rs77729189
rs113675468
rs139276073
rs78004896
rs6495351
rs75143874
rs78247130
rs73470383
rs5849
rs3129
rs894785
rs2289690
rs2289691
rs2289692
rs2289693
rs34577742
rs187949824
rs1968582
rs147865029
rs73470384
rs7182836
rs7161986
rs2289694
rs2289695
rs117238468
rs12440862
rs3825930
rs12441725
rs76893083
rs3784537
rs3784538
rs3784539
rs3784540
rs117870813
rs3825931
rs58119858
rs77926585
rs8039683
rs73470389
rs79123103
rs4779112
rs113816500
rs79480543
rs7163828
15:79221662_G_C
rs2289697
rs9302286
rs77792858
rs76274544
rs28699989
rs138931381
rs74481317
rs74828045
rs7496812
rs2289698
rs2289699
rs62013198
rs61504829
rs79721720
rs59238093
rs2289700
rs13345
rs74847893
rs78840655
rs12591571
rs16970287
rs8034542
rs79479542
rs1808757
rs12592898
rs111495139
rs12592959
rs78449029
rs62013199
rs16970296
rs75564875
rs112318964
rs62013200
rs118087960
rs10152868
rs78813423
rs62013227
rs74525211
rs10152892
rs12148472
rs11638844
rs10400902
rs113452494
rs145079300
rs11072815
rs11856301
rs28655102
rs77209233
rs148132577
rs10152587
rs10152589
rs4778716
rs190802245
rs2870085
rs10400877
rs10400881
rs34843303
rs77784974
rs11855406
rs34593439
rs3825932
rs73472313
rs77180290
rs11072817
rs11072818
rs1036937
rs1036938
rs2289702
rs1036939
rs541326815
rs375667376
rs181583992
rs77719589
15:79238879_G_C
15:79238879_G_A
rs56148823
rs12901830
rs1369324
rs12440097
rs74363180
rs62013229
rs62013230
rs78051932
rs78921128
rs16970344
rs117185937
rs4779153
rs62013231
rs2002832
rs145747371
rs56248637
rs56289610
rs876941
rs16970350
rs11072819
15:79244338_C_T
rs4779154
rs8035576
rs4779156
rs7175785
rs62013235
rs7177831
rs1550065
rs62013236
rs11635178
rs78764205
rs79569958
rs75157919
rs78130877
rs78601536
rs77207978
rs78626061
rs76555000
rs62013237
rs62013238
rs145260719
rs4779161
rs75508148
rs79384415
rs11632238
rs4408506
rs76542222
rs145121222
rs113420860
rs4778730
rs75001121
rs61117503
rs12443215
rs7183668
rs16970356
rs7163131
rs138232257
rs3759857
rs3759858
rs2869815
rs7175091
rs7174314
rs57533456
rs144430606
rs74582811
rs8039661
rs143141218
rs57623551
rs57850655
rs138808187
rs80180708
rs113073012
rs62011167
rs58911914
rs7183127
rs16970374
rs17245773
rs12148343
rs12101606
rs4238514
rs149704607
rs148887737
rs74024497
rs74024498
rs141926735
rs3743195
rs34640990
rs67674051
rs12903619
rs7174399
rs7175835
rs28774671
rs28758422
rs75019189
rs7175590
rs12914792
rs56060107
rs8026710
rs8026309
rs1867315
rs7173329
rs3743196
rs3743197
rs8038151
rs13379704
rs78820016
rs2278650
rs1036378
rs114048709
rs79957698
rs3825928
rs75080042
rs3743198
rs3743199
rs3743200
rs3743201
rs7168964
rs75790538
rs28407629
rs118176163
rs8036107
rs6495356
rs78604055
rs3803544
rs2230518
rs76012974
rs7167720
rs7167721
rs7167730
rs8033417
rs4778753
rs28566661
rs145368568
rs147246278
rs894783
rs3784528
rs894782
rs894781
rs56057581
rs56378114
rs3784530
rs3784531
rs3784532
rs55942507
rs3784533
rs74627166
rs11852922
rs11852934
rs12902783
rs6495358
rs3816284
rs76479283
rs754516
rs2870087
rs4352018
rs2304995
rs12914556
rs56267258
rs12900315
rs11072823
rs75410700
rs139098544
rs146119090
rs116868207
rs1562008
rs3825929
rs3784534
rs3784535
rs6495360
rs117011872
rs6495361
rs894780
rs894779
rs140814604
rs12915587
rs11635204
rs79878831
rs6495362
rs12101506
rs28660137
rs7169735
rs7161873
rs79059908
rs12101818
rs8025124
rs117900811
rs8036953
rs34628127
rs4778592
rs78223756
rs75186388
rs3816283
rs930538
rs2117586
rs8032724
rs28626563
rs1373203
rs28621627
rs74027007
15:79309560_T_G
15:79309560_T_C
rs1443656
rs16970441
rs2304994
rs11855004
rs75132634
rs11855058
rs75352192
rs12900613
rs7163079
rs2304993
rs61276093
rs112884081
rs12901912
rs75537773
rs12438126
rs529073053
rs117296430
rs78316304
rs2044227
rs12442230
rs62652901
rs12148401
rs4778801
rs139916956
rs4778802
rs2304992
rs4778601
rs9652433
rs75399633
rs28494503
rs28404144
rs56202352
rs4778603
rs7161801
rs10851915
rs1373202
rs75676382
rs7167515
rs75822675
rs4778812
rs74027009
rs140765861
rs75616922
rs2304991
rs113242923
rs2870094
rs34730957
rs1373201
rs1822471
rs16970460
rs736554
rs2016133
rs734447
rs734446
rs148833762
rs184359924
rs34685179
rs8038104
rs116952220
rs4344705
rs8025226
rs4280203
rs78413393
rs146384183
rs8029816
rs184871946
rs967204
rs71409208
rs78866737
rs10152417
rs10152443
rs11632649
rs75305229
rs79664270
rs4778846
rs4778847
rs75245053
rs74539950
rs28615659
rs16970495
rs72732660
rs77451519
rs77086471
rs7166598
rs75941875
rs12911414
rs117964594
rs74518012
rs12440502
rs77773016
rs11072824
rs118175459
rs75028387
rs73477325
rs28624697
rs62011240
rs997285
rs62011241
rs4778626
rs62011242
rs4778861
rs143030176
rs62011243
rs141746099
rs16970524
rs3816282
rs894784
rs62011244
rs12911829
rs11633133
rs11634225
rs4778628
rs57707390
rs56975391
rs79343508
rs11072825
rs141884433
rs987057
rs56010525
rs62011245
rs12443101
rs62011246
rs4778866
rs4778867
rs8026819
rs77883952
rs62011247
rs62011248
rs76428556
rs2009197
rs736827
rs744060
rs62011249
rs729650
rs744059
rs116110129
rs72732673
rs62011250
rs10152832
rs7174521
rs11629697
rs56201016
rs55979970
rs57209367
rs7166032
rs117748283
rs74642540
rs56117790
rs56319962
rs6495364
```
