## Supplementary material for "Characterization of shared and ancestry-specific signals driving complex traits using multi-ancestry fine-mapping": s1.afreq

```
#CHROM	ID	REF	ALT	ALT_FREQS	OBS_CT
15	rs4886556	A	G	0.959245	1006
15	rs72732561	A	C	0.129225	1006
15	rs67559383	G	A	0.397614	1006
15	rs7170452	A	G	0.959245	1006
15	rs9047	G	A	0.186879	1006
15	rs148924439	T	C	0.0298211	1006
15	rs143723745	G	A	0.0208748	1006
15	rs2903702	G	T	0.649105	1006
15	rs62011521	G	C	0.0775348	1006
15	rs3803380	A	G	0.186879	1006
15	rs4887003	C	T	0.913519	1006
15	rs4887004	A	G	0.932406	1006
15	rs4316722	T	A	0.932406	1006
15	rs11854491	C	A	0.026839	1006
15	rs79851942	T	C	0.0765408	1006
15	rs75421405	A	G	0.0636183	1006
15	rs62011522	G	A	0.0725646	1006
15	rs62009265	C	T	0.131213	1006
15	rs7168374	G	T	0.34493	1006
15	rs7169381	T	C	0.946322	1006
15	rs11072726	C	T	0.946322	1006
15	rs11631180	T	C	0.345924	1006
15	rs117683701	G	A	0.0198807	1006
15	rs7174428	A	C	0.34493	1006
15	rs112386516	C	T	0.0526839	1006
15	rs12913206	C	G	0.931412	1006
15	rs112362868	G	A	0.0576541	1006
15	rs2017959	A	G	0.527833	1006
15	rs2867926	A	T	0.323062	1006
15	rs894298	A	G	0.704771	1006
15	rs114475724	C	T	0.0168986	1006
15	rs16969482	T	C	0.131213	1006
15	rs12907141	T	C	0.33002	1006
15	rs4887008	A	T	0.703777	1006
15	rs56280304	G	A	0.10835	1006
15	rs17477930	T	C	0.0159046	1006
15	rs12906198	A	C	0.388668	1006
15	rs28680277	C	T	0.0675944	1006
15	rs7183671	C	A	0.702783	1006
15	rs76348678	C	A	0.0377734	1006
15	rs4473152	C	G	0.340954	1006
15	rs11629571	G	A	0.0248509	1006
15	rs12903240	G	C	0.340954	1006
15	rs12903461	C	T	0.340954	1006
15	rs8039850	A	C	0.687873	1006
15	rs4438275	C	T	0.702783	1006
15	rs12910083	C	T	0.0437376	1006
15	rs11635115	G	A	0.287276	1006
15	rs8028378	T	C	0.796223	1006
15	rs8034486	T	A	0.180915	1006
15	rs74390579	G	A	0.0477137	1006
15	rs60121404	C	T	0.0417495	1006
15	rs11633292	T	A	0.803181	1006
15	rs35907575	G	A	0.0407555	1006
15	rs6495272	C	T	0.236581	1006
15	rs112339737	C	T	0.202783	1006
15	rs11639461	A	C	0.246521	1006
15	rs2289525	C	T	0.120278	1006
15	rs2289524	T	C	0.449304	1006
15	rs12593575	C	T	0.200795	1006
15	rs72732564	C	A	0.246521	1006
15	rs2903700	A	C	0.44831	1006
15	rs2867922	G	A	0.250497	1006
15	rs62009267	C	T	0.245527	1006
15	rs7182113	G	A	0.0745527	1006
15	rs62009268	A	C	0.0467197	1006
15	rs56717133	A	G	0.219682	1006
15	rs117297950	T	C	0.0447316	1006
15	rs75489622	C	T	0.0367793	1006
15	rs62009270	G	C	0.317097	1006
15	rs62009271	C	T	0.279324	1006
15	rs9806257	T	C	0.317097	1006
15	rs11633444	G	C	0.0188867	1006
15	rs7164338	T	C	0.279324	1006
15	rs10456	G	A	0.249503	1006
15	rs34057735	C	T	0.0347913	1006
15	rs1561807	A	G	0.959245	1006
15	rs3784326	T	C	0.127237	1006
15	rs55829894	A	G	0.0367793	1006
15	rs116850964	G	A	0.0367793	1006
15	rs11072727	C	T	0.279324	1006
15	rs55921592	T	G	0.164016	1006
15	rs16953973	C	T	0.128231	1006
15	rs11072728	T	A	0.279324	1006
15	rs55833717	C	T	0.163022	1006
15	rs59999498	A	C	0.279324	1006
15	rs149691331	C	T	0.0168986	1006
15	rs77370542	C	T	0.0417495	1006
15	rs11072729	A	C	0.281312	1006
15	rs141079023	A	G	0.0149105	1006
15	rs74024166	G	A	0.0337972	1006
15	rs3784327	G	A	0.486083	1006
15	rs2867986	C	G	0.960239	1006
15	rs2304829	T	C	0.307157	1006
15	rs2304828	G	A	0.0298211	1006
15	rs145609090	C	T	0.00795229	1006
15	rs2304827	G	A	0.0298211	1006
15	rs75314194	C	T	0.0149105	1006
15	rs78937802	T	G	0.0298211	1006
15	rs76700497	C	T	0.0298211	1006
15	rs74408423	T	C	0.0298211	1006
15	rs16969502	G	C	0.0328032	1006
15	rs11856417	A	C	0.835984	1006
15	rs11856461	C	A	0.239563	1006
15	rs74824657	C	T	0.0298211	1006
15	rs16969507	T	C	0.0298211	1006
15	rs117688007	T	A	0.0328032	1006
15	rs76394764	A	C	0.0298211	1006
15	rs16969508	T	C	0.0298211	1006
15	rs75599090	T	G	0.0308151	1006
15	rs17478430	T	C	0.407555	1006
15	rs150456070	T	C	0.0109344	1006
15	rs12440984	T	C	0.239563	1006
15	rs8031028	G	A	0.130219	1006
15	rs116405955	C	A	0.0298211	1006
15	rs57778149	T	C	0.0328032	1006
15	rs12438507	C	G	0.239563	1006
15	rs72625800	T	G	0.124254	1006
15	rs8032449	G	A	0.305169	1006
15	rs78633859	T	C	0.0298211	1006
15	rs116498303	A	T	0.0298211	1006
15	rs62009273	A	G	0.239563	1006
15	rs4886558	A	G	0.966203	1006
15	rs117464595	A	G	0.0129225	1006
15	rs16969514	T	C	0.0656064	1006
15	rs7162025	G	A	0.305169	1006
15	rs7161765	A	T	0.0656064	1006
15	rs8028842	C	T	0.0347913	1006
15	rs8028859	A	G	0.305169	1006
15	rs67000301	G	A	0.156064	1006
15	rs76122766	T	A	0.0328032	1006
15	rs139365162	G	C	0.0238569	1006
15	rs1542101	A	G	0.194831	1006
15	rs1542100	G	A	0.0298211	1006
15	rs6495273	T	C	0.305169	1006
15	rs75438416	C	T	0.0477137	1006
15	rs2011323	A	G	0.363817	1006
15	rs894297	A	G	0.966203	1006
15	rs60790001	C	T	0.0347913	1006
15	rs76542449	C	T	0.0298211	1006
15	rs76739595	C	T	0.00795229	1006
15	rs55999906	C	T	0.0178926	1006
15	rs7359294	G	A	0.0298211	1006
15	rs3784328	C	T	0.0298211	1006
15	rs7163268	G	A	0.0337972	1006
15	rs16969520	C	T	0.514911	1006
15	rs7163579	C	T	0.0357853	1006
15	rs1971151	A	T	0.0666004	1006
15	rs78982176	C	T	0.0298211	1006
15	rs117576823	A	G	0.0298211	1006
15	rs8036417	A	G	0.234592	1006
15	rs74474583	G	A	0.0298211	1006
15	rs3784330	T	C	0.234592	1006
15	rs55914317	G	A	0.0357853	1006
15	rs11072730	A	G	0.76839	1006
15	rs55681349	C	G	0.167992	1006
15	rs116051584	C	T	0.0337972	1006
15	rs11857947	A	G	0.432406	1006
15	rs3784331	C	G	0.227634	1006
15	rs6495274	C	T	0.4334	1006
15	rs112308337	G	A	0.168986	1006
15	rs8040395	T	C	0.462227	1006
15	rs11547207	A	C	0.252485	1006
15	rs117831341	A	T	0.0298211	1006
15	rs72732571	A	C	0.0178926	1006
15	rs74024170	T	A	0.0367793	1006
15	rs76576752	G	T	0.0298211	1006
15	rs76375166	G	T	0.0198807	1006
15	rs62009275	C	A	0.199801	1006
15	rs11636385	C	T	0.167992	1006
15	rs77376231	G	A	0.0785288	1006
15	rs7182599	A	G	0.0337972	1006
15	rs2007540	C	T	0.869781	1006
15	rs9783722	A	G	0.439364	1006
15	rs59075488	T	C	0.0337972	1006
15	rs12185106	G	A	0.0238569	1006
15	rs72732574	C	T	0.168986	1006
15	rs7179651	C	G	0.755467	1006
15	rs11072732	T	C	0.084493	1006
15	rs8026337	T	C	0.946322	1006
15	rs11630013	G	A	0.180915	1006
15	rs11635268	T	C	0.181909	1006
15	rs7165154	C	G	0.0964215	1006
15	rs9920103	C	T	0.474155	1006
15	rs7172176	C	T	0.499006	1006
15	rs6495275	T	C	0.5	1006
15	rs12439537	A	G	0.0238569	1006
15	rs28470276	T	C	0.0188867	1006
15	rs62009331	G	A	0.0516899	1006
15	rs11634325	G	A	0.362823	1006
15	rs11629561	T	G	0.403579	1006
15	rs182911129	C	T	0.0119284	1006
15	rs12903696	T	C	0.5	1006
15	rs2028548	C	T	0.319085	1006
15	rs16969548	T	C	0.0238569	1006
15	rs79656789	T	C	0.0178926	1006
15	rs57867560	G	A	0.0516899	1006
15	rs62009333	C	G	0.0516899	1006
15	rs11555541	T	C	0.50497	1006
15	rs113037555	T	G	0.0516899	1006
15	rs74024174	C	T	0.0248509	1006
15	rs11855354	G	A	0.497018	1006
15	rs145158225	G	A	0.0228628	1006
15	rs114903147	G	A	0.0188867	1006
15	rs112842611	G	A	0.0487078	1006
15	rs12906189	C	T	0.356859	1006
15	rs76993890	G	T	0.0407555	1006
15	rs6495276	T	C	0.472167	1006
15	rs62009334	G	T	0.0487078	1006
15	rs62009335	C	T	0.0487078	1006
15	rs12050483	C	T	0.0188867	1006
15	rs11630776	C	G	0.362823	1006
15	rs3825848	T	C	0.819085	1006
15	rs62009336	G	A	0.0487078	1006
15	rs11631100	G	A	0.404573	1006
15	rs11854120	G	C	0.0487078	1006
15	rs62009337	A	G	0.0487078	1006
15	rs12904688	G	C	0.363817	1006
15	rs4570804	C	T	0.0487078	1006
15	rs62009338	A	T	0.136183	1006
15	rs2044098	G	T	0.404573	1006
15	rs8032618	C	T	0.497018	1006
15	rs62009339	T	C	0.0487078	1006
15	rs4886560	C	T	0.136183	1006
15	rs1982241	T	C	0.429423	1006
15	rs1982242	T	C	0.497018	1006
15	rs7180687	T	C	0.82008	1006
15	rs12439733	G	C	0.137177	1006
15	rs62009340	C	T	0.0487078	1006
15	rs7180781	G	T	0.0188867	1006
15	rs78998021	G	A	0.0178926	1006
15	rs12904404	G	A	0.360835	1006
15	rs12441406	A	G	0.135189	1006
15	rs12904700	A	G	0.4334	1006
15	rs2868607	C	T	0.405567	1006
15	rs56803002	C	T	0.0238569	1006
15	rs3816253	T	C	0.434394	1006
15	rs2304826	C	T	0.0188867	1006
15	rs2304825	C	T	0.430417	1006
15	rs113819475	G	A	0.0168986	1006
15	rs115513235	T	C	0.0188867	1006
15	rs11638921	A	G	0.435388	1006
15	rs17674205	A	G	0.084493	1006
15	rs79037950	G	A	0.0149105	1006
15	rs117706925	G	A	0.0218688	1006
15	rs11072733	A	C	0.0188867	1006
15	rs3087998	C	T	0.306163	1006
15	rs74024181	C	T	0.0407555	1006
15	rs3825847	G	A	0.0487078	1006
15	rs11638547	G	T	0.39662	1006
15	rs62009342	G	A	0.0487078	1006
15	rs11072735	G	A	0.0188867	1006
15	rs2304824	T	C	0.498012	1006
15	rs140574408	G	C	0.0119284	1006
15	rs11631653	C	T	0.355865	1006
15	rs17850483	G	A	0.0487078	1006
15	rs62009343	C	G	0.0487078	1006
15	rs12911405	A	C	0.404573	1006
15	rs28599778	A	G	0.0198807	1006
15	rs12915990	C	G	0.499006	1006
15	rs79494491	T	C	0.026839	1006
15	rs59824250	C	T	0.0705765	1006
15	rs8034946	A	G	0.521869	1006
15	rs8035724	G	A	0.422465	1006
15	rs17850484	G	A	0.0695825	1006
15	rs79399102	G	A	0.0695825	1006
15	rs17479031	G	A	0.0695825	1006
15	rs58092270	T	C	0.0795229	1006
15	rs28699018	G	C	0.0168986	1006
15	rs56334336	A	G	0.0874751	1006
15	rs12910386	C	A	0.408549	1006
15	rs62009344	G	A	0.0695825	1006
15	rs17479135	G	A	0.0695825	1006
15	rs12915634	G	A	0.409543	1006
15	rs9972590	G	A	0.0168986	1006
15	rs61092196	G	T	0.129225	1006
15	rs9972613	T	C	0.529821	1006
15	rs8027925	T	C	0.828032	1006
15	rs8026525	A	G	0.0695825	1006
15	rs11856106	C	T	0.0695825	1006
15	rs2304823	C	T	0.0308151	1006
15	rs6495277	T	C	0.826044	1006
15	rs55659119	T	C	0.00894632	1006
15	rs62009346	C	T	0.0705765	1006
15	rs77390520	A	T	0.0705765	1006
15	rs28616107	C	T	0.114314	1006
15	rs78684966	A	G	0.0238569	1006
15	rs28413000	A	G	0.0168986	1006
15	rs28832935	T	C	0.0666004	1006
15	rs28535318	G	T	0.0656064	1006
15	rs62009347	G	C	0.0487078	1006
15	rs62009348	A	G	0.0487078	1006
15	rs28528750	C	G	0.0656064	1006
15	rs12442037	T	A	0.027833	1006
15	rs11072738	C	T	0.475149	1006
15	rs28433827	C	T	0.0656064	1006
15	rs62009353	A	G	0.0487078	1006
15	rs28461704	A	G	0.0666004	1006
15	rs142004961	G	C	0.026839	1006
15	rs62011375	G	T	0.0487078	1006
15	rs79908499	G	A	0.0168986	1006
15	rs28700056	A	G	0.0666004	1006
15	rs2271902	G	A	0.0666004	1006
15	rs2018983	C	T	0.0298211	1006
15	rs2271901	C	T	0.0318091	1006
15	rs12905325	C	T	0.730616	1006
15	rs12905634	G	C	0.332008	1006
15	rs894299	A	C	0.736581	1006
15	rs4887011	T	C	0.803181	1006
15	rs74861331	G	A	0.0258449	1006
15	rs4887012	C	A	0.733598	1006
15	rs4887013	G	T	0.733598	1006
15	rs4887014	G	A	0.705765	1006
15	rs184591919	C	T	0.0318091	1006
15	rs7166938	G	A	0.732604	1006
15	rs11072739	G	A	0.732604	1006
15	rs112459071	C	T	0.0457256	1006
15	rs139312386	C	T	0.0168986	1006
15	rs142557183	G	A	0.0238569	1006
15	rs11072740	G	A	0.732604	1006
15	rs74563006	T	C	0.0168986	1006
15	rs6495280	C	T	0.724652	1006
15	rs59398201	C	G	0.0487078	1006
15	rs4887016	T	G	0.735586	1006
15	rs143600788	T	G	0.0109344	1006
15	rs869858	T	C	0.736581	1006
15	rs1105401	T	C	0.736581	1006
15	rs80241084	A	G	0.0298211	1006
15	rs12443000	G	A	0.732604	1006
15	rs11072741	A	C	0.733598	1006
15	rs6495281	A	G	0.840954	1006
15	rs2139442	G	A	0.708748	1006
15	rs4334267	T	C	0.802187	1006
15	rs11852636	G	A	0.0208748	1006
15	rs7165474	G	C	0.176938	1006
15	rs80253791	C	T	0.0168986	1006
15	rs1554377	T	C	0.439364	1006
15	rs59184904	T	C	0.0208748	1006
15	rs147108150	C	T	0.0387674	1006
15	rs1011173	G	A	0.130219	1006
15	rs62011377	C	T	0.143141	1006
15	rs12441219	C	G	0.152087	1006
15	rs7169757	T	C	0.77336	1006
15	rs8033802	A	C	0.56163	1006
15	rs76003499	T	C	0.0208748	1006
15	rs3825846	G	A	0.77336	1006
15	rs60968764	C	T	0.129225	1006
15	rs3902931	T	C	0.395626	1006
15	rs117592611	G	A	0.0129225	1006
15	rs1011172	G	A	0.34493	1006
15	rs28722516	G	A	0.129225	1006
15	rs1011171	T	C	0.525845	1006
15	rs11854143	G	A	0.0516899	1006
15	rs28452388	G	A	0.129225	1006
15	rs34492856	C	T	0.026839	1006
15	rs57021464	G	A	0.129225	1006
15	rs58299587	C	A	0.129225	1006
15	rs12910124	G	A	0.34493	1006
15	rs57491843	G	C	0.129225	1006
15	rs11072742	A	C	0.520875	1006
15	rs4536431	T	C	0.236581	1006
15	rs10851901	A	G	0.403579	1006
15	rs12900547	C	T	0.398608	1006
15	rs12902247	T	C	0.619284	1006
15	rs4887017	A	G	0.67495	1006
15	rs34305311	C	T	0.0149105	1006
15	rs12917090	C	A	0.312127	1006
15	rs11629576	G	A	0.533797	1006
15	rs118042195	G	A	0.0705765	1006
15	rs11636312	T	C	0.198807	1006
15	rs78671957	G	A	0.027833	1006
15	rs8035030	C	T	0.337972	1006
15	rs72732595	G	A	0.0795229	1006
15	rs77371521	C	T	0.0109344	1006
15	rs8037412	T	A	0.5666	1006
15	rs8036250	C	T	0.311133	1006
15	rs7182497	T	C	0.5666	1006
15	rs78101743	G	A	0.0159046	1006
15	rs11072744	G	T	0.22664	1006
15	rs28454342	C	T	0.2167	1006
15	rs12909007	G	C	0.558648	1006
15	rs11632293	C	T	0.312127	1006
15	rs79374395	C	G	0.0159046	1006
15	rs7163412	A	G	0.177932	1006
15	rs7163803	A	C	0.313121	1006
15	rs148326808	G	A	0.0159046	1006
15	rs908949	A	G	0.5666	1006
15	rs71407265	A	G	0.0258449	1006
15	rs62011382	G	A	0.236581	1006
15	rs7161826	T	A	0.922465	1006
15	rs7182829	C	A	0.501988	1006
15	rs11855610	T	G	0.151093	1006
15	rs6495283	G	C	0.594433	1006
15	rs6495284	C	T	0.594433	1006
15	rs4887018	T	C	0.594433	1006
15	rs75453885	A	G	0.201789	1006
15	rs144994866	G	A	0.201789	1006
15	rs8034758	A	G	0.599404	1006
15	rs74323037	A	T	0.198807	1006
15	rs4887019	G	A	0.594433	1006
15	rs2139443	G	A	0.445328	1006
15	rs1022389	T	C	0.200795	1006
15	rs4887020	A	C	0.599404	1006
15	rs140346614	G	A	0.0168986	1006
15	rs6495285	A	G	0.599404	1006
15	rs117423571	G	T	0.0168986	1006
15	rs55639638	G	T	0.151093	1006
15	rs56942697	C	T	0.150099	1006
15	rs12591998	C	T	0.446322	1006
15	rs8032174	C	T	0.151093	1006
15	rs112428914	T	C	0.026839	1006
15	rs57729539	A	G	0.192843	1006
15	rs117140491	C	T	0.0357853	1006
15	rs35078436	A	T	0.151093	1006
15	rs11072745	G	A	0.151093	1006
15	rs11072746	A	C	0.151093	1006
15	rs7179157	G	A	0.450298	1006
15	rs11634386	G	A	0.192843	1006
15	rs8024207	G	A	0.152087	1006
15	rs80071140	C	T	0.197813	1006
15	rs10162606	C	T	0.647117	1006
15	rs3813577	T	C	0.336978	1006
15	rs78565759	G	A	0.191849	1006
15	rs4886563	G	T	0.301193	1006
15	rs72734606	T	C	0.0467197	1006
15	rs12708524	C	T	0.646123	1006
15	rs11637289	A	C	0.970179	1006
15	rs75867937	T	C	0.0417495	1006
15	rs12443071	C	T	0.184891	1006
15	rs8041847	G	A	0.645129	1006
15	rs28445860	G	A	0.199801	1006
15	rs117323719	G	A	0.0208748	1006
15	rs8027099	T	C	0.140159	1006
15	rs8026517	G	C	0.141153	1006
15	rs2102906	A	G	0.786282	1006
15	rs12910114	C	T	0.281312	1006
15	rs4886564	T	C	0.164016	1006
15	rs1533665	G	A	0.645129	1006
15	rs1533666	G	A	0.786282	1006
15	rs2013093	C	A	0.647117	1006
15	rs80182045	G	A	0.00994036	1006
15	rs1969341	T	C	0.647117	1006
15	rs11072747	T	C	0.138171	1006
15	rs8043149	C	T	0.646123	1006
15	rs8043166	C	T	0.785288	1006
15	rs59839442	T	C	0.139165	1006
15	rs1980229	T	C	0.139165	1006
15	rs1980230	T	C	0.139165	1006
15	rs1010389	G	A	0.136183	1006
15	rs1010388	G	A	0.028827	1006
15	rs932218	T	C	0.833002	1006
15	rs939243	T	C	0.466203	1006
15	rs72734675	G	A	0.280318	1006
15	rs4887023	C	G	0.365805	1006
15	rs8029698	A	G	0.971173	1006
15	rs148503515	G	A	0.0149105	1006
15	rs12591810	A	G	0.365805	1006
15	rs12904618	G	A	0.282306	1006
15	rs12904669	C	T	0.365805	1006
15	rs12439043	C	T	0.365805	1006
15	rs12439144	G	A	0.370775	1006
15	rs4643281	A	C	0.370775	1006
15	rs1879154	T	C	0.370775	1006
15	rs1879155	G	A	0.0884692	1006
15	rs4619364	A	G	0.971173	1006
15	rs11854210	A	C	0.2833	1006
15	rs11637790	T	C	0.137177	1006
15	rs8036830	C	T	0.971173	1006
15	rs8040969	C	A	0.971173	1006
15	rs141388055	C	T	0.00994036	1006
15	rs140305071	G	A	0.0198807	1006
15	rs28539781	C	T	0.0884692	1006
15	rs11633763	G	C	0.137177	1006
15	rs149090992	C	G	0.0208748	1006
15	rs4283196	T	C	0.0884692	1006
15	rs11633894	G	A	0.137177	1006
15	rs12916024	T	C	0.282306	1006
15	rs11633822	C	G	0.137177	1006
15	rs4616260	C	T	0.0884692	1006
15	rs7165529	A	G	0.971173	1006
15	rs11635166	C	T	0.185885	1006
15	rs7166069	C	A	0.370775	1006
15	rs11853080	T	G	0.286282	1006
15	rs16969656	G	A	0.0884692	1006
15	rs8032081	A	G	0.371769	1006
15	rs12916463	A	G	0.282306	1006
15	rs76487698	C	T	0.0497018	1006
15	rs1519818	G	A	0.5666	1006
15	rs1519819	C	T	0.5666	1006
15	rs72734689	C	T	0.112326	1006
15	rs78476380	C	T	0.0208748	1006
15	rs8182023	C	T	0.422465	1006
15	rs62007799	C	T	0.266402	1006
15	rs8182033	C	T	0.284294	1006
15	rs11633732	G	A	0.157058	1006
15	rs34833901	T	C	0.267396	1006
15	rs4887024	C	T	0.422465	1006
15	rs9888664	C	T	0.971173	1006
15	rs8031692	G	A	0.971173	1006
15	rs148177597	G	A	0.138171	1006
15	rs12905862	G	A	0.282306	1006
15	rs11072749	G	A	0.422465	1006
15	rs11633014	T	C	0.688867	1006
15	rs62007802	G	C	0.265408	1006
15	rs7183158	G	A	0.291252	1006
15	rs117873131	G	A	0.0218688	1006
15	rs4461038	A	G	0.693837	1006
15	rs6495286	A	G	0.971173	1006
15	rs10851902	A	G	0.449304	1006
15	rs11639191	C	A	0.263419	1006
15	rs11639195	A	T	0.266402	1006
15	rs56744926	T	C	0.200795	1006
15	rs41422846	T	C	0.139165	1006
15	rs56291665	C	T	0.139165	1006
15	rs12907308	A	G	0.260437	1006
15	rs117319303	C	G	0.0218688	1006
15	rs28681327	C	T	0.109344	1006
15	rs8039884	G	T	0.256461	1006
15	rs28631197	T	A	0.109344	1006
15	rs142703897	C	G	0.0218688	1006
15	rs8025227	C	G	0.465209	1006
15	rs2139444	A	G	0.465209	1006
15	rs56116800	C	A	0.140159	1006
15	rs2176752	T	C	0.465209	1006
15	rs79465968	C	T	0.0218688	1006
15	rs11638511	A	G	0.605368	1006
15	rs56273823	C	G	0.140159	1006
15	rs7171273	G	C	0.971173	1006
15	rs56291632	C	T	0.182903	1006
15	rs12900109	A	G	0.257455	1006
15	rs55948722	G	T	0.0815109	1006
15	rs11631528	C	T	0.140159	1006
15	rs11631613	G	A	0.139165	1006
15	rs12592062	A	T	0.286282	1006
15	rs186595909	G	A	0.0109344	1006
15	rs146938812	C	G	0.0129225	1006
15	rs117365656	C	T	0.0218688	1006
15	rs75369292	T	C	0.0854871	1006
15	rs111257821	C	T	0.0198807	1006
15	rs79827225	A	G	0.0854871	1006
15	rs77185764	G	A	0.0854871	1006
15	rs78827644	G	A	0.0854871	1006
15	rs79052265	A	T	0.0854871	1006
15	rs62007805	G	A	0.440358	1006
15	rs150768595	A	T	0.055666	1006
15	rs117636273	G	A	0.0854871	1006
15	rs113594982	C	T	0.0854871	1006
15	rs62007832	C	G	0.244533	1006
15	rs182249812	C	G	0.0159046	1006
15	rs55718582	T	C	0.43837	1006
15	rs2037347	G	A	0.827038	1006
15	rs10152846	C	T	0.43837	1006
15	rs4887025	G	A	0.43837	1006
15	rs12442376	T	G	0.740557	1006
15	rs12909123	A	G	0.302187	1006
15	rs12442418	T	C	0.43837	1006
15	rs8025999	G	A	0.827038	1006
15	rs3813576	C	T	0.437376	1006
15	rs3813575	T	C	0.302187	1006
15	rs10152977	T	G	0.439364	1006
15	rs4887026	C	T	0.406561	1006
15	rs12050695	C	T	0.405567	1006
15	rs7176976	A	G	0.795229	1006
15	rs12901552	G	A	0.301193	1006
15	rs11635370	G	A	0.405567	1006
15	rs3743084	A	G	0.301193	1006
15	rs61752771	T	C	0.0218688	1006
15	rs3169166	A	C	0.388668	1006
15	rs4886566	G	A	0.317097	1006
15	rs117753864	G	A	0.0238569	1006
15	rs74026019	A	G	0.186879	1006
15	rs78376747	G	A	0.0337972	1006
15	rs17402006	T	C	0.270378	1006
15	rs11629630	A	G	0.190855	1006
15	rs7163689	C	T	0.502982	1006
15	rs56229935	A	G	0.270378	1006
15	rs56101048	G	A	0.0815109	1006
15	rs7168596	A	T	0.119284	1006
15	rs11853189	C	T	0.083499	1006
15	rs11853191	C	T	0.11332	1006
15	rs11856774	T	C	0.084493	1006
15	rs111753185	C	A	0.028827	1006
15	rs57372079	C	T	0.0298211	1006
15	rs3813574	A	G	0.191849	1006
15	rs967821	G	T	0.190855	1006
15	rs139931272	T	C	0.0168986	1006
15	rs112727089	C	T	0.0139165	1006
15	rs72736715	C	G	0.241551	1006
15	rs8032417	A	G	0.274354	1006
15	rs11638991	A	G	0.274354	1006
15	rs78994386	G	A	0.083499	1006
15	rs62007839	G	A	0.691849	1006
15	rs62007840	A	G	0.475149	1006
15	rs62007841	C	G	0.0795229	1006
15	rs56186834	C	T	0.275348	1006
15	rs11631859	A	G	0.0178926	1006
15	rs6996	A	T	0.2167	1006
15	rs3743083	C	T	0.082505	1006
15	rs3743082	G	C	0.189861	1006
15	rs2867933	C	T	0.915507	1006
15	rs1519820	G	A	0.188867	1006
15	rs7173851	T	G	0.516899	1006
15	rs66994426	C	T	0.2167	1006
15	rs75281351	C	T	0.0854871	1006
15	rs62007844	T	C	0.0914513	1006
15	rs62007845	C	T	0.0914513	1006
15	rs4887027	G	C	0.431412	1006
15	rs11635815	C	G	0.2167	1006
15	rs7179979	C	T	0.907555	1006
15	rs2277551	G	A	0.0854871	1006
15	rs72736725	T	A	0.0914513	1006
15	rs1879152	T	C	0.0864811	1006
15	rs16969675	C	A	0.61332	1006
15	rs876364	C	T	0.492048	1006
15	rs7170960	C	T	0.338966	1006
15	rs62007846	T	C	0.0914513	1006
15	rs2280364	C	T	0.0864811	1006
15	rs2280365	C	A	0.2167	1006
15	rs2280366	T	C	0.430417	1006
15	rs76874578	C	T	0.0159046	1006
15	rs17480994	T	C	0.189861	1006
15	rs16969691	G	A	0.119284	1006
15	rs77056929	A	G	0.0854871	1006
15	rs145408100	G	A	0.028827	1006
15	rs56299741	C	T	0.2167	1006
15	rs11855111	T	C	0.0854871	1006
15	rs79721917	A	G	0.0188867	1006
15	rs72736732	A	G	0.0914513	1006
15	rs8026217	C	A	0.119284	1006
15	rs11854322	G	C	0.0854871	1006
15	rs8026257	A	T	0.119284	1006
15	rs116906910	A	C	0.0109344	1006
15	rs17402697	C	T	0.187873	1006
15	rs2867932	A	G	0.621272	1006
15	rs4887029	C	T	0.4334	1006
15	rs116871326	C	A	0.0407555	1006
15	rs16969703	C	T	0.0854871	1006
15	rs11635324	C	T	0.2167	1006
15	rs78151008	T	C	0.0854871	1006
15	rs11636560	G	T	0.2167	1006
15	rs12906684	A	T	0.484095	1006
15	rs34757410	G	T	0.338966	1006
15	rs16969705	A	G	0.0854871	1006
15	rs113819937	C	T	0.0934394	1006
15	rs16969707	A	T	0.0854871	1006
15	rs75484351	C	T	0.0526839	1006
15	rs6495287	C	T	0.337972	1006
15	rs6495288	C	T	0.423459	1006
15	rs142840242	A	G	0.0109344	1006
15	rs146539732	A	G	0.0218688	1006
15	rs145064649	T	C	0.180915	1006
15	rs11853262	G	A	0.513917	1006
15	rs73467147	C	T	0.2167	1006
15	rs2090679	A	G	0.0854871	1006
15	rs12910757	T	A	0.304175	1006
15	rs74894101	G	A	0.0854871	1006
15	rs75886457	G	A	0.0854871	1006
15	rs60101069	A	G	0.180915	1006
15	rs12593776	A	G	0.266402	1006
15	rs12591569	T	G	0.180915	1006
15	rs4491475	T	C	0.523857	1006
15	rs4887030	A	G	0.475149	1006
15	rs56094647	T	A	0.2167	1006
15	rs17481341	G	A	0.120278	1006
15	rs4268717	G	A	0.173956	1006
15	rs80319588	G	T	0.0407555	1006
15	rs1996625	T	G	0.579523	1006
15	rs7183765	C	T	0.220676	1006
15	rs117328549	G	A	0.0407555	1006
15	rs113415057	T	C	0.220676	1006
15	rs72736745	C	T	0.192843	1006
15	rs76053575	A	C	0.0854871	1006
15	rs60677474	G	A	0.426441	1006
15	rs141853046	G	T	0.0328032	1006
15	rs870731	G	T	0.340954	1006
15	rs12593753	G	C	0.180915	1006
15	rs4887031	C	T	0.11829	1006
15	rs877325	G	A	0.11829	1006
15	rs12442338	A	G	0.180915	1006
15	rs72736750	G	A	0.0506958	1006
15	rs16969710	T	G	0.0854871	1006
15	rs79018535	G	A	0.180915	1006
15	rs2013580	T	C	0.475149	1006
15	rs16969711	A	G	0.356859	1006
15	rs184209031	C	G	0.0198807	1006
15	rs4887033	G	T	0.33996	1006
15	rs1973733	G	A	0.967197	1006
15	rs140843198	G	A	0.0168986	1006
15	rs79631517	C	G	0.100398	1006
15	rs149678978	C	T	0.0119284	1006
15	rs117890715	G	T	0.0119284	1006
15	rs8037145	G	A	0.028827	1006
15	rs11633194	C	T	0.171968	1006
15	rs149625638	G	C	0.0198807	1006
15	rs74409536	G	A	0.0685885	1006
15	rs12442110	G	C	0.316103	1006
15	rs11856111	T	C	0.293241	1006
15	rs8027394	T	C	0.632207	1006
15	rs11630058	A	G	0.332008	1006
15	rs8027332	G	A	0.333996	1006
15	rs11630206	A	C	0.152087	1006
15	rs8031689	C	T	0.310139	1006
15	rs8032013	G	A	0.310139	1006
15	rs117507606	C	T	0.0328032	1006
15	rs11631585	A	C	0.310139	1006
15	rs925987	C	T	0.604374	1006
15	rs2012976	C	A	0.308151	1006
15	rs79536602	T	G	0.0139165	1006
15	rs7169295	G	A	0.317097	1006
15	rs882929	T	C	0.308151	1006
15	rs1810355	C	T	0.308151	1006
15	rs2012349	G	T	0.753479	1006
15	rs62010361	G	A	0.0328032	1006
15	rs11632415	A	G	0.130219	1006
15	rs61360505	A	G	0.00497018	1006
15	rs7178402	T	G	0.310139	1006
15	rs75362475	A	T	0.0178926	1006
15	rs61033377	C	T	0.289264	1006
15	rs11072753	G	C	0.755467	1006
15	rs12438236	T	C	0.291252	1006
15	rs112810069	T	A	0.131213	1006
15	rs140474942	A	G	0.0178926	1006
15	rs79163406	T	C	0.0924453	1006
15	rs12913251	T	C	0.310139	1006
15	rs3813573	C	T	0.215706	1006
15	rs2280368	A	G	0.76839	1006
15	rs2280367	T	C	0.76839	1006
15	rs553526777	A	G	0.0119284	1006
15	rs1127472	C	G	0.632207	1006
15	rs151297065	G	C	0.0337972	1006
15	rs2139440	T	G	0.801193	1006
15	rs12910273	C	T	0.616302	1006
15	rs75240989	G	A	0.0328032	1006
15	rs562464275	G	C	0.00298211	1006
15	rs12593362	T	G	0.633201	1006
15	rs3784333	C	T	0.0318091	1006
15	rs117986181	G	A	0.0586481	1006
15	rs4887035	C	A	0.647117	1006
15	rs11072754	A	G	0.647117	1006
15	rs4886568	T	C	0.0357853	1006
15	rs185458539	A	C	0.00298211	1006
15	rs56107703	A	G	0.130219	1006
15	rs16969725	G	A	0.0318091	1006
15	rs79692580	C	T	0.00994036	1006
15	rs8026332	G	C	0.0417495	1006
15	rs140883903	T	C	0.0198807	1006
15	rs77924552	G	C	0.151093	1006
15	rs79630853	T	C	0.0178926	1006
15	rs11631382	A	C	0.148111	1006
15	rs8043186	C	T	0.790258	1006
15	rs8027180	A	G	0.533797	1006
15	rs148542678	T	C	0.0139165	1006
15	rs2139445	G	A	0.782306	1006
15	rs2139446	G	A	0.782306	1006
15	rs2139447	G	A	0.787276	1006
15	rs7168166	C	T	0.208748	1006
15	rs147264423	A	G	0.0139165	1006
15	rs11635744	A	G	0.532803	1006
15	rs11631240	T	G	0.531809	1006
15	rs72736770	C	T	0.208748	1006
15	rs140767623	G	A	0.0258449	1006
15	rs76302365	C	T	0.156064	1006
15	rs4887041	C	T	0.236581	1006
15	rs76673116	G	A	0.491054	1006
15	rs34659776	G	A	0.483101	1006
15	rs189189558	A	C	0.0139165	1006
15	rs12905421	C	T	0.483101	1006
15	rs11072755	T	C	0.514911	1006
15	rs12906502	G	T	0.277336	1006
15	rs7177322	G	A	0.483101	1006
15	rs117377573	T	C	0.0129225	1006
15	rs12592250	T	C	0.485089	1006
15	rs4887042	G	A	0.22664	1006
15	rs2056307	A	T	0.512922	1006
15	rs11638058	C	G	0.300199	1006
15	rs1850887	A	G	0.310139	1006
15	rs12591147	C	T	0.300199	1006
15	rs2037348	G	A	0.813121	1006
15	rs28709928	G	A	0.238569	1006
15	rs80202087	G	A	0.213718	1006
15	rs28385476	T	A	0.238569	1006
15	rs72736777	C	G	0.0397614	1006
15	rs11072756	G	T	0.310139	1006
15	rs12439071	A	G	0.32008	1006
15	rs117618552	G	A	0.0506958	1006
15	rs141968024	G	A	0.0347913	1006
15	rs1105190	G	A	0.557654	1006
15	rs3843956	A	C	0.549702	1006
15	rs3850090	C	G	0.557654	1006
15	rs3850091	C	G	0.55666	1006
15	rs2037351	A	T	0.328032	1006
15	rs2037349	G	A	0.557654	1006
15	rs75404371	G	A	0.0188867	1006
15	rs12594605	C	T	0.553678	1006
15	rs569320496	T	C	0.00298211	1006
15	rs7179924	G	A	0.315109	1006
15	rs28534884	T	C	0.225646	1006
15	rs9920822	C	G	0.828032	1006
15	rs28428764	G	A	0.232604	1006
15	rs7176305	A	G	0.224652	1006
15	rs76660386	C	A	0.143141	1006
15	rs4624138	G	T	0.112326	1006
15	rs4389115	C	G	0.112326	1006
15	rs11072757	G	A	0.332008	1006
15	rs8036879	A	G	0.685885	1006
15	rs2869028	G	A	0.219682	1006
15	rs28483565	G	T	0.109344	1006
15	rs1985078	C	A	0.109344	1006
15	rs139404609	A	G	0.0347913	1006
15	rs143617012	C	T	0.0119284	1006
15	rs2869033	C	G	0.337972	1006
15	rs9920270	T	C	0.342942	1006
15	rs9920189	A	C	0.601392	1006
15	rs4243078	A	G	0.777336	1006
15	rs77879093	C	T	0.0745527	1006
15	rs7173888	G	C	0.316103	1006
15	rs2869036	G	A	0.744533	1006
15	rs12914703	T	A	0.219682	1006
15	rs140051025	T	C	0.0159046	1006
15	rs7170528	C	A	0.220676	1006
15	rs4304991	G	A	0.183897	1006
15	rs149575163	T	C	0.0526839	1006
15	rs4503760	C	T	0.183897	1006
15	rs6495295	T	C	0.222664	1006
15	rs12912389	C	T	0.110338	1006
15	rs12912686	G	A	0.110338	1006
15	rs4502185	C	T	0.308151	1006
15	rs4591101	C	T	0.308151	1006
15	rs2869037	A	G	0.722664	1006
15	rs55856821	C	T	0.210736	1006
15	rs12902531	G	A	0.109344	1006
15	rs75020883	G	A	0.0159046	1006
15	rs62010378	T	C	0.181909	1006
15	rs12913908	G	A	0.219682	1006
15	rs56394619	T	C	0.142147	1006
15	rs12900333	C	T	0.0914513	1006
15	rs10152251	G	A	0.568588	1006
15	rs151157799	T	A	0.00994036	1006
15	rs4243081	T	C	0.568588	1006
15	rs11635500	A	G	0.568588	1006
15	rs2002403	G	A	0.0149105	1006
15	rs4283201	A	C	0.568588	1006
15	rs143076710	T	A	0.0337972	1006
15	rs11638077	G	A	0.0536779	1006
15	rs4243082	C	T	0.66004	1006
15	rs4887047	C	G	0.0188867	1006
15	rs11630879	A	G	0.380716	1006
15	rs62010380	C	T	0.180915	1006
15	rs56410797	G	A	0.337972	1006
15	rs55642616	G	A	0.17992	1006
15	rs11635031	A	G	0.379722	1006
15	rs11635084	A	G	0.38668	1006
15	rs11635330	C	T	0.379722	1006
15	rs28496041	C	T	0.0427435	1006
15	rs77446591	C	T	0.0864811	1006
15	rs4516196	C	T	0.112326	1006
15	rs2869039	G	C	0.582505	1006
15	rs2869040	C	T	0.5666	1006
15	rs3743086	A	G	0.0139165	1006
15	rs118059985	T	C	0.0228628	1006
15	rs2869042	T	A	0.576541	1006
15	rs2869043	A	G	0.101392	1006
15	rs2009293	T	C	0.196819	1006
15	rs16969763	G	A	0.0526839	1006
15	rs4887049	A	T	0.196819	1006
15	rs185280327	G	A	0.00994036	1006
15	rs4887050	A	T	0.195825	1006
15	rs58973764	T	C	0.576541	1006
15	rs12906894	T	C	0.102386	1006
15	rs72736790	A	G	0.00795229	1006
15	rs8042381	C	T	0.197813	1006
15	rs7183387	C	G	0.203777	1006
15	rs35507142	C	T	0.0139165	1006
15	rs6495296	A	G	0.583499	1006
15	rs8034354	T	C	0.371769	1006
15	rs6495297	T	C	0.583499	1006
15	rs28428872	T	C	0.569583	1006
15	rs188949623	G	T	0.00994036	1006
15	rs7179171	A	G	0.197813	1006
15	rs80231189	G	A	0.111332	1006
15	rs7163013	C	T	0.56163	1006
15	rs58498078	G	A	0.0139165	1006
15	rs8036991	C	A	0.0139165	1006
15	rs28790408	A	T	0.0666004	1006
15	rs12907636	T	A	0.112326	1006
15	rs12911913	T	G	0.11332	1006
15	rs4887052	G	A	0.195825	1006
15	rs12917000	G	A	0.0994036	1006
15	rs7167701	G	A	0.311133	1006
15	rs62010386	G	A	0.197813	1006
15	rs55832521	C	T	0.205765	1006
15	rs11637052	A	G	0.0994036	1006
15	rs62010387	G	A	0.198807	1006
15	rs147548723	G	A	0.0139165	1006
15	rs6495298	A	T	0.355865	1006
15	rs7180928	C	G	0.148111	1006
15	rs7182596	T	G	0.15507	1006
15	rs7170281	C	T	0.150099	1006
15	rs7171749	T	C	0.355865	1006
15	rs6495300	C	T	0.194831	1006
15	rs2869029	A	C	0.358847	1006
15	rs2903992	G	A	0.194831	1006
15	rs11631453	C	A	0.0994036	1006
15	rs58374597	T	A	0.0178926	1006
15	rs12913946	T	C	0.736581	1006
15	rs28475146	T	G	0.234592	1006
15	rs12912970	A	C	0.480119	1006
15	rs28526814	T	C	0.258449	1006
15	rs7183034	C	T	0.478131	1006
15	rs11630911	A	G	0.276342	1006
15	rs2869030	G	T	0.762425	1006
15	rs143127868	A	G	0.0178926	1006
15	rs147055595	A	G	0.00795229	1006
15	rs72736798	G	A	0.0308151	1006
15	rs146441572	C	A	0.0178926	1006
15	rs4436747	A	G	0.413519	1006
15	rs78963847	G	C	0.0218688	1006
15	rs2869032	C	T	0.790258	1006
15	rs11632223	T	C	0.279324	1006
15	rs76184288	C	T	0.0328032	1006
15	rs4381564	G	A	0.22664	1006
15	rs4390557	T	C	0.420477	1006
15	rs2869045	T	C	0.790258	1006
15	rs72736802	A	T	0.387674	1006
15	rs72738704	G	C	0.369781	1006
15	rs74323332	G	C	0.0308151	1006
15	rs2656055	C	A	0.784294	1006
15	rs76000393	T	C	0.0109344	1006
15	rs2869046	T	C	0.452286	1006
15	rs2568497	G	T	0.785288	1006
15	rs11072762	G	C	0.420477	1006
15	rs78555828	C	A	0.0705765	1006
15	rs2568498	A	T	0.416501	1006
15	rs12911087	A	T	0.0377734	1006
15	rs2568499	T	C	0.785288	1006
15	rs2656056	T	C	0.785288	1006
15	rs12916769	A	G	0.223658	1006
15	rs2656058	G	T	0.415507	1006
15	rs117276389	G	A	0.0129225	1006
15	rs11072763	A	G	0.77336	1006
15	rs1394371	C	T	0.32008	1006
15	rs12903150	A	G	0.225646	1006
15	rs72738710	C	T	0.0188867	1006
15	rs12908534	A	G	0.225646	1006
15	rs2036528	G	C	0.786282	1006
15	rs2036529	A	T	0.786282	1006
15	rs12899425	G	A	0.222664	1006
15	rs12899131	A	G	0.403579	1006
15	rs2568500	C	T	0.405567	1006
15	rs2036532	G	A	0.403579	1006
15	rs2656070	A	G	0.784294	1006
15	rs17483548	G	A	0.369781	1006
15	rs954144	C	T	0.404573	1006
15	rs17405217	C	T	0.369781	1006
15	rs150470954	C	T	0.0119284	1006
15	rs924840	T	A	0.784294	1006
15	rs72738715	A	G	0.145129	1006
15	rs2938671	A	G	0.784294	1006
15	rs117028191	A	G	0.0318091	1006
15	rs17483686	A	T	0.37674	1006
15	rs17483721	T	C	0.377734	1006
15	rs11072765	A	G	0.403579	1006
15	rs1847529	A	C	0.404573	1006
15	rs55983731	C	T	0.37674	1006
15	rs8041628	C	G	0.404573	1006
15	rs72738718	G	C	0.37674	1006
15	rs529466075	G	T	0.0119284	1006
15	rs11630115	C	T	0.222664	1006
15	rs11630228	G	A	0.222664	1006
15	rs2568488	T	A	0.785288	1006
15	rs2568490	T	C	0.785288	1006
15	rs2915695	T	C	0.785288	1006
15	rs2089162	A	G	0.370775	1006
15	rs117267645	C	T	0.0506958	1006
15	rs2568493	G	A	0.785288	1006
15	rs2938670	T	G	0.379722	1006
15	rs2656052	A	C	0.379722	1006
15	rs2568494	G	A	0.379722	1006
15	rs79234075	C	A	0.0328032	1006
15	rs2656074	T	C	0.785288	1006
15	rs7181486	T	C	0.377734	1006
15	rs2656073	T	G	0.785288	1006
15	rs17483929	G	A	0.37674	1006
15	rs56219465	A	G	0.377734	1006
15	rs10519198	C	A	0.402584	1006
15	rs2958719	G	A	0.785288	1006
15	rs12909921	A	G	0.403579	1006
15	rs12910090	A	C	0.405567	1006
15	rs2656072	A	G	0.785288	1006
15	rs12916396	G	A	0.222664	1006
15	rs12916558	G	A	0.222664	1006
15	rs2656071	T	A	0.785288	1006
15	rs76711744	C	T	0.0328032	1006
15	rs2656069	C	T	0.785288	1006
15	rs75577625	C	T	0.0188867	1006
15	rs2869048	A	G	0.180915	1006
15	rs72738727	C	T	0.00795229	1006
15	rs72738729	T	C	0.180915	1006
15	rs78385743	A	T	0.0367793	1006
15	rs2656065	G	A	0.38171	1006
15	rs11637656	C	T	0.600398	1006
15	rs12442456	G	T	0.136183	1006
15	rs2568485	C	T	0.785288	1006
15	rs72738732	C	G	0.369781	1006
15	rs2568483	G	A	0.785288	1006
15	rs11639224	A	G	0.403579	1006
15	rs1964678	A	G	0.601392	1006
15	rs2009746	A	G	0.378728	1006
15	rs16969874	T	C	0.180915	1006
15	rs57839482	T	C	0.180915	1006
15	rs2938674	C	A	0.214712	1006
15	rs111894579	A	G	0.0109344	1006
15	rs958025	C	T	0.214712	1006
15	rs61299530	G	A	0.17992	1006
15	rs61388072	G	A	0.17992	1006
15	rs4887057	G	A	0.398608	1006
15	rs17484235	C	G	0.369781	1006
15	rs12917068	G	A	0.0526839	1006
15	rs28480606	A	G	0.214712	1006
15	rs17405883	T	C	0.0318091	1006
15	rs114642875	G	A	0.0178926	1006
15	rs191182335	C	T	0.028827	1006
15	rs7174190	C	T	0.214712	1006
15	rs3817092	A	G	0.180915	1006
15	rs8036042	G	A	0.180915	1006
15	rs72738736	G	T	0.377734	1006
15	rs16969883	C	T	0.180915	1006
15	rs12593229	T	G	0.601392	1006
15	rs1504550	A	G	0.365805	1006
15	rs1504549	C	T	0.599404	1006
15	rs12910910	C	T	0.600398	1006
15	rs117181913	T	G	0.027833	1006
15	rs117592333	G	A	0.0318091	1006
15	rs28602670	C	G	0.214712	1006
15	rs8043227	C	G	0.601392	1006
15	rs12916801	A	G	0.601392	1006
15	rs182292945	G	T	0.0188867	1006
15	rs78901746	G	A	0.17992	1006
15	rs11634990	T	C	0.180915	1006
15	rs11072766	C	T	0.214712	1006
15	rs17484524	A	G	0.369781	1006
15	rs35031105	C	T	0.214712	1006
15	rs113011956	G	A	0.180915	1006
15	rs112337935	C	T	0.180915	1006
15	rs12914994	C	T	0.223658	1006
15	rs8042238	C	T	0.601392	1006
15	rs8042260	A	G	0.601392	1006
15	rs10851906	A	G	0.214712	1006
15	rs16969892	A	G	0.027833	1006
15	rs77235292	C	G	0.180915	1006
15	rs55786254	G	T	0.00795229	1006
15	rs16969894	C	T	0.218688	1006
15	rs12903285	A	G	0.604374	1006
15	rs12903295	A	G	0.604374	1006
15	rs12904234	C	T	0.60338	1006
15	rs36146269	T	A	0.601392	1006
15	rs12101809	C	T	0.214712	1006
15	rs117468857	G	A	0.0318091	1006
15	rs2036533	G	A	0.214712	1006
15	rs4887059	C	T	0.600398	1006
15	rs16969899	T	G	0.180915	1006
15	rs75430714	A	T	0.0487078	1006
15	rs11858836	G	A	0.366799	1006
15	rs28511883	C	T	0.214712	1006
15	rs72738743	T	G	0.180915	1006
15	rs183979453	G	A	0.0198807	1006
15	rs11636431	G	C	0.223658	1006
15	rs72738746	G	T	0.0198807	1006
15	rs965604	G	A	0.601392	1006
15	rs13180	C	T	0.600398	1006
15	rs2292116	T	C	0.181909	1006
15	rs72738749	C	T	0.00497018	1006
15	rs2292115	A	G	0.0328032	1006
15	rs3743079	C	T	0.180915	1006
15	rs12899351	T	C	0.600398	1006
15	rs7174348	G	A	0.214712	1006
15	rs1062980	T	C	0.395626	1006
15	rs534792754	G	T	0.00994036	1006
15	rs17406522	A	G	0.0506958	1006
15	rs16969906	T	C	0.180915	1006
15	rs12594711	C	T	0.600398	1006
15	rs11637193	C	T	0.180915	1006
15	rs71402943	G	A	0.0367793	1006
15	rs4362358	C	T	0.601392	1006
15	rs58766815	C	T	0.180915	1006
15	rs74925218	C	T	0.213718	1006
15	rs72738757	C	T	0.17992	1006
15	rs9672607	T	A	0.814115	1006
15	rs9672608	T	A	0.213718	1006
15	rs111542464	C	G	0.145129	1006
15	rs57338032	A	G	0.17992	1006
15	rs6495304	G	A	0.962227	1006
15	rs11852372	A	C	0.364811	1006
15	rs117358101	C	A	0.0427435	1006
15	rs9788682	G	A	0.220676	1006
15	rs9788721	C	T	0.612326	1006
15	rs7164594	C	T	0.240557	1006
15	rs8034191	T	C	0.374751	1006
15	rs117034501	C	A	0.0308151	1006
15	rs183603441	T	A	0.0119284	1006
15	rs28437878	C	T	0.237575	1006
15	rs5022780	A	T	0.369781	1006
15	rs62008174	C	T	0.371769	1006
15	rs151211237	G	C	0.0109344	1006
15	rs12910978	A	G	0.371769	1006
15	rs12912673	T	C	0.371769	1006
15	rs12913173	T	C	0.372763	1006
15	rs12912022	A	G	0.363817	1006
15	rs12591557	A	G	0.371769	1006
15	rs12438181	G	A	0.238569	1006
15	rs12441426	T	C	0.236581	1006
15	rs62008193	G	A	0.371769	1006
15	rs62008194	G	T	0.371769	1006
15	rs10519203	G	A	0.621272	1006
15	rs7181245	C	T	0.237575	1006
15	rs12914694	G	A	0.371769	1006
15	rs7181447	A	G	0.237575	1006
15	rs7163730	A	G	0.235586	1006
15	rs61204066	G	A	0.235586	1006
15	rs12900783	G	A	0.371769	1006
15	rs8031948	G	T	0.374751	1006
15	rs147760547	A	G	0.0238569	1006
15	rs12594391	A	G	0.372763	1006
15	rs12910969	G	A	0.371769	1006
15	rs12910726	C	T	0.371769	1006
15	rs117669461	A	C	0.0198807	1006
15	rs4461039	A	T	0.237575	1006
15	rs8042849	C	T	0.609344	1006
15	rs187618975	C	T	0.0159046	1006
15	rs1504545	G	C	0.371769	1006
15	rs952215	T	C	0.370775	1006
15	rs952216	C	T	0.370775	1006
15	rs12902493	C	G	0.370775	1006
15	rs12903129	C	T	0.369781	1006
15	rs12441354	G	A	0.237575	1006
15	rs11636131	C	T	0.370775	1006
15	rs11632604	T	C	0.370775	1006
15	rs12910289	T	G	0.370775	1006
15	rs2869055	G	C	0.616302	1006
15	rs7169584	A	T	0.234592	1006
15	rs12910100	C	T	0.370775	1006
15	rs12915428	G	A	0.370775	1006
15	rs12900612	C	T	0.370775	1006
15	rs1847530	G	A	0.370775	1006
15	rs1504546	C	T	0.370775	1006
15	rs11630349	C	T	0.370775	1006
15	rs80267880	A	C	0.0705765	1006
15	rs12438659	G	A	0.235586	1006
15	rs12906284	C	T	0.370775	1006
15	rs12906846	G	A	0.370775	1006
15	rs12907169	G	C	0.371769	1006
15	rs3885951	A	G	0.106362	1006
15	rs11633027	C	T	0.0159046	1006
15	rs931794	G	A	0.617296	1006
15	rs56007453	T	C	0.369781	1006
15	rs17407257	A	G	0.369781	1006
15	rs12916999	C	T	0.370775	1006
15	rs2036534	T	C	0.234592	1006
15	rs72738786	G	T	0.37674	1006
15	rs117730351	C	T	0.027833	1006
15	rs12439240	T	C	0.239563	1006
15	rs34664138	T	G	0.238569	1006
15	rs34138960	A	G	0.238569	1006
15	rs12915366	G	A	0.368787	1006
15	rs35212593	G	A	0.238569	1006
15	rs12915652	G	A	0.368787	1006
15	rs56117933	T	C	0.228628	1006
15	rs12916483	G	A	0.372763	1006
15	rs3813572	T	C	0.372763	1006
15	rs3813571	G	T	0.371769	1006
15	rs3813570	T	C	0.239563	1006
15	rs57064725	C	A	0.241551	1006
15	rs59133824	C	A	0.238569	1006
15	rs59683676	T	C	0.238569	1006
15	rs141607049	C	A	0.0248509	1006
15	rs55690619	A	G	0.628231	1006
15	rs4886571	G	A	0.627237	1006
15	rs4243083	C	G	0.627237	1006
15	rs41280046	A	G	0.0715706	1006
15	rs2292117	A	G	0.628231	1006
15	rs141147481	C	G	0.0228628	1006
15	rs11858230	A	G	0.628231	1006
15	rs28438420	A	T	0.614314	1006
15	rs8025429	G	A	0.627237	1006
15	rs28392948	T	C	0.628231	1006
15	rs117422252	G	T	0.0129225	1006
15	rs4886572	A	G	0.628231	1006
15	rs28498264	C	T	0.234592	1006
15	rs4887062	G	A	0.619284	1006
15	rs76189127	C	A	0.0705765	1006
15	rs2869544	G	A	0.629225	1006
15	rs4887063	C	T	0.628231	1006
15	rs113352275	C	T	0.217694	1006
15	rs8053	T	C	0.628231	1006
15	rs1052035	T	C	0.0536779	1006
15	rs41280048	G	A	0.0198807	1006
15	rs1979907	T	C	0.624254	1006
15	rs1979906	C	T	0.624254	1006
15	rs1979905	A	C	0.624254	1006
15	rs4887064	G	C	0.625249	1006
15	rs12907966	C	T	0.375746	1006
15	rs1504548	T	G	0.624254	1006
15	rs117763346	G	A	0.0198807	1006
15	rs139776574	T	C	0.00994036	1006
15	rs1979908	C	T	0.624254	1006
15	rs880395	A	G	0.624254	1006
15	rs905740	T	C	0.624254	1006
15	rs7164030	G	A	0.624254	1006
15	rs905739	A	G	0.238569	1006
15	rs142842807	G	A	0.00994036	1006
15	rs376499689	T	C	0.0616302	1006
15	rs58365910	T	C	0.374751	1006
15	rs4275821	C	T	0.66998	1006
15	rs72740955	C	T	0.373757	1006
15	rs7173512	C	T	0.66998	1006
15	rs7173514	C	T	0.245527	1006
15	rs28395178	G	A	0.220676	1006
15	rs35775671	G	A	0.0437376	1006
15	rs2036527	G	A	0.373757	1006
15	rs72740960	A	G	0.0218688	1006
15	rs12900711	G	C	0.0437376	1006
15	rs112732227	A	G	0.0735586	1006
15	rs11636732	T	G	0.0437376	1006
15	rs34380619	G	A	0.0467197	1006
15	rs35759350	G	A	0.0457256	1006
15	rs71402946	T	G	0.0457256	1006
15	rs12911865	C	T	0.0457256	1006
15	rs3829787	C	T	0.328032	1006
15	rs12912321	G	A	0.0457256	1006
15	rs503464	T	A	0.255467	1006
15	rs55853698	T	G	0.372763	1006
15	rs55781567	C	G	0.375746	1006
15	rs684513	C	G	0.223658	1006
15	rs871058	G	A	0.313121	1006
15	rs140339604	G	A	0.00994036	1006
15	rs12907994	C	G	0.0427435	1006
15	rs12908606	G	T	0.0427435	1006
15	rs117994199	C	G	0.0139165	1006
15	rs1711731	G	A	0.224652	1006
15	rs11633958	C	T	0.362823	1006
15	rs7172118	C	A	0.365805	1006
15	rs57945453	C	T	0.341948	1006
15	rs667282	T	C	0.244533	1006
15	rs56219480	C	T	0.0487078	1006
15	rs79750594	T	C	0.0129225	1006
15	rs17486195	A	G	0.365805	1006
15	rs588765	T	C	0.612326	1006
15	rs61012457	C	G	0.341948	1006
15	rs6495306	G	A	0.612326	1006
15	rs140330585	G	A	0.365805	1006
15	rs12903839	C	G	0.0447316	1006
15	rs17486278	A	C	0.365805	1006
15	rs142388711	T	G	0.00894632	1006
15	rs2456020	C	T	0.246521	1006
15	rs2456019	T	G	0.656064	1006
15	rs72740964	G	A	0.363817	1006
15	rs601079	T	A	0.610338	1006
15	rs495956	C	T	0.65507	1006
15	rs495090	A	G	0.65507	1006
15	rs12911436	G	A	0.0447316	1006
15	rs471889	T	C	0.65507	1006
15	rs142403922	G	C	0.00894632	1006
15	rs576982	C	T	0.244533	1006
15	rs680244	T	C	0.610338	1006
15	rs621849	G	A	0.610338	1006
15	rs569207	C	T	0.244533	1006
15	rs637137	T	A	0.244533	1006
15	rs7180002	A	T	0.365805	1006
15	rs11633585	A	C	0.0447316	1006
15	rs116991229	T	C	0.0129225	1006
15	rs1700006	A	G	0.223658	1006
15	rs117962853	G	A	0.00894632	1006
15	rs692780	C	G	0.658052	1006
15	rs11637635	A	G	0.657058	1006
15	rs56390833	C	A	0.364811	1006
15	rs481134	A	G	0.614314	1006
15	rs951266	G	A	0.365805	1006
15	rs56160480	C	T	0.0168986	1006
15	rs555018	G	A	0.61332	1006
15	rs647041	T	C	0.61332	1006
15	rs12898919	G	C	0.0417495	1006
15	rs2229961	G	A	0.0129225	1006
15	rs12903575	G	A	0.0427435	1006
15	rs17408276	T	C	0.342942	1006
15	rs16969968	G	A	0.365805	1006
15	rs584135	A	G	0.656064	1006
15	rs518425	A	G	0.28827	1006
15	rs514743	T	A	0.657058	1006
15	rs76474922	A	C	0.0964215	1006
15	rs12901535	G	A	0.0357853	1006
15	rs615470	T	C	0.656064	1006
15	rs8192482	C	T	0.365805	1006
15	rs4887067	G	A	0.365805	1006
15	rs12899226	T	G	0.0437376	1006
15	rs660652	A	G	0.656064	1006
15	rs472054	A	G	0.656064	1006
15	rs578776	G	A	0.281312	1006
15	rs12909340	C	A	0.0357853	1006
15	rs56276142	T	C	0.38668	1006
15	rs6495307	C	T	0.38668	1006
15	rs12911602	T	C	0.38668	1006
15	rs12910984	G	A	0.757455	1006
15	rs189302121	A	T	0.0328032	1006
15	rs112272197	C	T	0.0586481	1006
15	rs7359276	C	T	0.755467	1006
15	rs62010327	G	A	0.33996	1006
15	rs12901300	G	A	0.38668	1006
15	rs1051730	G	A	0.368787	1006
15	rs55958820	G	T	0.00795229	1006
15	rs3743078	C	G	0.755467	1006
15	rs3743077	C	T	0.38668	1006
15	rs62010328	C	T	0.333002	1006
15	rs1317286	A	G	0.371769	1006
15	rs938682	G	A	0.757455	1006
15	rs12904589	A	G	0.0357853	1006
15	rs12914385	C	T	0.404573	1006
15	rs55676755	C	G	0.368787	1006
15	rs56077333	C	A	0.365805	1006
15	rs7182583	G	C	0.342942	1006
15	rs7183604	T	C	0.757455	1006
15	rs111725959	G	A	0.342942	1006
15	rs11637630	G	A	0.757455	1006
15	rs145649011	T	C	0.0159046	1006
15	rs7495518	C	T	0.333002	1006
15	rs112878080	A	G	0.369781	1006
15	rs138544659	T	G	0.369781	1006
15	rs113931022	C	T	0.369781	1006
15	rs186873689	G	A	0.00795229	1006
15	rs146009840	A	T	0.366799	1006
15	rs77438700	A	G	0.0725646	1006
15	rs2869546	C	T	0.650099	1006
15	rs7177514	C	G	0.240557	1006
15	rs6495308	T	C	0.240557	1006
15	rs62010331	C	A	0.0109344	1006
15	rs12443170	G	A	0.125249	1006
15	rs8042059	A	C	0.240557	1006
15	rs8042494	C	T	0.240557	1006
15	rs8042374	A	G	0.240557	1006
15	rs8043009	G	C	0.240557	1006
15	rs28681284	C	T	0.220676	1006
15	rs4887069	A	G	0.246521	1006
15	rs8192479	C	T	0.0218688	1006
15	rs3743075	T	C	0.659046	1006
15	rs3743074	G	A	0.657058	1006
15	rs3743073	G	T	0.656064	1006
15	rs3825845	C	T	0.238569	1006
15	rs28669908	C	A	0.2167	1006
15	rs8040868	T	C	0.416501	1006
15	rs8192475	C	T	0.0407555	1006
15	rs4243084	G	C	0.374751	1006
15	rs2067808	G	A	0.350895	1006
15	rs1878399	G	C	0.609344	1006
15	rs4366683	C	T	0.579523	1006
15	rs4352017	A	C	0.606362	1006
15	rs8025188	C	G	0.607356	1006
15	rs117832812	C	A	0.0934394	1006
15	rs72740994	C	T	0.028827	1006
15	rs7170068	G	A	0.233598	1006
15	rs12907519	T	C	0.0427435	1006
15	rs13329271	A	C	0.232604	1006
15	rs8039449	C	T	0.39662	1006
15	rs8023462	C	T	0.664016	1006
15	rs6495309	C	T	0.230616	1006
15	rs10851907	G	A	0.431412	1006
15	rs55958997	C	A	0.39662	1006
15	rs11635955	G	A	0.0328032	1006
15	rs4887070	C	T	0.662028	1006
15	rs2904130	C	G	0.66501	1006
15	rs55952530	C	T	0.0397614	1006
15	rs1948	A	G	0.680915	1006
15	rs113503352	C	T	0.00894632	1006
15	rs62010332	G	C	0.32505	1006
15	rs76152270	C	T	0.00894632	1006
15	rs12593950	G	C	0.236581	1006
15	rs7178270	C	G	0.363817	1006
15	rs55919125	G	A	0.0646123	1006
15	rs2869548	G	A	0.387674	1006
15	rs71528526	C	T	0.00894632	1006
15	rs12914008	G	A	0.0318091	1006
15	rs28534575	T	G	0.235586	1006
15	rs17487223	C	T	0.387674	1006
15	rs77802411	T	C	0.0328032	1006
15	rs4887072	A	G	0.236581	1006
15	rs950776	T	C	0.32505	1006
15	rs72743157	G	A	0.00894632	1006
15	rs72743158	T	C	0.397614	1006
15	rs12440014	C	G	0.244533	1006
15	rs12440298	G	T	0.984095	1006
15	rs12441088	G	T	0.744533	1006
15	rs67175876	G	A	0.789264	1006
15	rs79609284	G	A	0.335984	1006
15	rs11636605	A	G	0.789264	1006
15	rs11636753	G	T	0.379722	1006
15	rs57728226	G	C	0.372763	1006
15	rs12441998	G	A	0.78827	1006
15	rs11072768	T	G	0.789264	1006
15	rs36045869	C	T	0.373757	1006
15	rs1316971	A	G	0.78827	1006
15	rs9920506	A	G	0.832008	1006
15	rs141208602	T	G	0.0318091	1006
15	rs67426328	C	G	0.404573	1006
15	rs3813567	G	A	0.782306	1006
15	rs187891813	A	C	0.00695825	1006
15	rs72743168	C	T	0.0586481	1006
15	rs11637890	C	G	0.367793	1006
15	rs11633223	T	C	0.367793	1006
15	rs55988292	A	G	0.404573	1006
15	rs80178211	C	T	0.0178926	1006
15	rs117756166	T	C	0.0636183	1006
15	rs12915539	T	A	0.353877	1006
15	rs3971872	T	C	0.910537	1006
15	rs12901971	T	G	0.774354	1006
15	rs12902294	T	C	0.774354	1006
15	rs117023334	G	C	0.0188867	1006
15	rs11633178	A	G	0.404573	1006
15	rs11634351	G	A	0.404573	1006
15	rs8023822	C	G	0.77833	1006
15	rs117143369	G	A	0.0188867	1006
15	rs118092991	T	C	0.0188867	1006
15	rs12594247	C	T	0.143141	1006
15	rs117214547	T	C	0.0188867	1006
15	rs1021070	C	G	0.370775	1006
15	rs138717458	T	C	0.0188867	1006
15	rs2170311	G	A	0.406561	1006
15	rs7181405	A	G	0.372763	1006
15	rs11638830	G	C	0.406561	1006
15	rs12900336	G	A	0.922465	1006
15	rs12900519	C	T	0.922465	1006
15	rs117598573	A	C	0.0168986	1006
15	rs148826117	T	C	0.0159046	1006
15	rs12915669	A	C	0.762425	1006
15	rs12443430	T	C	0.0168986	1006
15	rs148240261	G	A	0.0188867	1006
15	rs116971060	T	G	0.0188867	1006
15	rs4887074	G	C	0.758449	1006
15	rs11072774	C	T	0.162028	1006
15	rs12912524	G	A	0.758449	1006
15	rs4887075	C	T	0.923459	1006
15	rs78729506	C	T	0.0168986	1006
15	rs12593043	T	A	0.924453	1006
15	rs75106522	G	A	0.0487078	1006
15	rs12595350	G	A	0.145129	1006
15	rs7163204	G	A	0.145129	1006
15	rs17487514	C	T	0.280318	1006
15	rs7164665	T	C	0.145129	1006
15	rs143527274	C	T	0.028827	1006
15	rs12437528	G	T	0.0168986	1006
15	rs12437537	A	C	0.0149105	1006
15	rs12899135	A	G	0.407555	1006
15	rs144573677	G	A	0.0347913	1006
15	rs143761305	C	T	0.0168986	1006
15	rs12148319	A	G	0.145129	1006
15	rs12910237	C	T	0.351889	1006
15	rs1996371	T	C	0.407555	1006
15	rs75099792	C	T	0.0168986	1006
15	rs148747811	G	A	0.0149105	1006
15	rs111732170	G	A	0.00894632	1006
15	rs8034028	T	C	0.904573	1006
15	rs12594550	C	G	0.143141	1006
15	rs6495312	T	C	0.923459	1006
15	rs6495314	A	C	0.411531	1006
15	rs12324203	G	A	0.0437376	1006
15	rs58946838	A	C	0.341948	1006
15	rs117899833	A	G	0.0149105	1006
15	rs144425814	C	T	0.0447316	1006
15	rs180767693	C	T	0.0178926	1006
15	rs922691	A	G	0.343936	1006
15	rs12905641	C	T	0.336978	1006
15	rs76912891	G	A	0.0616302	1006
15	rs8032156	A	G	0.821074	1006
15	rs142830525	T	C	0.0178926	1006
15	rs74634068	G	A	0.0437376	1006
15	rs7178007	G	A	0.336978	1006
15	rs61630816	T	C	0.336978	1006
15	rs34694149	C	T	0.336978	1006
15	rs11072783	G	A	0.821074	1006
15	rs11072784	T	C	0.821074	1006
15	rs11639372	C	T	0.406561	1006
15	rs12902602	A	G	0.404573	1006
15	rs1021071	G	C	0.405567	1006
15	rs11072785	C	T	0.404573	1006
15	rs11857532	T	G	0.451292	1006
15	rs62010525	C	G	0.176938	1006
15	rs117089103	T	C	0.0178926	1006
15	rs4886579	C	T	0.403579	1006
15	rs76507625	T	C	0.0626243	1006
15	rs4886580	T	G	0.404573	1006
15	rs16970006	T	C	0.0775348	1006
15	rs8032552	T	C	0.237575	1006
15	rs78713550	C	T	0.0198807	1006
15	rs77163824	A	G	0.0437376	1006
15	rs148945620	T	C	0.0178926	1006
15	rs11072787	T	C	0.240557	1006
15	rs8043105	C	T	0.0437376	1006
15	rs8043123	C	T	0.237575	1006
15	rs72743197	C	G	0.0258449	1006
15	rs57260218	C	T	0.237575	1006
15	rs8038920	A	G	0.644135	1006
15	rs72743198	T	C	0.0178926	1006
15	rs62010551	G	A	0.0159046	1006
15	rs77953393	G	A	0.0159046	1006
15	rs72743199	A	T	0.403579	1006
15	rs73467254	G	C	0.0208748	1006
15	rs11072788	G	C	0.0188867	1006
15	rs1158778	A	T	0.0228628	1006
15	rs147975447	T	C	0.0188867	1006
15	rs141707143	G	C	0.0188867	1006
15	rs61142483	T	G	0.0228628	1006
15	rs4887077	C	T	0.403579	1006
15	rs73467256	C	T	0.0218688	1006
15	rs74024423	C	T	0.0228628	1006
15	rs113690535	A	G	0.0228628	1006
15	rs34275594	A	C	0.341948	1006
15	rs12901913	C	T	0.403579	1006
15	rs6495315	T	C	0.0228628	1006
15	rs12908979	T	A	0.0139165	1006
15	rs113718125	G	A	0.0228628	1006
15	rs113413210	T	C	0.0228628	1006
15	rs75611532	G	T	0.0188867	1006
15	rs11638372	C	T	0.404573	1006
15	rs922692	C	A	0.404573	1006
15	rs76231650	A	T	0.0188867	1006
15	rs28444683	C	A	0.326044	1006
15	rs78000890	C	G	0.0357853	1006
15	rs117370250	G	A	0.955268	1006
15	rs28661610	G	A	0.22664	1006
15	rs3825806	C	A	0.972167	1006
15	rs6495316	T	A	0.975149	1006
15	rs8041377	A	G	0.0228628	1006
15	rs12593207	G	A	0.0984095	1006
15	rs62010552	T	C	0.218688	1006
15	rs76074408	A	G	0.028827	1006
15	rs151118057	G	A	0.0139165	1006
15	rs146658341	T	G	0.0109344	1006
15	rs75299846	A	G	0.0328032	1006
15	rs1114829	G	A	0.219682	1006
15	rs112392779	A	G	0.0666004	1006
15	rs8039600	G	A	0.2167	1006
15	rs148276639	A	C	0.0159046	1006
15	rs147253142	T	A	0.028827	1006
15	rs7163236	C	A	0.2167	1006
15	rs36073954	G	C	0.0129225	1006
15	rs6495317	A	C	0.219682	1006
15	rs11072790	C	T	0.410537	1006
15	rs7169223	A	G	0.350895	1006
15	rs6495318	G	C	0.22167	1006
15	rs72625802	G	A	0.2167	1006
15	rs140758331	C	G	0.0178926	1006
15	rs2869552	T	C	0.215706	1006
15	rs7170552	A	C	0.219682	1006
15	rs7170563	A	G	0.219682	1006
15	rs12910627	G	C	0.409543	1006
15	rs12442575	G	A	0.0745527	1006
15	rs12324870	C	T	0.360835	1006
15	rs563158703	C	G	0.00695825	1006
15	rs11072791	C	A	0.411531	1006
15	rs1825089	A	C	0.977137	1006
15	rs12907178	A	G	0.763419	1006
15	rs12907511	C	G	0.763419	1006
15	rs185913390	T	C	0.0119284	1006
15	rs11633519	A	G	0.763419	1006
15	rs11072792	A	G	0.426441	1006
15	rs12899940	C	T	0.746521	1006
15	rs72745107	G	T	0.0258449	1006
15	rs1842561	T	C	0.977137	1006
15	rs12901241	A	G	0.351889	1006
15	rs12905273	A	G	0.346918	1006
15	rs62010554	A	G	0.212724	1006
15	rs35704045	G	C	0.351889	1006
15	rs11633170	C	T	0.746521	1006
15	rs12592823	G	A	0.0884692	1006
15	rs140635457	G	A	0.0178926	1006
15	rs186165165	G	A	0.0168986	1006
15	rs35701817	A	G	0.335984	1006
15	rs11634543	C	T	0.411531	1006
15	rs11629824	T	G	0.747515	1006
15	rs11634628	G	A	0.746521	1006
15	rs11072793	G	A	0.746521	1006
15	rs11072794	T	C	0.746521	1006
15	rs62010555	G	A	0.335984	1006
15	rs2127900	G	A	0.964215	1006
15	rs11638490	C	T	0.409543	1006
15	rs182896567	A	T	0.0139165	1006
15	rs72745113	G	A	0.0357853	1006
15	rs9888691	T	C	0.746521	1006
15	rs71407274	C	T	0.0417495	1006
15	rs4887078	C	T	0.746521	1006
15	rs138759397	G	C	0.0258449	1006
15	rs62010556	G	A	0.335984	1006
15	rs58526289	T	C	0.335984	1006
15	rs34550457	G	A	0.335984	1006
15	rs2086484	T	C	0.964215	1006
15	rs7497235	G	A	0.746521	1006
15	rs560821321	A	G	0.0139165	1006
15	rs59671175	A	G	0.213718	1006
15	rs1808065	G	A	0.624254	1006
15	rs11629637	C	T	0.410537	1006
15	rs11629639	A	G	0.746521	1006
15	rs12899628	C	T	0.0218688	1006
15	rs3829786	C	A	0.410537	1006
15	rs899997	G	T	0.746521	1006
15	rs3813565	G	T	0.406561	1006
15	rs35583595	C	G	0.411531	1006
15	rs34563625	G	C	0.410537	1006
15	rs34422348	A	G	0.335984	1006
15	rs149353885	C	T	0.0248509	1006
15	rs2869554	T	C	0.410537	1006
15	rs12901331	T	C	0.335984	1006
15	rs1814880	T	C	0.748509	1006
15	rs1814879	G	T	0.962227	1006
15	rs1809412	C	T	0.746521	1006
15	rs34225855	C	G	0.409543	1006
15	rs34067845	T	C	0.335984	1006
15	rs1825082	G	A	0.410537	1006
15	rs1825083	T	C	0.410537	1006
15	rs1825085	A	G	0.410537	1006
15	rs11639049	A	G	0.410537	1006
15	rs11639166	G	C	0.410537	1006
15	rs11639181	A	G	0.410537	1006
15	rs11639375	G	A	0.410537	1006
15	rs11639382	G	A	0.410537	1006
15	rs11639347	C	T	0.410537	1006
15	rs34099810	A	G	0.335984	1006
15	rs11072797	A	T	0.979125	1006
15	rs9920207	G	A	0.973161	1006
15	rs1994018	G	A	0.209742	1006
15	rs2415186	A	G	0.335984	1006
15	rs4887086	C	T	0.414513	1006
15	rs4887087	C	T	0.410537	1006
15	rs4886586	G	A	0.413519	1006
15	rs4886587	T	A	0.414513	1006
15	rs67775542	A	G	0.33499	1006
15	rs11072799	G	T	0.749503	1006
15	rs1809414	G	T	0.749503	1006
15	rs1809415	C	T	0.210736	1006
15	rs34653907	G	A	0.329026	1006
15	rs1383634	T	C	0.745527	1006
15	rs1825086	A	G	0.745527	1006
15	rs1383635	T	C	0.744533	1006
15	rs1904920	C	T	0.745527	1006
15	rs12906171	C	T	0.33499	1006
15	rs2219939	G	A	0.745527	1006
15	rs34552906	A	G	0.328032	1006
15	rs35741852	G	A	0.328032	1006
15	rs12901228	G	T	0.745527	1006
15	rs58717592	T	C	0.209742	1006
15	rs11856441	T	G	0.751491	1006
15	rs142705205	G	A	0.0139165	1006
15	rs11853608	A	C	0.410537	1006
15	rs12907207	G	A	0.746521	1006
15	rs12906977	C	A	0.739563	1006
15	rs12906847	A	G	0.722664	1006
15	rs12907432	G	C	0.740557	1006
15	rs12907536	G	A	0.748509	1006
15	rs189891223	G	A	0.0139165	1006
15	rs12913779	T	C	0.746521	1006
15	rs755998	C	T	0.746521	1006
15	rs2017091	G	A	0.746521	1006
15	rs2005263	C	T	0.332008	1006
15	rs564795960	G	A	0.0109344	1006
15	rs62012588	G	A	0.217694	1006
15	rs2869571	G	A	0.210736	1006
15	rs2005057	G	C	0.956262	1006
15	rs113991567	A	G	0.0526839	1006
15	rs117670238	A	G	0.0318091	1006
15	rs117154586	C	T	0.0318091	1006
15	rs117459298	G	A	0.0178926	1006
15	rs2017295	G	A	0.328032	1006
15	rs2017296	A	C	0.964215	1006
15	rs2017297	T	C	0.742545	1006
15	rs7176070	T	C	0.751491	1006
15	rs56354501	A	G	0.415507	1006
15	rs12899201	G	A	0.744533	1006
15	rs12904489	T	A	0.744533	1006
15	rs8030335	G	A	0.743539	1006
15	rs114131019	G	T	0.0178926	1006
15	rs8030090	A	G	0.744533	1006
15	rs8031513	T	C	0.417495	1006
15	rs191269970	T	C	0.00397614	1006
15	rs7178741	C	A	0.927435	1006
15	rs56195905	A	C	0.415507	1006
15	rs12148817	A	G	0.743539	1006
15	rs143909767	A	G	0.0218688	1006
15	rs144002962	C	T	0.0139165	1006
15	rs12905116	T	A	0.688867	1006
15	rs3861181	C	A	0.188867	1006
15	rs3861180	A	G	0.940358	1006
15	rs4887091	T	C	0.740557	1006
15	rs4887092	T	C	0.743539	1006
15	rs143294586	G	A	0.0208748	1006
15	rs59414039	T	C	0.329026	1006
15	rs12910831	T	C	0.744533	1006
15	rs12909668	A	G	0.744533	1006
15	rs34019568	C	T	0.329026	1006
15	rs11632672	A	G	0.744533	1006
15	rs2589373	C	T	0.940358	1006
15	rs7182993	G	A	0.746521	1006
15	rs7182694	C	T	0.746521	1006
15	rs7182567	A	G	0.746521	1006
15	rs189305722	G	A	0.0168986	1006
15	rs11072800	A	G	0.744533	1006
15	rs138833245	T	C	0.0417495	1006
15	rs149372736	A	G	0.0417495	1006
15	rs2291196	C	T	0.187873	1006
15	rs147154214	C	T	0.0258449	1006
15	rs1964562	C	G	0.328032	1006
15	rs2622821	A	G	0.744533	1006
15	rs12906835	A	G	0.746521	1006
15	rs3743068	G	T	0.192843	1006
15	rs12439049	T	C	0.187873	1006
15	rs2929154	A	G	0.327038	1006
15	rs3743065	C	T	0.195825	1006
15	rs8024939	C	T	0.195825	1006
15	rs59934757	C	T	0.186879	1006
15	rs59888683	C	T	0.187873	1006
15	rs55834964	C	A	0.417495	1006
15	rs117829039	C	T	0.0178926	1006
15	rs2306469	C	T	0.185885	1006
15	rs2306468	A	G	0.185885	1006
15	rs2306467	G	C	0.185885	1006
15	rs7176492	C	T	0.195825	1006
15	rs7177143	G	A	0.195825	1006
15	rs112238647	C	T	0.0894632	1006
15	rs184659738	G	A	0.0119284	1006
15	rs1045130	G	A	0.326044	1006
15	rs12286	G	A	0.413519	1006
15	rs12438734	T	C	0.0884692	1006
15	rs12438758	T	C	0.228628	1006
15	rs7182642	C	T	0.410537	1006
15	rs555973978	G	A	0.00497018	1006
15	rs142667496	C	T	0.00795229	1006
15	rs80126792	A	G	0.00695825	1006
15	rs146904576	C	T	0.0129225	1006
15	rs12906653	G	A	0.412525	1006
15	rs2869868	G	A	0.745527	1006
15	rs34115022	C	G	0.328032	1006
15	rs2002854	A	G	0.746521	1006
15	rs4887096	T	C	0.417495	1006
15	rs2010752	T	C	0.946322	1006
15	rs1809419	G	A	0.415507	1006
15	rs12916326	A	G	0.417495	1006
15	rs12916648	C	T	0.415507	1006
15	rs112745574	C	T	0.0487078	1006
15	rs7495616	C	G	0.751491	1006
15	rs3934898	A	G	0.33002	1006
15	rs1809420	T	C	0.417495	1006
15	rs11633351	C	T	0.418489	1006
15	rs6495267	G	A	0.418489	1006
15	rs146703613	T	A	0.0159046	1006
15	rs117541407	C	A	0.0467197	1006
15	rs4243085	G	C	0.760437	1006
15	rs28699256	T	C	0.44831	1006
15	rs1810165	G	A	0.574553	1006
15	rs2904223	G	A	0.425447	1006
15	rs8043119	G	A	0.418489	1006
15	rs59709310	T	C	0.33499	1006
15	rs1807007	T	G	0.418489	1006
15	rs1807006	C	G	0.418489	1006
15	rs111775124	G	A	0.327038	1006
15	rs1809409	A	T	0.418489	1006
15	rs11635931	G	A	0.418489	1006
15	rs11635870	C	G	0.418489	1006
15	rs2869876	C	A	0.184891	1006
15	rs7174367	A	G	0.418489	1006
15	rs3743063	A	C	0.576541	1006
15	rs57708073	A	G	0.263419	1006
15	rs12900168	A	G	0.558648	1006
15	rs2277549	C	T	0.345924	1006
15	rs35934157	G	A	0.394632	1006
15	rs139648962	G	A	0.0318091	1006
15	rs4887102	A	G	0.390656	1006
15	rs7171347	G	A	0.332008	1006
15	rs7171045	C	T	0.336978	1006
15	rs78632183	T	G	0.649105	1006
15	rs7171578	C	T	0.394632	1006
15	rs7171916	G	C	0.600398	1006
15	rs191392179	C	T	0.026839	1006
15	rs12438645	A	G	0.264414	1006
15	rs149305049	C	T	0.0168986	1006
15	rs12906691	G	A	0.394632	1006
15	rs11854507	A	G	0.400596	1006
15	rs145673455	C	T	0.0745527	1006
15	rs7161774	G	T	0.596421	1006
15	rs62012628	C	T	0.289264	1006
15	rs28722937	T	C	0.0735586	1006
15	rs12907535	C	T	0.628231	1006
15	rs62012629	C	A	0.280318	1006
15	rs12907764	A	G	0.402584	1006
15	rs141851998	C	A	0.0139165	1006
15	rs12913260	G	A	0.406561	1006
15	rs1077190	T	G	0.192843	1006
15	rs2004039	A	G	0.684891	1006
15	rs2004038	G	A	0.409543	1006
15	rs4886982	A	G	0.682903	1006
15	rs59697303	C	T	0.272366	1006
15	rs112321636	G	T	0.409543	1006
15	rs61226407	G	C	0.409543	1006
15	rs1021069	C	G	0.0815109	1006
15	rs35474770	A	G	0.409543	1006
15	rs36061084	G	A	0.419483	1006
15	rs4887109	C	T	0.403579	1006
15	rs4886589	C	T	0.409543	1006
15	rs4886590	G	A	0.405567	1006
15	rs4886591	G	A	0.432406	1006
15	rs2046144	A	G	0.745527	1006
15	rs1976008	C	T	0.0308151	1006
15	rs118099388	C	T	0.0119284	1006
15	rs12050525	T	C	0.419483	1006
15	rs12440925	G	A	0.219682	1006
15	rs2904220	G	T	0.419483	1006
15	rs2869862	A	G	0.272366	1006
15	rs1825087	A	G	0.419483	1006
15	rs10851911	T	C	0.752485	1006
15	rs77338180	A	G	0.0516899	1006
15	rs11072806	G	A	0.419483	1006
15	rs12899147	A	G	0.420477	1006
15	rs79404250	G	A	0.0178926	1006
15	rs1994016	C	T	0.399602	1006
15	rs1994017	T	C	0.754473	1006
15	rs3743058	C	T	0.272366	1006
15	rs12905740	C	T	0.243539	1006
15	rs2277547	A	G	0.27336	1006
15	rs4886592	T	C	0.422465	1006
15	rs117189732	C	T	0.0864811	1006
15	rs2277546	C	A	0.421471	1006
15	rs2277545	T	C	0.422465	1006
15	rs11639044	C	T	0.422465	1006
15	rs1383633	A	T	0.0178926	1006
15	rs12438008	G	A	0.33002	1006
15	rs76161838	C	T	0.0218688	1006
15	rs1564499	T	C	0.756461	1006
15	rs12903203	T	C	0.422465	1006
15	rs1976007	T	C	0.757455	1006
15	rs117338136	G	C	0.102386	1006
15	rs117542630	C	G	0.0129225	1006
15	rs76017787	T	C	0.0367793	1006
15	rs11631955	A	G	0.421471	1006
15	rs5017824	G	A	0.0337972	1006
15	rs11632102	G	A	0.422465	1006
15	rs2904228	G	A	0.240557	1006
15	rs12437868	T	C	0.328032	1006
15	rs3743057	T	C	0.756461	1006
15	rs61752773	C	T	0.0308151	1006
15	rs3825807	A	G	0.427435	1006
15	rs7177699	T	C	0.427435	1006
15	rs138591531	C	T	0.0149105	1006
15	rs28610385	C	A	0.427435	1006
15	rs11638321	T	C	0.411531	1006
15	rs6495329	G	A	0.328032	1006
15	rs7173267	G	C	0.428429	1006
15	rs11634450	A	G	0.428429	1006
15	rs7169068	G	C	0.327038	1006
15	rs28691842	A	G	0.327038	1006
15	rs11856536	A	G	0.428429	1006
15	rs55695037	T	G	0.0248509	1006
15	rs4887113	C	T	0.428429	1006
15	rs8042170	G	A	0.755467	1006
15	rs8025960	G	A	0.275348	1006
15	rs11630027	C	A	0.755467	1006
15	rs28542482	G	A	0.755467	1006
15	rs113458918	C	T	0.327038	1006
15	rs8038189	G	C	0.746521	1006
15	rs12592721	G	C	0.428429	1006
15	rs145530098	C	T	0.0159046	1006
15	rs922693	G	A	0.745527	1006
15	rs6495330	C	G	0.327038	1006
15	rs112654305	T	C	0.0357853	1006
15	rs8029039	G	C	0.759443	1006
15	rs61393924	G	C	0.26839	1006
15	rs62014860	C	T	0.267396	1006
15	rs35969124	T	C	0.821074	1006
15	rs58676916	G	A	0.267396	1006
15	rs113052063	A	G	0.0735586	1006
15	rs7182809	G	C	0.818091	1006
15	rs11634042	C	T	0.424453	1006
15	rs7183257	G	A	0.32008	1006
15	rs7183621	G	A	0.744533	1006
15	rs1383636	G	A	0.739563	1006
15	rs62010961	C	G	0.122266	1006
15	rs62010962	G	A	0.199801	1006
15	rs12907065	A	G	0.379722	1006
15	rs74608880	G	A	0.0467197	1006
15	rs11638020	G	A	0.389662	1006
15	rs3890715	C	A	0.610338	1006
15	rs3971829	A	G	0.611332	1006
15	rs4387568	C	G	0.389662	1006
15	rs28513584	G	A	0.609344	1006
15	rs9806363	A	G	0.389662	1006
15	rs34372090	C	T	0.387674	1006
15	rs77719127	C	T	0.145129	1006
15	rs74703012	T	C	0.0705765	1006
15	rs4380028	C	T	0.389662	1006
15	rs11072807	A	G	0.609344	1006
15	rs7403593	A	G	0.389662	1006
15	rs7403728	T	G	0.389662	1006
15	rs75106109	C	T	0.0705765	1006
15	rs12898392	G	A	0.609344	1006
15	rs56683682	G	T	0.393638	1006
15	rs12899452	T	A	0.60338	1006
15	rs12898292	A	G	0.60835	1006
15	rs12898712	G	T	0.607356	1006
15	rs12898452	C	A	0.607356	1006
15	rs8027833	T	C	0.609344	1006
15	rs8026598	A	G	0.609344	1006
15	rs6495333	G	A	0.609344	1006
15	rs7166340	C	T	0.609344	1006
15	rs7167853	T	C	0.609344	1006
15	rs7167056	G	T	0.609344	1006
15	rs7167242	G	A	0.610338	1006
15	rs7166770	A	G	0.610338	1006
15	rs7402376	A	G	0.388668	1006
15	rs117159923	C	T	0.0228628	1006
15	rs9920493	A	C	0.609344	1006
15	rs12909317	G	T	0.389662	1006
15	rs28455815	C	T	0.576541	1006
15	rs28505515	C	G	0.538767	1006
15	rs56076311	A	G	0.392644	1006
15	rs8041064	A	G	0.609344	1006
15	rs66925868	A	G	0.387674	1006
15	rs7403608	A	G	0.389662	1006
15	rs12915192	G	A	0.609344	1006
15	rs7165902	T	G	0.609344	1006
15	rs7165075	G	A	0.609344	1006
15	rs6495335	G	T	0.609344	1006
15	rs8032908	G	C	0.538767	1006
15	rs12442476	G	A	0.609344	1006
15	rs55870734	A	T	0.389662	1006
15	rs7178051	C	T	0.389662	1006
15	rs7403714	C	T	0.387674	1006
15	rs9920968	G	A	0.609344	1006
15	rs58021857	C	A	0.389662	1006
15	rs61043060	T	C	0.389662	1006
15	rs139266568	C	A	0.0248509	1006
15	rs62011001	G	A	0.609344	1006
15	rs185771419	G	T	0.0228628	1006
15	rs62011002	C	T	0.609344	1006
15	rs8035093	T	C	0.609344	1006
15	rs113531358	G	C	0.0248509	1006
15	rs111999423	G	C	0.0248509	1006
15	rs7176187	T	C	0.609344	1006
15	rs4389113	G	A	0.387674	1006
15	rs7179953	C	T	0.576541	1006
15	rs4433781	A	T	0.389662	1006
15	rs141233437	C	T	0.0367793	1006
15	rs4389112	G	A	0.387674	1006
15	rs4389111	G	A	0.966203	1006
15	rs4073322	G	C	0.609344	1006
15	rs72749206	G	A	0.387674	1006
15	rs62011003	G	A	0.083499	1006
15	rs7164479	C	T	0.576541	1006
15	rs7165042	C	G	0.576541	1006
15	rs7165081	C	G	0.576541	1006
15	rs7165733	G	A	0.576541	1006
15	rs7166764	T	G	0.577535	1006
15	rs7182529	T	C	0.576541	1006
15	rs7182716	T	C	0.576541	1006
15	rs7181432	C	T	0.576541	1006
15	rs7403708	T	C	0.389662	1006
15	rs7182103	G	T	0.576541	1006
15	rs10083696	G	A	0.389662	1006
15	rs10083697	G	A	0.389662	1006
15	rs4468572	T	C	0.576541	1006
15	rs4421942	T	A	0.966203	1006
15	rs4628927	A	T	0.966203	1006
15	rs76277789	C	G	0.0377734	1006
15	rs67745769	G	A	0.388668	1006
15	rs74024464	G	A	0.0516899	1006
15	rs7166405	A	G	0.929423	1006
15	rs75461664	C	A	0.0328032	1006
15	rs11852830	A	T	0.5	1006
15	rs79045062	G	A	0.0328032	1006
15	rs76494103	G	T	0.0298211	1006
15	rs6495337	C	G	0.499006	1006
15	rs8032842	G	A	0.498012	1006
15	rs8032771	A	G	0.498012	1006
15	rs8034274	T	C	0.533797	1006
15	rs62011004	C	T	0.498012	1006
15	rs12908341	T	G	0.498012	1006
15	rs7178750	G	A	0.498012	1006
15	rs8024048	G	A	0.498012	1006
15	rs75304690	A	G	0.0318091	1006
15	rs6495338	C	T	0.377734	1006
15	rs6495339	T	C	0.498012	1006
15	rs6495340	A	G	0.498012	1006
15	rs4539564	G	A	0.499006	1006
15	rs7169511	T	C	0.498012	1006
15	rs7168915	G	A	0.532803	1006
15	rs12903613	G	T	0.5	1006
15	rs12903668	A	G	0.5	1006
15	rs74709741	T	G	0.0367793	1006
15	rs80194439	T	C	0.0318091	1006
15	rs8030937	G	T	0.498012	1006
15	rs8034804	C	T	0.5	1006
15	rs118152271	T	G	0.0328032	1006
15	rs8035039	A	G	0.5	1006
15	rs7403155	G	A	0.301193	1006
15	rs4551997	G	A	0.5	1006
15	rs8041607	A	G	0.965209	1006
15	rs11072810	T	C	0.499006	1006
15	rs11072811	A	C	0.499006	1006
15	rs11632963	G	A	0.500994	1006
15	rs7402877	T	C	0.385686	1006
15	rs6495341	C	T	0.385686	1006
15	rs7166501	C	T	0.385686	1006
15	rs7166723	C	T	0.385686	1006
15	rs8027870	A	G	0.384692	1006
15	rs62011027	T	A	0.148111	1006
15	rs8028410	C	T	0.385686	1006
15	rs8029173	G	A	0.384692	1006
15	rs28694044	A	T	0.463221	1006
15	rs28580532	C	T	0.463221	1006
15	rs4401016	G	A	0.38668	1006
15	rs12442036	C	T	0.147117	1006
15	rs28439027	A	C	0.385686	1006
15	rs8035783	T	G	0.387674	1006
15	rs7403393	C	G	0.38668	1006
15	rs7403438	C	T	0.385686	1006
15	rs62011028	G	A	0.257455	1006
15	rs7403442	A	G	0.38668	1006
15	rs56227704	A	G	0.427435	1006
15	rs12232282	T	C	0.463221	1006
15	rs4608303	T	C	0.385686	1006
15	rs4420501	A	T	0.463221	1006
15	rs4438276	A	G	0.463221	1006
15	rs4533253	T	C	0.611332	1006
15	rs4439728	A	G	0.463221	1006
15	rs62011029	G	A	0.148111	1006
15	rs11637783	T	C	0.463221	1006
15	rs56225615	C	T	0.148111	1006
15	rs8037017	A	C	0.611332	1006
15	rs8037171	C	A	0.463221	1006
15	rs56031815	G	A	0.148111	1006
15	rs118019212	C	T	0.0298211	1006
15	rs8041818	C	T	0.385686	1006
15	rs11856903	A	G	0.611332	1006
15	rs62011032	T	C	0.147117	1006
15	rs62011033	G	C	0.147117	1006
15	rs11072812	C	T	0.463221	1006
15	rs146722791	C	T	0.0735586	1006
15	rs11636545	C	T	0.385686	1006
15	rs112813907	T	G	0.0506958	1006
15	rs4341710	C	T	0.611332	1006
15	rs62011034	G	A	0.147117	1006
15	rs113762355	C	T	0.110338	1006
15	rs4567668	T	C	0.464215	1006
15	rs11857877	G	C	0.464215	1006
15	rs4628930	T	C	0.147117	1006
15	rs140840125	C	A	0.0178926	1006
15	rs4132786	G	A	0.463221	1006
15	rs4344704	T	A	0.466203	1006
15	rs7173743	T	C	0.465209	1006
15	rs147228279	G	C	0.147117	1006
15	rs62011035	A	G	0.0308151	1006
15	rs11639335	A	G	0.410537	1006
15	rs12050535	C	T	0.0298211	1006
15	rs11632020	C	T	0.463221	1006
15	rs7173955	A	G	0.388668	1006
15	rs7175271	A	G	0.61332	1006
15	rs7181240	G	A	0.851889	1006
15	rs7164529	G	A	0.385686	1006
15	rs12440662	A	C	0.147117	1006
15	rs7165139	C	T	0.849901	1006
15	rs34184420	G	T	0.45825	1006
15	rs148993644	C	T	0.128231	1006
15	rs79802557	T	C	0.027833	1006
15	rs12911870	C	T	0.467197	1006
15	rs62011036	C	T	0.152087	1006
15	rs34803085	G	A	0.247515	1006
15	rs57496361	T	C	0.121272	1006
15	rs76247098	G	C	0.152087	1006
15	rs78201944	G	A	0.0308151	1006
15	rs79278121	G	T	0.0178926	1006
15	rs76038412	A	G	0.121272	1006
15	rs80184563	A	G	0.0497018	1006
15	rs7174727	G	A	0.84493	1006
15	rs12903249	C	T	0.468191	1006
15	rs12903542	C	T	0.468191	1006
15	rs75023556	C	T	0.150099	1006
15	rs7181033	C	T	0.37674	1006
15	rs5029904	C	G	0.468191	1006
15	rs12442152	A	G	0.152087	1006
15	rs77500044	T	C	0.026839	1006
15	rs62011050	C	T	0.152087	1006
15	rs12595538	A	T	0.371769	1006
15	rs11630014	C	T	0.121272	1006
15	rs2869887	G	T	0.246521	1006
15	rs4778909	C	T	0.84493	1006
15	rs61157089	T	C	0.152087	1006
15	rs117776652	C	T	0.0298211	1006
15	rs117960007	C	T	0.0437376	1006
15	rs117530882	T	C	0.0218688	1006
15	rs62011052	T	C	0.152087	1006
15	rs7180375	T	C	0.375746	1006
15	rs4491476	G	A	0.415507	1006
15	rs6495346	T	C	0.375746	1006
15	rs62011053	T	C	0.0139165	1006
15	rs56343754	G	A	0.129225	1006
15	rs75267298	G	A	0.127237	1006
15	rs78152946	G	C	0.0516899	1006
15	rs75977260	G	C	0.0497018	1006
15	rs12899800	T	G	0.817097	1006
15	rs12898532	A	G	0.817097	1006
15	rs11629759	C	T	0.538767	1006
15	rs8042186	G	A	0.818091	1006
15	rs8042187	G	A	0.128231	1006
15	rs8025870	C	T	0.127237	1006
15	rs7402286	G	C	0.817097	1006
15	rs8026077	A	C	0.127237	1006
15	rs138323725	G	A	0.026839	1006
15	rs62011055	C	T	0.127237	1006
15	rs117235023	A	G	0.0188867	1006
15	rs4778738	G	A	0.869781	1006
15	rs4778740	A	G	0.869781	1006
15	rs11635498	C	T	0.538767	1006
15	rs143762923	T	C	0.0238569	1006
15	rs62011056	G	A	0.127237	1006
15	rs75459887	C	T	0.0248509	1006
15	rs79409323	T	C	0.0208748	1006
15	rs146224356	C	G	0.0228628	1006
15	rs113850146	C	A	0.0516899	1006
15	rs8034658	G	T	0.269384	1006
15	rs76770078	G	A	0.0516899	1006
15	rs8039140	G	A	0.870775	1006
15	rs144611578	T	C	0.0139165	1006
15	rs76426232	A	G	0.0178926	1006
15	rs59312571	A	C	0.126243	1006
15	rs10851913	C	T	0.818091	1006
15	rs10851914	C	G	0.818091	1006
15	rs11072813	C	T	0.542744	1006
15	rs77362013	T	C	0.126243	1006
15	rs56281795	G	A	0.126243	1006
15	rs8029659	A	G	0.275348	1006
15	rs8031280	T	C	0.126243	1006
15	rs72749233	A	G	0.542744	1006
15	rs139765896	G	C	0.0228628	1006
15	rs62013160	C	T	0.126243	1006
15	rs75888439	T	C	0.0516899	1006
15	rs11632720	C	T	0.425447	1006
15	rs12592618	G	A	0.869781	1006
15	rs4624135	A	G	0.126243	1006
15	rs59735519	C	T	0.126243	1006
15	rs56272008	G	T	0.126243	1006
15	rs76502319	A	G	0.0318091	1006
15	rs8029496	T	A	0.128231	1006
15	rs138076766	T	C	0.0149105	1006
15	rs12911969	C	T	0.818091	1006
15	rs8028352	C	G	0.126243	1006
15	rs8032867	G	A	0.126243	1006
15	rs113198676	G	A	0.0516899	1006
15	rs62013163	C	T	0.0149105	1006
15	rs118145692	A	G	0.0208748	1006
15	rs181956996	G	C	0.00894632	1006
15	rs17243470	T	G	0.267396	1006
15	rs17832351	A	G	0.267396	1006
15	rs8039144	A	T	0.126243	1006
15	rs734287	G	A	0.17992	1006
15	rs76675237	C	T	0.126243	1006
15	rs7497610	G	T	0.870775	1006
15	rs74733276	T	G	0.126243	1006
15	rs113265118	C	T	0.0526839	1006
15	rs8027635	T	G	0.126243	1006
15	rs115957851	G	A	0.126243	1006
15	rs148906779	A	G	0.0168986	1006
15	rs16970187	C	G	0.0536779	1006
15	rs16970194	G	A	0.126243	1006
15	rs8037651	A	G	0.126243	1006
15	rs75506745	T	G	0.0188867	1006
15	rs78972994	A	C	0.298211	1006
15	rs56687292	C	T	0.126243	1006
15	rs7179763	A	G	0.126243	1006
15	rs10519215	T	A	0.126243	1006
15	rs12440205	T	G	0.126243	1006
15	rs12443105	C	T	0.126243	1006
15	rs9806693	G	A	0.181909	1006
15	rs74835562	G	C	0.0516899	1006
15	rs12050510	A	G	0.127237	1006
15	rs12050511	A	G	0.126243	1006
15	rs28408315	G	A	0.275348	1006
15	rs62013184	G	A	0.126243	1006
15	rs62013185	G	A	0.134195	1006
15	rs1836556	A	G	0.126243	1006
15	rs1435163	C	A	0.126243	1006
15	rs12050636	G	A	0.126243	1006
15	rs117462835	C	T	0.028827	1006
15	rs112817522	G	A	0.0516899	1006
15	rs10519216	T	A	0.126243	1006
15	rs75732182	T	G	0.126243	1006
15	rs10519217	C	T	0.126243	1006
15	rs34449854	C	T	0.267396	1006
15	rs10444811	C	G	0.126243	1006
15	rs12437644	T	C	0.267396	1006
15	rs10519218	T	C	0.124254	1006
15	rs12438433	T	C	0.133201	1006
15	rs10519219	T	C	0.133201	1006
15	rs35778446	C	T	0.0139165	1006
15	rs4622479	G	A	0.134195	1006
15	rs11857042	T	C	0.136183	1006
15	rs62013186	G	A	0.126243	1006
15	rs140848328	C	T	0.026839	1006
15	rs7171539	G	A	0.126243	1006
15	rs7171258	C	T	0.181909	1006
15	rs74783630	G	C	0.126243	1006
15	rs111708343	C	T	0.0516899	1006
15	rs16970223	T	A	0.126243	1006
15	rs77556040	C	T	0.0457256	1006
15	rs12592340	T	C	0.189861	1006
15	rs11636975	G	A	0.124254	1006
15	rs74248601	C	A	0.128231	1006
15	rs16970227	A	G	0.133201	1006
15	rs1036377	G	A	0.267396	1006
15	rs16970233	T	C	0.134195	1006
15	rs117626207	A	G	0.00695825	1006
15	rs58848937	C	T	0.137177	1006
15	rs62013188	A	C	0.133201	1006
15	rs62013189	T	C	0.133201	1006
15	rs76164573	T	G	0.0497018	1006
15	rs113675964	A	G	0.028827	1006
15	rs892787	C	G	0.183897	1006
15	rs34866535	G	T	0.126243	1006
15	rs16970242	G	A	0.133201	1006
15	rs79400220	G	A	0.0318091	1006
15	rs79800329	T	C	0.133201	1006
15	rs16970244	T	C	0.133201	1006
15	rs16970254	T	G	0.0467197	1006
15	rs111599361	C	T	0.0477137	1006
15	rs62013191	A	G	0.133201	1006
15	rs62013192	G	C	0.133201	1006
15	rs12439583	T	C	0.133201	1006
15	rs144200589	G	T	0.0198807	1006
15	rs62013193	C	T	0.129225	1006
15	rs17244648	C	T	0.127237	1006
15	rs34851962	A	C	0.269384	1006
15	rs60634495	T	C	0.135189	1006
15	rs62013196	T	C	0.135189	1006
15	rs117631158	T	C	0.0218688	1006
15	rs12438191	A	G	0.135189	1006
15	rs79440330	T	C	0.0467197	1006
15	rs79975633	T	C	0.0467197	1006
15	rs8035305	G	C	0.135189	1006
15	rs8035028	A	G	0.135189	1006
15	rs1541965	G	A	0.0467197	1006
15	rs59772922	T	C	0.183897	1006
15	rs76100873	C	T	0.0447316	1006
15	rs117925442	C	T	0.0218688	1006
15	rs8042638	A	G	0.192843	1006
15	rs77729189	A	G	0.0457256	1006
15	rs117728386	C	T	0.0218688	1006
15	rs140999457	G	T	0.0178926	1006
15	rs113675468	C	G	0.183897	1006
15	rs147125452	T	C	0.0218688	1006
15	rs78004896	C	T	0.0457256	1006
15	rs6495351	C	T	0.106362	1006
15	rs80314264	C	T	0.0178926	1006
15	rs74983338	C	T	0.0864811	1006
15	rs5849	C	T	0.0457256	1006
15	rs3129	C	T	0.269384	1006
15	rs3128	C	T	0.0487078	1006
15	rs12549	G	A	0.027833	1006
15	rs2289691	T	C	0.134195	1006
15	rs2289692	C	T	0.0457256	1006
15	rs34577742	C	T	0.269384	1006
15	rs181175135	C	G	0.0109344	1006
15	rs7182836	C	T	0.100398	1006
15	rs7161986	T	G	0.100398	1006
15	rs140692531	T	A	0.0308151	1006
15	rs2289695	A	G	0.100398	1006
15	rs12440862	A	G	0.100398	1006
15	rs12441725	C	T	0.0984095	1006
15	rs3784537	C	T	0.0984095	1006
15	rs3784538	G	A	0.0984095	1006
15	rs3784539	C	T	0.141153	1006
15	rs3784540	G	A	0.0984095	1006
15	rs3825931	C	T	0.0984095	1006
15	rs58119858	C	T	0.0984095	1006
15	rs8039683	G	C	0.0974155	1006
15	rs73470389	A	G	0.100398	1006
15	rs79123103	A	G	0.0974155	1006
15	rs4779112	G	A	0.662028	1006
15	rs113816500	C	T	0.084493	1006
15	rs7163828	G	C	0.0974155	1006
15	rs2289697	T	C	0.0964215	1006
15	rs9302286	A	G	0.0994036	1006
15	rs28699989	T	C	0.194831	1006
15	rs140415071	C	T	0.00695825	1006
15	rs7496812	C	T	0.666004	1006
15	rs2289698	G	C	0.0964215	1006
15	rs77509608	T	C	0.027833	1006
15	rs2289699	G	A	0.333002	1006
15	rs62013198	T	A	0.0765408	1006
15	rs79721720	C	T	0.0367793	1006
15	rs2289700	C	T	0.0994036	1006
15	rs78155742	T	C	0.027833	1006
15	rs13345	C	T	0.190855	1006
15	rs192710189	C	T	0.0178926	1006
15	rs16970287	A	G	0.0934394	1006
15	rs8034542	A	G	0.0944334	1006
15	rs12592898	A	G	0.870775	1006
15	rs111495139	A	G	0.101392	1006
15	rs139414307	G	A	0.0258449	1006
15	rs62013199	A	G	0.101392	1006
15	rs75564875	T	G	0.198807	1006
15	rs112318964	C	T	0.0606362	1006
15	rs62013200	G	T	0.109344	1006
15	rs10152868	A	G	0.905567	1006
15	rs78813423	T	C	0.0944334	1006
15	rs62013227	G	T	0.101392	1006
15	rs10152892	A	C	0.199801	1006
15	rs12148472	T	C	0.130219	1006
15	rs11638844	A	G	0.663022	1006
15	rs10400902	A	G	0.663022	1006
15	rs113452494	G	C	0.0954274	1006
15	rs11072815	A	G	0.662028	1006
15	rs11856301	T	C	0.662028	1006
15	rs138805637	G	A	0.00994036	1006
15	rs28655102	C	T	0.661034	1006
15	rs10152587	T	C	0.661034	1006
15	rs186156152	C	T	0.0208748	1006
15	rs10152589	T	C	0.661034	1006
15	rs4778716	A	G	0.661034	1006
15	rs2870085	T	C	0.661034	1006
15	rs10400877	A	T	0.661034	1006
15	rs10400881	G	C	0.662028	1006
15	rs34843303	T	C	0.110338	1006
15	rs11855406	A	G	0.661034	1006
15	rs34593439	G	A	0.106362	1006
15	rs3825932	T	C	0.66004	1006
15	rs186548931	G	A	0.0168986	1006
15	rs11072817	G	A	0.682903	1006
15	rs11072818	A	G	0.683897	1006
15	rs1036937	C	A	0.685885	1006
15	rs1036938	C	G	0.683897	1006
15	rs2289702	C	T	0.105368	1006
15	rs1036939	C	A	0.680915	1006
15	rs77719589	C	T	0.026839	1006
15	rs56148823	T	C	0.136183	1006
15	rs12901830	T	G	0.821074	1006
15	rs1369324	A	G	0.686879	1006
15	rs75926015	C	T	0.0208748	1006
15	rs12440097	C	G	0.164016	1006
15	rs74363180	G	A	0.027833	1006
15	rs62013229	C	T	0.150099	1006
15	rs62013230	C	T	0.139165	1006
15	rs78921128	G	C	0.139165	1006
15	rs16970344	G	A	0.139165	1006
15	rs4779153	A	G	0.818091	1006
15	rs80218258	G	A	0.0198807	1006
15	rs62013231	C	T	0.138171	1006
15	rs2002832	C	T	0.0407555	1006
15	rs56248637	C	T	0.138171	1006
15	rs56289610	A	C	0.138171	1006
15	rs876941	A	G	0.17992	1006
15	rs139383236	C	T	0.0188867	1006
15	rs11072819	T	C	0.180915	1006
15	rs4779154	G	A	0.705765	1006
15	rs8035576	C	T	0.139165	1006
15	rs4779156	G	A	0.704771	1006
15	rs7175785	A	C	0.814115	1006
15	rs62013235	G	A	0.102386	1006
15	rs7177831	T	A	0.813121	1006
15	rs112129944	A	T	0.0168986	1006
15	rs62013236	C	T	0.145129	1006
15	rs11635178	G	T	0.807157	1006
15	rs78764205	A	C	0.145129	1006
15	rs79569958	T	C	0.145129	1006
15	rs75157919	G	A	0.145129	1006
15	rs78130877	T	C	0.146123	1006
15	rs78601536	A	C	0.146123	1006
15	rs77207978	A	G	0.146123	1006
15	rs78626061	T	C	0.146123	1006
15	rs76555000	T	C	0.145129	1006
15	rs62013237	C	A	0.145129	1006
15	rs62013238	T	C	0.145129	1006
15	rs75508148	A	G	0.0427435	1006
15	rs79384415	G	C	0.0427435	1006
15	rs11632238	T	C	0.713718	1006
15	rs4408506	C	T	0.808151	1006
15	rs113420860	A	C	0.0427435	1006
15	rs142789525	T	C	0.0178926	1006
15	rs62013239	G	A	0.0328032	1006
15	rs4778730	T	G	0.0457256	1006
15	rs112779545	G	A	0.0149105	1006
15	rs75001121	G	A	0.0596421	1006
15	rs61117503	G	A	0.0427435	1006
15	rs12443215	A	G	0.0447316	1006
15	rs7183668	G	T	0.810139	1006
15	rs72730672	C	T	0.102386	1006
15	rs16970356	T	C	0.0427435	1006
15	rs143666454	A	C	0.0188867	1006
15	rs7163131	T	C	0.0447316	1006
15	rs3759857	A	T	0.0437376	1006
15	rs3759858	G	A	0.109344	1006
15	rs7175091	T	C	0.835984	1006
15	rs7174314	G	C	0.131213	1006
15	rs57533456	C	G	0.0516899	1006
15	rs144430606	C	T	0.0149105	1006
15	rs144188311	C	G	0.00596421	1006
15	rs74582811	A	G	0.0397614	1006
15	rs8039661	C	T	0.398608	1006
15	rs143141218	G	C	0.027833	1006
15	rs28582793	T	A	0.0238569	1006
15	rs113075388	T	G	0.0178926	1006
15	rs57623551	A	G	0.383698	1006
15	rs113073012	C	G	0.171968	1006
15	rs62011167	T	C	0.178926	1006
15	rs58911914	T	G	0.0954274	1006
15	rs7183127	A	G	0.276342	1006
15	rs16970374	G	A	0.0437376	1006
15	rs17245773	A	G	0.163022	1006
15	rs12148343	C	T	0.0874751	1006
15	rs12101606	A	G	0.055666	1006
15	rs4238514	G	A	0.978131	1006
15	rs149704607	T	C	0.0775348	1006
15	rs148887737	T	C	0.0367793	1006
15	rs138890595	G	A	0.00894632	1006
15	rs16970387	C	G	0.0109344	1006
15	rs11634268	C	A	0.0168986	1006
15	rs74024498	C	T	0.0139165	1006
15	rs16970390	T	C	0.0149105	1006
15	rs3743195	G	A	0.32505	1006
15	rs34640990	C	T	0.60338	1006
15	rs76064272	G	C	0.0198807	1006
15	rs67674051	G	A	0.121272	1006
15	rs12903619	C	T	0.599404	1006
15	rs11072822	C	T	0.111332	1006
15	rs7174399	G	A	0.252485	1006
15	rs7175835	T	G	0.733598	1006
15	rs28774671	A	T	0.252485	1006
15	rs28758422	G	T	0.363817	1006
15	rs75019189	A	G	0.0168986	1006
15	rs7175590	C	T	0.250497	1006
15	rs12914792	T	C	0.182903	1006
15	rs9920807	A	G	0.0129225	1006
15	rs28427472	C	T	0.0129225	1006
15	rs56060107	C	T	0.251491	1006
15	rs8026710	T	C	0.253479	1006
15	rs118135174	A	G	0.0119284	1006
15	rs28549817	G	A	0.0119284	1006
15	rs8026309	C	G	0.253479	1006
15	rs12101364	G	T	0.0119284	1006
15	rs1867315	C	G	0.607356	1006
15	rs7173329	T	C	0.281312	1006
15	rs3743196	C	T	0.251491	1006
15	rs3743197	G	T	0.252485	1006
15	rs8037975	G	A	0.110338	1006
15	rs8038151	G	A	0.028827	1006
15	rs8038472	G	A	0.110338	1006
15	rs13379704	T	C	0.128231	1006
15	rs28738778	G	C	0.0119284	1006
15	rs28547879	G	A	0.0119284	1006
15	rs28651192	G	A	0.0119284	1006
15	rs78820016	A	G	0.0168986	1006
15	rs2278650	C	G	0.264414	1006
15	rs28546944	C	T	0.0119284	1006
15	rs1036378	C	T	0.606362	1006
15	rs114048709	T	A	0.0178926	1006
15	rs79957698	G	A	0.0168986	1006
15	rs3825928	C	T	0.249503	1006
15	rs75080042	T	A	0.0636183	1006
15	rs3743198	A	G	0.262425	1006
15	rs3743199	C	G	0.0168986	1006
15	rs3743200	C	T	0.249503	1006
15	rs3743201	T	A	0.250497	1006
15	rs73465317	C	G	0.112326	1006
15	rs7168964	G	A	0.262425	1006
15	rs75790538	G	A	0.0168986	1006
15	rs28407629	G	A	0.0119284	1006
15	rs34524350	G	A	0.112326	1006
15	rs8036107	A	T	0.250497	1006
15	rs6495356	T	C	0.251491	1006
15	rs78604055	G	A	0.0168986	1006
15	rs28722773	C	T	0.0119284	1006
15	rs4778750	A	C	0.885686	1006
15	rs3803544	T	C	0.263419	1006
15	rs117481060	T	G	0.0119284	1006
15	rs2230518	A	G	0.264414	1006
15	rs28368520	C	A	0.0119284	1006
15	rs8026479	A	T	0.114314	1006
15	rs7167720	T	C	0.263419	1006
15	rs7167721	T	C	0.263419	1006
15	rs7167730	T	C	0.263419	1006
15	rs8033417	T	C	0.280318	1006
15	rs28501618	A	G	0.0119284	1006
15	rs4778753	A	T	0.604374	1006
15	rs28566661	A	G	0.263419	1006
15	rs145368568	C	T	0.0178926	1006
15	rs28516885	G	T	0.0119284	1006
15	rs28709904	A	C	0.0119284	1006
15	rs28716558	T	G	0.0119284	1006
15	rs28624404	T	G	0.0119284	1006
15	rs11630724	A	G	0.0308151	1006
15	rs28501391	G	A	0.0119284	1006
15	rs8024521	G	A	0.117296	1006
15	rs28513164	C	T	0.0119284	1006
15	rs28391216	T	C	0.0139165	1006
15	rs28461937	T	C	0.0119284	1006
15	rs28705105	T	G	0.0119284	1006
15	rs28674868	T	C	0.0119284	1006
15	rs28464364	T	C	0.0119284	1006
15	rs141750297	A	G	0.0159046	1006
15	rs28718997	C	T	0.0119284	1006
15	rs190468599	C	T	0.00497018	1006
15	rs28683537	T	C	0.0119284	1006
15	rs147246278	A	G	0.0417495	1006
15	rs28565526	C	A	0.0119284	1006
15	rs28567804	T	C	0.0119284	1006
15	rs28587174	C	T	0.0119284	1006
15	rs28603308	C	A	0.0129225	1006
15	rs894783	C	T	0.740557	1006
15	rs3784528	T	A	0.239563	1006
15	rs117513043	C	T	0.0139165	1006
15	rs894782	A	G	0.757455	1006
15	rs894781	A	G	0.847913	1006
15	rs117499319	T	G	0.0139165	1006
15	rs56057581	G	A	0.251491	1006
15	rs56378114	C	T	0.251491	1006
15	rs117369765	C	T	0.0139165	1006
15	rs3784530	C	T	0.38668	1006
15	rs3784531	T	A	0.38668	1006
15	rs3784532	G	A	0.964215	1006
15	rs55942507	T	C	0.237575	1006
15	rs3784533	T	A	0.374751	1006
15	rs74627166	C	T	0.144135	1006
15	rs11852922	G	A	0.237575	1006
15	rs11852934	C	T	0.400596	1006
15	rs59145809	T	C	0.135189	1006
15	rs12902783	G	A	0.626243	1006
15	rs6495358	C	A	0.382704	1006
15	rs8033780	G	A	0.864811	1006
15	rs7174528	T	C	0.135189	1006
15	rs7174178	C	T	0.864811	1006
15	rs7175689	T	C	0.865805	1006
15	rs3816284	A	G	0.583499	1006
15	rs58373419	G	A	0.134195	1006
15	rs11632108	A	G	0.134195	1006
15	rs11632109	A	G	0.135189	1006
15	rs11632207	G	A	0.135189	1006
15	rs36073030	C	T	0.134195	1006
15	rs11633284	G	A	0.134195	1006
15	rs4778766	A	G	0.134195	1006
15	rs754516	C	T	0.580517	1006
15	rs4778767	C	T	0.134195	1006
15	rs4778768	T	C	0.134195	1006
15	rs2870087	C	T	0.828032	1006
15	rs62011189	T	C	0.135189	1006
15	rs62011190	A	T	0.134195	1006
15	rs62011191	C	T	0.134195	1006
15	rs62011192	G	A	0.134195	1006
15	rs55649475	T	C	0.134195	1006
15	rs4352018	G	A	0.246521	1006
15	rs56002879	A	G	0.143141	1006
15	rs34906037	C	T	0.134195	1006
15	rs4778771	C	T	0.134195	1006
15	rs11633802	T	C	0.134195	1006
15	rs4778772	C	T	0.134195	1006
15	rs4778773	T	C	0.130219	1006
15	rs2304995	C	G	0.027833	1006
15	rs117782998	G	A	0.0139165	1006
15	rs12914556	C	T	0.584493	1006
15	rs7170392	A	G	0.135189	1006
15	rs56267258	G	A	0.244533	1006
15	rs12900315	G	T	0.586481	1006
15	rs11072823	G	A	0.5666	1006
15	rs28557276	C	T	0.0139165	1006
15	rs11631671	C	T	0.144135	1006
15	rs11631751	G	C	0.145129	1006
15	rs11636926	T	C	0.144135	1006
15	rs11631754	G	A	0.0506958	1006
15	rs16970419	T	C	0.130219	1006
15	rs11629786	T	C	0.902584	1006
15	rs1562008	G	A	0.23161	1006
15	rs3825929	T	A	0.425447	1006
15	rs3784535	G	A	0.27336	1006
15	rs12910014	T	G	0.0258449	1006
15	rs6495360	G	T	0.0497018	1006
15	rs6495361	C	A	0.738569	1006
15	rs117070374	C	G	0.0198807	1006
15	rs894780	G	A	0.116302	1006
15	rs138991337	G	A	0.0198807	1006
15	rs894779	C	T	0.489066	1006
15	rs116881486	G	C	0.0318091	1006
15	rs75534050	A	G	0.0526839	1006
15	rs140814604	C	T	0.0159046	1006
15	rs12915587	C	T	0.117296	1006
15	rs11635204	G	C	0.646123	1006
15	rs6495362	G	A	0.685885	1006
15	rs12101506	T	C	0.333002	1006
15	rs28660137	G	A	0.173956	1006
15	rs7169735	T	C	0.822068	1006
15	rs79059908	A	G	0.131213	1006
15	rs12101818	T	C	0.332008	1006
15	rs8025124	G	A	0.858847	1006
15	rs56343334	G	A	0.0497018	1006
15	rs117900811	C	T	0.0159046	1006
15	rs117369952	C	T	0.00994036	1006
15	rs8036953	T	G	0.514911	1006
15	rs34628127	C	T	0.136183	1006
15	rs74668331	G	A	0.0397614	1006
15	rs12914423	A	T	0.0258449	1006
15	rs4778592	A	C	0.514911	1006
15	rs78223756	A	C	0.139165	1006
15	rs3816283	A	T	0.136183	1006
15	rs34687975	C	T	0.00994036	1006
15	rs116885677	T	G	0.00994036	1006
15	rs151035205	G	C	0.0178926	1006
15	rs930538	C	T	0.508946	1006
15	rs2117586	A	G	0.508946	1006
15	rs8032724	C	T	0.508946	1006
15	rs28626563	C	T	0.166998	1006
15	rs36107921	G	A	0.026839	1006
15	rs117073529	C	T	0.0318091	1006
15	rs1373203	G	A	0.507952	1006
15	rs28621627	T	C	0.17992	1006
15	rs12913701	C	G	0.0258449	1006
15	rs1443656	A	G	0.111332	1006
15	rs2304994	G	A	0.17495	1006
15	rs11855004	A	G	0.170974	1006
15	rs142515881	C	T	0.00894632	1006
15	rs11855058	A	G	0.168986	1006
15	rs75352192	G	T	0.131213	1006
15	rs79549033	C	G	0.0328032	1006
15	rs12900613	G	C	0.512922	1006
15	rs7163079	C	T	0.267396	1006
15	rs2304993	G	A	0.203777	1006
15	rs112884081	G	C	0.256461	1006
15	rs12901912	C	A	0.505964	1006
15	rs75537773	A	G	0.153082	1006
15	rs12438126	C	T	0.522863	1006
15	rs117296430	A	C	0.0149105	1006
15	rs78316304	T	G	0.253479	1006
15	rs2044227	C	G	0.803181	1006
15	rs12442230	T	G	0.525845	1006
15	rs62652901	C	T	0.524851	1006
15	rs12148401	C	T	0.251491	1006
15	rs4778801	G	A	0.523857	1006
15	rs4778802	C	T	0.524851	1006
15	rs2304992	C	T	0.247515	1006
15	rs117121832	G	A	0.0168986	1006
15	rs4778601	C	G	0.526839	1006
15	rs9652433	C	T	0.248509	1006
15	rs75399633	C	T	0.106362	1006
15	rs28494503	G	C	0.526839	1006
15	rs28404144	T	A	0.526839	1006
15	rs56202352	T	A	0.526839	1006
15	rs4778603	T	A	0.527833	1006
15	rs7161801	T	A	0.258449	1006
15	rs117758269	G	A	0.0168986	1006
15	rs10851915	C	A	0.246521	1006
15	rs1373202	A	C	0.563618	1006
15	rs7167515	C	T	0.796223	1006
15	rs4778812	T	C	0.811133	1006
15	rs74027009	C	T	0.0149105	1006
15	rs2304991	A	G	0.747515	1006
15	rs138404892	C	T	0.0228628	1006
15	rs113242923	C	A	0.141153	1006
15	rs2870094	T	C	0.797217	1006
15	rs34730957	C	T	0.0695825	1006
15	rs1373201	G	A	0.549702	1006
15	rs1822471	T	G	0.798211	1006
15	rs117849714	A	G	0.0248509	1006
15	rs16970460	T	G	0.0367793	1006
15	rs736554	C	T	0.78827	1006
15	rs2016133	C	A	0.206759	1006
15	rs734447	G	A	0.206759	1006
15	rs734446	C	T	0.205765	1006
15	rs143592797	A	C	0.0119284	1006
15	rs34685179	C	T	0.0695825	1006
15	rs8038104	G	A	0.535785	1006
15	rs116952220	T	C	0.0576541	1006
15	rs4344705	T	G	0.447316	1006
15	rs8025226	T	C	0.445328	1006
15	rs4280203	A	G	0.446322	1006
15	rs78413393	C	A	0.204771	1006
15	rs8029816	G	A	0.444334	1006
15	rs967204	T	C	0.444334	1006
15	rs71409208	T	G	0.054672	1006
15	rs78866737	C	T	0.260437	1006
15	rs10152417	A	G	0.496024	1006
15	rs10152443	C	T	0.444334	1006
15	rs11632649	A	G	0.261431	1006
15	rs79664270	C	A	0.154076	1006
15	rs4778846	G	C	0.446322	1006
15	rs4778847	T	C	0.794235	1006
15	rs74539950	C	T	0.0506958	1006
15	rs16970495	G	A	0.285288	1006
15	rs72732660	T	G	0.130219	1006
15	rs116885728	G	A	0.0109344	1006
15	rs72732662	A	T	0.133201	1006
15	rs7166598	T	C	0.337972	1006
15	rs12911414	A	G	0.43837	1006
15	rs72732663	C	T	0.131213	1006
15	rs74518012	T	C	0.082505	1006
15	rs16970502	A	G	0.132207	1006
15	rs12440502	T	G	0.111332	1006
15	rs77773016	C	T	0.0646123	1006
15	rs11072824	C	T	0.560636	1006
15	rs118175459	T	C	0.028827	1006
15	rs75028387	A	C	0.11332	1006
15	rs73477325	T	C	0.0745527	1006
15	rs28624697	A	C	0.55666	1006
15	rs62011240	T	C	0.120278	1006
15	rs997285	G	T	0.247515	1006
15	rs998031	G	C	0.132207	1006
15	rs62011241	T	A	0.159046	1006
15	rs72732664	C	T	0.0159046	1006
15	rs4778857	C	T	0.126243	1006
15	rs4778626	C	T	0.0904573	1006
15	rs144968097	C	A	0.0149105	1006
15	rs62011242	G	C	0.148111	1006
15	rs4778861	C	T	0.61332	1006
15	rs143030176	G	C	0.0198807	1006
15	rs116974673	G	A	0.0149105	1006
15	rs62011243	A	G	0.149105	1006
15	rs16970524	G	A	0.148111	1006
15	rs3816282	A	G	0.083499	1006
15	rs747109	C	G	0.127237	1006
15	rs894784	G	T	0.482107	1006
15	rs62011244	G	A	0.117296	1006
15	rs12911829	C	T	0.17495	1006
15	rs11633133	A	T	0.764414	1006
15	rs11634225	A	G	0.765408	1006
15	rs4778628	C	T	0.765408	1006
15	rs57707390	G	A	0.0586481	1006
15	rs56975391	C	T	0.0586481	1006
15	rs79343508	C	A	0.117296	1006
15	rs11072825	T	C	0.314115	1006
15	rs987057	T	C	0.178926	1006
15	rs56010525	C	G	0.0914513	1006
15	rs62011245	G	C	0.117296	1006
15	rs12443101	A	C	0.137177	1006
15	rs62011246	C	T	0.117296	1006
15	rs4778867	A	G	0.769384	1006
15	rs8026819	C	T	0.176938	1006
15	rs77883952	T	C	0.140159	1006
15	rs62011247	C	T	0.171968	1006
15	rs62011248	C	T	0.11332	1006
15	rs76428556	C	T	0.0188867	1006
15	rs138577075	A	G	0.0149105	1006
15	rs2009197	C	T	0.150099	1006
15	rs736827	A	G	0.172962	1006
15	rs744060	C	T	0.22167	1006
15	rs62011249	C	T	0.117296	1006
15	rs729650	C	T	0.148111	1006
15	rs744059	C	T	0.159046	1006
15	rs72732673	A	G	0.0914513	1006
15	rs62011250	G	A	0.146123	1006
15	rs10152832	C	G	0.084493	1006
15	rs7174521	C	A	0.921471	1006
15	rs11629697	G	A	0.128231	1006
15	rs56201016	A	G	0.143141	1006
15	rs55979970	A	G	0.156064	1006
15	rs57209367	C	T	0.05666	1006
15	rs7166032	G	A	0.266402	1006
15	rs117748283	G	A	0.0705765	1006
15	rs74642540	C	T	0.0357853	1006
15	rs56117790	G	A	0.240557	1006
15	rs56319962	C	T	0.27833	1006
15	rs6495364	T	C	0.861829	1006
```
