## Supplementary material for "Characterization of shared and ancestry-specific signals driving complex traits using multi-ancestry fine-mapping": s1_ref.bim

```
15	rs4886556	0	78368457	A	G
15	rs72732561	0	78369162	A	C
15	rs67559383	0	78369325	G	A
15	rs7170452	0	78369414	A	G
15	rs9047	0	78369815	G	A
15	rs148924439	0	78370296	T	C
15	rs143723745	0	78370448	G	A
15	rs2903702	0	78370548	G	T
15	rs62011521	0	78370702	G	C
15	rs3803380	0	78370743	A	G
15	rs4887003	0	78370775	C	T
15	rs4887004	0	78370940	A	G
15	rs4316722	0	78371893	T	A
15	rs11854491	0	78372183	C	A
15	rs79851942	0	78372399	T	C
15	rs75421405	0	78372449	A	G
15	rs62011522	0	78373195	G	A
15	rs62009265	0	78373486	C	T
15	rs7168374	0	78374022	G	T
15	rs7169381	0	78374072	T	C
15	rs11072726	0	78374509	C	T
15	rs11631180	0	78374581	T	C
15	rs117683701	0	78374623	G	A
15	rs7174428	0	78375142	A	C
15	rs112386516	0	78375229	C	T
15	rs12913206	0	78375735	C	G
15	rs112362868	0	78375880	G	A
15	rs2017959	0	78375980	A	G
15	rs2867926	0	78376378	A	T
15	rs894298	0	78376728	A	G
15	rs114475724	0	78377209	C	T
15	rs16969482	0	78377610	T	C
15	rs12907141	0	78378529	T	C
15	rs4887008	0	78378705	A	T
15	rs56280304	0	78379184	G	A
15	rs17477930	0	78379787	T	C
15	rs12906198	0	78379896	A	C
15	rs28680277	0	78380017	C	T
15	rs7183671	0	78380112	C	A
15	rs76348678	0	78380777	C	A
15	rs4473152	0	78381660	C	G
15	rs11629571	0	78382166	G	A
15	rs12903240	0	78382721	G	C
15	rs12903461	0	78383029	C	T
15	rs8039850	0	78383065	A	C
15	rs4438275	0	78383301	C	T
15	rs12910083	0	78384669	C	T
15	rs11635115	0	78385810	G	A
15	rs8028378	0	78386264	T	C
15	rs8034486	0	78387406	T	A
15	rs74390579	0	78387432	G	A
15	rs60121404	0	78387459	C	T
15	rs11633292	0	78388095	T	A
15	rs35907575	0	78388120	G	A
15	rs6495272	0	78388464	C	T
15	rs112339737	0	78389094	C	T
15	rs11639461	0	78389329	A	C
15	rs2289525	0	78389968	C	T
15	rs2289524	0	78390414	T	C
15	rs12593575	0	78390909	C	T
15	rs72732564	0	78391077	C	A
15	rs2903700	0	78391958	A	C
15	rs2867922	0	78391969	G	A
15	rs62009267	0	78392326	C	T
15	rs7182113	0	78392357	G	A
15	rs62009268	0	78392599	A	C
15	rs56717133	0	78394269	A	G
15	rs117297950	0	78394430	T	C
15	rs75489622	0	78394675	C	T
15	rs62009270	0	78394979	G	C
15	rs62009271	0	78395196	C	T
15	rs9806257	0	78395362	T	C
15	rs11633444	0	78397468	G	C
15	rs7164338	0	78397846	T	C
15	rs10456	0	78398146	G	A
15	rs34057735	0	78398230	C	T
15	rs1561807	0	78398714	A	G
15	rs3784326	0	78398761	T	C
15	rs55829894	0	78398959	A	G
15	rs116850964	0	78399637	G	A
15	rs11072727	0	78400311	C	T
15	rs55921592	0	78400366	T	G
15	rs16953973	0	78400640	C	T
15	rs11072728	0	78400673	T	A
15	rs55833717	0	78401002	C	T
15	rs59999498	0	78401335	A	C
15	rs149691331	0	78401345	C	T
15	rs77370542	0	78401620	C	T
15	rs11072729	0	78402001	A	C
15	rs141079023	0	78402007	A	G
15	rs74024166	0	78402223	G	A
15	rs3784327	0	78402258	G	A
15	rs2867986	0	78403179	C	G
15	rs2304829	0	78403292	T	C
15	rs2304828	0	78403293	G	A
15	rs145609090	0	78403327	C	T
15	rs2304827	0	78403357	G	A
15	rs75314194	0	78403668	C	T
15	rs78937802	0	78403924	T	G
15	rs76700497	0	78404037	C	T
15	rs74408423	0	78404120	T	C
15	rs16969502	0	78404134	G	C
15	rs11856417	0	78404315	A	C
15	rs11856461	0	78404407	C	A
15	rs74824657	0	78404905	C	T
15	rs16969507	0	78405617	T	C
15	rs117688007	0	78405619	T	A
15	rs76394764	0	78405652	A	C
15	rs16969508	0	78406192	T	C
15	rs75599090	0	78406241	T	G
15	rs17478430	0	78406959	T	C
15	rs150456070	0	78407327	T	C
15	rs12440984	0	78407493	T	C
15	rs8031028	0	78407639	G	A
15	rs116405955	0	78407722	C	A
15	rs57778149	0	78407898	T	C
15	rs12438507	0	78408134	C	G
15	rs72625800	0	78408382	T	G
15	rs8032449	0	78408455	G	A
15	rs78633859	0	78408512	T	C
15	rs116498303	0	78408644	A	T
15	rs62009273	0	78409190	A	G
15	rs4886558	0	78409833	A	G
15	rs117464595	0	78410208	A	G
15	rs16969514	0	78410289	T	C
15	rs7162025	0	78410422	G	A
15	rs7161765	0	78410508	A	T
15	rs8028842	0	78411382	C	T
15	rs8028859	0	78411458	A	G
15	rs67000301	0	78411528	G	A
15	rs76122766	0	78411673	T	A
15	rs139365162	0	78412936	G	C
15	rs1542101	0	78413016	A	G
15	rs1542100	0	78413197	G	A
15	rs6495273	0	78413275	T	C
15	rs75438416	0	78413293	C	T
15	rs2011323	0	78413526	A	G
15	rs894297	0	78414211	A	G
15	rs60790001	0	78414935	C	T
15	rs76542449	0	78415119	C	T
15	rs76739595	0	78415348	C	T
15	rs55999906	0	78415698	C	T
15	rs7359294	0	78415822	G	A
15	rs3784328	0	78416674	C	T
15	rs7163268	0	78417069	G	A
15	rs16969520	0	78417184	C	T
15	rs7163579	0	78417394	C	T
15	rs1971151	0	78418047	A	T
15	rs78982176	0	78418342	C	T
15	rs117576823	0	78418780	A	G
15	rs8036417	0	78419476	A	G
15	rs74474583	0	78419525	G	A
15	rs3784330	0	78420311	T	C
15	rs55914317	0	78420344	G	A
15	rs11072730	0	78420541	A	G
15	rs55681349	0	78420559	C	G
15	rs116051584	0	78420631	C	T
15	rs11857947	0	78421669	A	G
15	rs3784331	0	78422205	C	G
15	rs6495274	0	78422769	C	T
15	rs112308337	0	78423433	G	A
15	rs8040395	0	78423479	T	C
15	rs11547207	0	78423596	A	C
15	rs117831341	0	78424041	A	T
15	rs72732571	0	78424369	A	C
15	rs74024170	0	78424545	T	A
15	rs76576752	0	78425339	G	T
15	rs76375166	0	78425749	G	T
15	rs62009275	0	78426746	C	A
15	rs11636385	0	78427530	C	T
15	rs77376231	0	78428012	G	A
15	rs7182599	0	78428985	A	G
15	rs2007540	0	78429340	C	T
15	rs9783722	0	78429728	A	G
15	rs59075488	0	78430647	T	C
15	rs12185106	0	78431085	G	A
15	rs72732574	0	78432059	C	T
15	rs7179651	0	78432096	C	G
15	rs11072732	0	78432849	T	C
15	rs8026337	0	78433235	T	C
15	rs11630013	0	78434923	G	A
15	rs11635268	0	78434979	T	C
15	rs7165154	0	78435064	C	G
15	rs9920103	0	78435527	C	T
15	rs7172176	0	78436485	C	T
15	rs6495275	0	78436817	T	C
15	rs12439537	0	78437555	A	G
15	rs28470276	0	78437815	T	C
15	rs62009331	0	78438063	G	A
15	rs11634325	0	78438073	G	A
15	rs11629561	0	78438122	T	G
15	rs182911129	0	78438179	C	T
15	rs12903696	0	78439018	T	C
15	rs2028548	0	78439120	C	T
15	rs16969548	0	78439265	T	C
15	rs79656789	0	78440224	T	C
15	rs57867560	0	78440360	G	A
15	rs62009333	0	78441574	C	G
15	rs11555541	0	78441769	T	C
15	rs113037555	0	78441886	T	G
15	rs74024174	0	78442201	C	T
15	rs11855354	0	78443631	G	A
15	rs145158225	0	78443782	G	A
15	rs114903147	0	78444272	G	A
15	rs112842611	0	78444766	G	A
15	rs12906189	0	78444791	C	T
15	rs76993890	0	78445433	G	T
15	rs6495276	0	78446098	T	C
15	rs62009334	0	78446169	G	T
15	rs62009335	0	78447207	C	T
15	rs12050483	0	78447280	C	T
15	rs11630776	0	78447790	C	G
15	rs3825848	0	78448024	T	C
15	rs62009336	0	78448252	G	A
15	rs11631100	0	78448456	G	A
15	rs11854120	0	78448959	G	C
15	rs62009337	0	78449431	A	G
15	rs12904688	0	78449748	G	C
15	rs4570804	0	78450204	C	T
15	rs62009338	0	78451781	A	T
15	rs2044098	0	78451914	G	T
15	rs8032618	0	78452003	C	T
15	rs62009339	0	78452244	T	C
15	rs4886560	0	78452296	C	T
15	rs1982241	0	78452722	T	C
15	rs1982242	0	78452872	T	C
15	rs7180687	0	78454795	T	C
15	rs12439733	0	78454951	G	C
15	rs62009340	0	78455012	C	T
15	rs7180781	0	78455355	G	T
15	rs78998021	0	78455732	G	A
15	rs12904404	0	78456855	G	A
15	rs12441406	0	78456894	A	G
15	rs12904700	0	78457242	A	G
15	rs2868607	0	78457855	C	T
15	rs56803002	0	78458300	C	T
15	rs3816253	0	78458485	T	C
15	rs2304826	0	78458638	C	T
15	rs2304825	0	78458797	C	T
15	rs113819475	0	78458830	G	A
15	rs115513235	0	78458980	T	C
15	rs11638921	0	78459073	A	G
15	rs17674205	0	78461457	A	G
15	rs79037950	0	78461975	G	A
15	rs117706925	0	78462258	G	A
15	rs11072733	0	78462403	A	C
15	rs3087998	0	78462518	C	T
15	rs74024181	0	78462967	C	T
15	rs3825847	0	78463486	G	A
15	rs11638547	0	78463890	G	T
15	rs62009342	0	78464513	G	A
15	rs11072735	0	78466006	G	A
15	rs2304824	0	78466127	T	C
15	rs140574408	0	78466501	G	C
15	rs11631653	0	78466597	C	T
15	rs17850483	0	78466781	G	A
15	rs62009343	0	78466919	C	G
15	rs12911405	0	78467379	A	C
15	rs28599778	0	78467605	A	G
15	rs12915990	0	78467777	C	G
15	rs79494491	0	78468259	T	C
15	rs59824250	0	78469740	C	T
15	rs8034946	0	78470310	A	G
15	rs8035724	0	78470542	G	A
15	rs17850484	0	78471110	G	A
15	rs79399102	0	78471593	G	A
15	rs17479031	0	78471954	G	A
15	rs58092270	0	78472186	T	C
15	rs28699018	0	78472388	G	C
15	rs56334336	0	78472393	A	G
15	rs12910386	0	78472644	C	A
15	rs62009344	0	78472749	G	A
15	rs17479135	0	78473018	G	A
15	rs12915634	0	78473309	G	A
15	rs9972590	0	78473469	G	A
15	rs61092196	0	78473492	G	T
15	rs9972613	0	78473549	T	C
15	rs8027925	0	78473868	T	C
15	rs8026525	0	78473889	A	G
15	rs11856106	0	78474124	C	T
15	rs2304823	0	78474476	C	T
15	rs6495277	0	78474517	T	C
15	rs55659119	0	78475202	T	C
15	rs62009346	0	78475236	C	T
15	rs77390520	0	78476284	A	T
15	rs28616107	0	78476843	C	T
15	rs78684966	0	78476900	A	G
15	rs28413000	0	78476921	A	G
15	rs28832935	0	78477861	T	C
15	rs28535318	0	78478151	G	T
15	rs62009347	0	78478394	G	C
15	rs62009348	0	78478622	A	G
15	rs28528750	0	78483475	C	G
15	rs12442037	0	78483706	T	A
15	rs11072738	0	78484169	C	T
15	rs28433827	0	78484256	C	T
15	rs62009353	0	78484602	A	G
15	rs28461704	0	78484977	A	G
15	rs142004961	0	78485173	G	C
15	rs62011375	0	78485216	G	T
15	rs79908499	0	78485732	G	A
15	rs28700056	0	78485814	A	G
15	rs2271902	0	78486189	G	A
15	rs2018983	0	78486551	C	T
15	rs2271901	0	78487160	C	T
15	rs12905325	0	78487583	C	T
15	rs12905634	0	78487672	G	C
15	rs894299	0	78488508	A	C
15	rs4887011	0	78489163	T	C
15	rs74861331	0	78489164	G	A
15	rs4887012	0	78489562	C	A
15	rs4887013	0	78489574	G	T
15	rs4887014	0	78489799	G	A
15	rs184591919	0	78490008	C	T
15	rs7166938	0	78490016	G	A
15	rs11072739	0	78490442	G	A
15	rs112459071	0	78490461	C	T
15	rs139312386	0	78490499	C	T
15	rs142557183	0	78490882	G	A
15	rs11072740	0	78490972	G	A
15	rs74563006	0	78491047	T	C
15	rs6495280	0	78491741	C	T
15	rs59398201	0	78492105	C	G
15	rs4887016	0	78492586	T	G
15	rs143600788	0	78492707	T	G
15	rs869858	0	78493044	T	C
15	rs1105401	0	78493278	T	C
15	rs80241084	0	78493386	A	G
15	rs12443000	0	78494201	G	A
15	rs11072741	0	78494204	A	C
15	rs6495281	0	78494250	A	G
15	rs2139442	0	78494356	G	A
15	rs4334267	0	78494429	T	C
15	rs11852636	0	78495247	G	A
15	rs7165474	0	78495262	G	C
15	rs80253791	0	78495876	C	T
15	rs1554377	0	78497593	T	C
15	rs59184904	0	78497663	T	C
15	rs147108150	0	78497800	C	T
15	rs1011173	0	78498947	G	A
15	rs62011377	0	78499377	C	T
15	rs12441219	0	78499389	C	G
15	rs7169757	0	78499408	T	C
15	rs8033802	0	78499787	A	C
15	rs76003499	0	78499900	T	C
15	rs3825846	0	78500107	G	A
15	rs60968764	0	78500798	C	T
15	rs3902931	0	78501433	T	C
15	rs117592611	0	78501442	G	A
15	rs1011172	0	78501803	G	A
15	rs28722516	0	78501823	G	A
15	rs1011171	0	78501838	T	C
15	rs11854143	0	78501971	G	A
15	rs28452388	0	78502086	G	A
15	rs34492856	0	78502205	C	T
15	rs57021464	0	78502376	G	A
15	rs58299587	0	78502395	C	A
15	rs12910124	0	78502444	G	A
15	rs57491843	0	78502550	G	C
15	rs11072742	0	78503202	A	C
15	rs4536431	0	78503356	T	C
15	rs10851901	0	78503501	A	G
15	rs12900547	0	78503895	C	T
15	rs12902247	0	78504289	T	C
15	rs4887017	0	78504662	A	G
15	rs34305311	0	78506656	C	T
15	rs12917090	0	78506904	C	A
15	rs11629576	0	78507316	G	A
15	rs118042195	0	78507618	G	A
15	rs11636312	0	78508557	T	C
15	rs78671957	0	78508801	G	A
15	rs8035030	0	78508830	C	T
15	rs72732595	0	78508915	G	A
15	rs77371521	0	78509444	C	T
15	rs8037412	0	78509542	T	A
15	rs8036250	0	78509588	C	T
15	rs7182497	0	78509994	T	C
15	rs78101743	0	78510248	G	A
15	rs11072744	0	78510819	G	T
15	rs28454342	0	78511903	C	T
15	rs12909007	0	78512552	G	C
15	rs11632293	0	78512608	C	T
15	rs79374395	0	78512953	C	G
15	rs7163412	0	78513656	A	G
15	rs7163803	0	78513823	A	C
15	rs148326808	0	78514006	G	A
15	rs908949	0	78514872	A	G
15	rs71407265	0	78515779	A	G
15	rs62011382	0	78516053	G	A
15	rs7161826	0	78516800	T	A
15	rs7182829	0	78516810	C	A
15	rs11855610	0	78517329	T	G
15	rs6495283	0	78517857	G	C
15	rs6495284	0	78517984	C	T
15	rs4887018	0	78518047	T	C
15	rs75453885	0	78518773	A	G
15	rs144994866	0	78519328	G	A
15	rs8034758	0	78519543	A	G
15	rs74323037	0	78519672	A	T
15	rs4887019	0	78520204	G	A
15	rs2139443	0	78521149	G	A
15	rs1022389	0	78521333	T	C
15	rs4887020	0	78521646	A	C
15	rs140346614	0	78522242	G	A
15	rs6495285	0	78522306	A	G
15	rs117423571	0	78522510	G	T
15	rs55639638	0	78523320	G	T
15	rs56942697	0	78523619	C	T
15	rs12591998	0	78523816	C	T
15	rs8032174	0	78523968	C	T
15	rs112428914	0	78524003	T	C
15	rs57729539	0	78524199	A	G
15	rs117140491	0	78524231	C	T
15	rs35078436	0	78524868	A	T
15	rs11072745	0	78525008	G	A
15	rs11072746	0	78525016	A	C
15	rs7179157	0	78525421	G	A
15	rs11634386	0	78525994	G	A
15	rs8024207	0	78526301	G	A
15	rs80071140	0	78526317	C	T
15	rs10162606	0	78526556	C	T
15	rs3813577	0	78527253	T	C
15	rs78565759	0	78527575	G	A
15	rs4886563	0	78527616	G	T
15	rs72734606	0	78527950	T	C
15	rs12708524	0	78528538	C	T
15	rs11637289	0	78528561	A	C
15	rs75867937	0	78529494	T	C
15	rs12443071	0	78529539	C	T
15	rs8041847	0	78529575	G	A
15	rs28445860	0	78529576	G	A
15	rs117323719	0	78529602	G	A
15	rs8027099	0	78529943	T	C
15	rs8026517	0	78530166	G	C
15	rs2102906	0	78530257	A	G
15	rs12910114	0	78530261	C	T
15	rs4886564	0	78530837	T	C
15	rs1533665	0	78530940	G	A
15	rs1533666	0	78530991	G	A
15	rs2013093	0	78531287	C	A
15	rs80182045	0	78531311	G	A
15	rs1969341	0	78531533	T	C
15	rs11072747	0	78532385	T	C
15	rs8043149	0	78532926	C	T
15	rs8043166	0	78532959	C	T
15	rs59839442	0	78533038	T	C
15	rs1980229	0	78533652	T	C
15	rs1980230	0	78533710	T	C
15	rs1010389	0	78534110	G	A
15	rs1010388	0	78534547	G	A
15	rs932218	0	78535050	T	C
15	rs939243	0	78535281	T	C
15	rs72734675	0	78535287	G	A
15	rs4887023	0	78535437	C	G
15	rs8029698	0	78535886	A	G
15	rs148503515	0	78536096	G	A
15	rs12591810	0	78536209	A	G
15	rs12904618	0	78536369	G	A
15	rs12904669	0	78536529	C	T
15	rs12439043	0	78536683	C	T
15	rs12439144	0	78536924	G	A
15	rs4643281	0	78537091	A	C
15	rs1879154	0	78537155	T	C
15	rs1879155	0	78537156	G	A
15	rs4619364	0	78537209	A	G
15	rs11854210	0	78537327	A	C
15	rs11637790	0	78537363	T	C
15	rs8036830	0	78537579	C	T
15	rs8040969	0	78537657	C	A
15	rs141388055	0	78537670	C	T
15	rs140305071	0	78537729	G	A
15	rs28539781	0	78537742	C	T
15	rs11633763	0	78537744	G	C
15	rs149090992	0	78537754	C	G
15	rs4283196	0	78537917	T	C
15	rs11633894	0	78537981	G	A
15	rs12916024	0	78537990	T	C
15	rs11633822	0	78538062	C	G
15	rs4616260	0	78538176	C	T
15	rs7165529	0	78538878	A	G
15	rs11635166	0	78538899	C	T
15	rs7166069	0	78539092	C	A
15	rs11853080	0	78539406	T	G
15	rs16969656	0	78539421	G	A
15	rs8032081	0	78539661	A	G
15	rs12916463	0	78540267	A	G
15	rs76487698	0	78541632	C	T
15	rs1519818	0	78541745	G	A
15	rs1519819	0	78541769	C	T
15	rs72734689	0	78542035	C	T
15	rs78476380	0	78542242	C	T
15	rs8182023	0	78542649	C	T
15	rs62007799	0	78542661	C	T
15	rs8182033	0	78543520	C	T
15	rs11633732	0	78543639	G	A
15	rs34833901	0	78544178	T	C
15	rs4887024	0	78544524	C	T
15	rs9888664	0	78544734	C	T
15	rs8031692	0	78545168	G	A
15	rs148177597	0	78545463	G	A
15	rs12905862	0	78545507	G	A
15	rs11072749	0	78545724	G	A
15	rs11633014	0	78546189	T	C
15	rs62007802	0	78546512	G	C
15	rs7183158	0	78546903	G	A
15	rs117873131	0	78546918	G	A
15	rs4461038	0	78546996	A	G
15	rs6495286	0	78547155	A	G
15	rs10851902	0	78547321	A	G
15	rs11639191	0	78547449	C	A
15	rs11639195	0	78547493	A	T
15	rs56744926	0	78547570	T	C
15	rs41422846	0	78548078	T	C
15	rs56291665	0	78548314	C	T
15	rs12907308	0	78549109	A	G
15	rs117319303	0	78549353	C	G
15	rs28681327	0	78549669	C	T
15	rs8039884	0	78550081	G	T
15	rs28631197	0	78551146	T	A
15	rs142703897	0	78551193	C	G
15	rs8025227	0	78551216	C	G
15	rs2139444	0	78551389	A	G
15	rs56116800	0	78551595	C	A
15	rs2176752	0	78551678	T	C
15	rs79465968	0	78551891	C	T
15	rs11638511	0	78551927	A	G
15	rs56273823	0	78552537	C	G
15	rs7171273	0	78552562	G	C
15	rs56291632	0	78552790	C	T
15	rs12900109	0	78553032	A	G
15	rs55948722	0	78553424	G	T
15	rs11631528	0	78554213	C	T
15	rs11631613	0	78554215	G	A
15	rs12592062	0	78554301	A	T
15	rs186595909	0	78554710	G	A
15	rs146938812	0	78554934	C	G
15	rs117365656	0	78554941	C	T
15	rs75369292	0	78555357	T	C
15	rs111257821	0	78555425	C	T
15	rs79827225	0	78555982	A	G
15	rs77185764	0	78556076	G	A
15	rs78827644	0	78556250	G	A
15	rs79052265	0	78556258	A	T
15	rs62007805	0	78556571	G	A
15	rs150768595	0	78556605	A	T
15	rs117636273	0	78556895	G	A
15	rs113594982	0	78557392	C	T
15	rs62007832	0	78557720	C	G
15	rs182249812	0	78558143	C	G
15	rs55718582	0	78558170	T	C
15	rs2037347	0	78558509	G	A
15	rs10152846	0	78558857	C	T
15	rs4887025	0	78559118	G	A
15	rs12442376	0	78559767	T	G
15	rs12909123	0	78559843	A	G
15	rs12442418	0	78559937	T	C
15	rs8025999	0	78559999	G	A
15	rs3813576	0	78560409	C	T
15	rs3813575	0	78560742	T	C
15	rs10152977	0	78560927	T	G
15	rs4887026	0	78561427	C	T
15	rs12050695	0	78561627	C	T
15	rs7176976	0	78561891	A	G
15	rs12901552	0	78562160	G	A
15	rs11635370	0	78562179	G	A
15	rs3743084	0	78562693	A	G
15	rs61752771	0	78562867	T	C
15	rs3169166	0	78563103	A	C
15	rs4886566	0	78563652	G	A
15	rs117753864	0	78563728	G	A
15	rs74026019	0	78563735	A	G
15	rs78376747	0	78564387	G	A
15	rs17402006	0	78565188	T	C
15	rs11629630	0	78565414	A	G
15	rs7163689	0	78565478	C	T
15	rs56229935	0	78565616	A	G
15	rs56101048	0	78565742	G	A
15	rs7168596	0	78565785	A	T
15	rs11853189	0	78565820	C	T
15	rs11853191	0	78565841	C	T
15	rs11856774	0	78566039	T	C
15	rs111753185	0	78567384	C	A
15	rs57372079	0	78567533	C	T
15	rs3813574	0	78567543	A	G
15	rs967821	0	78567853	G	T
15	rs139931272	0	78568920	T	C
15	rs112727089	0	78568978	C	T
15	rs72736715	0	78569126	C	G
15	rs8032417	0	78569930	A	G
15	rs11638991	0	78569950	A	G
15	rs78994386	0	78570725	G	A
15	rs62007839	0	78570875	G	A
15	rs62007840	0	78570918	A	G
15	rs62007841	0	78571076	C	G
15	rs56186834	0	78571113	C	T
15	rs11631859	0	78571870	A	G
15	rs6996	0	78573487	A	T
15	rs3743083	0	78573619	C	T
15	rs3743082	0	78573745	G	C
15	rs2867933	0	78574787	C	T
15	rs1519820	0	78577207	G	A
15	rs7173851	0	78578659	T	G
15	rs66994426	0	78578924	C	T
15	rs75281351	0	78579650	C	T
15	rs62007844	0	78579873	T	C
15	rs62007845	0	78579938	C	T
15	rs4887027	0	78579941	G	C
15	rs11635815	0	78580271	C	G
15	rs7179979	0	78580280	C	T
15	rs2277551	0	78580481	G	A
15	rs72736725	0	78581717	T	A
15	rs1879152	0	78581840	T	C
15	rs16969675	0	78581938	C	A
15	rs876364	0	78583531	C	T
15	rs7170960	0	78583818	C	T
15	rs62007846	0	78584680	T	C
15	rs2280364	0	78585106	C	T
15	rs2280365	0	78585433	C	A
15	rs2280366	0	78585898	T	C
15	rs76874578	0	78586642	C	T
15	rs17480994	0	78586915	T	C
15	rs16969691	0	78588264	G	A
15	rs77056929	0	78588517	A	G
15	rs145408100	0	78588577	G	A
15	rs56299741	0	78588972	C	T
15	rs11855111	0	78589069	T	C
15	rs79721917	0	78589532	A	G
15	rs72736732	0	78589819	A	G
15	rs8026217	0	78590336	C	A
15	rs11854322	0	78590414	G	C
15	rs8026257	0	78590455	A	T
15	rs116906910	0	78590521	A	C
15	rs17402697	0	78590625	C	T
15	rs2867932	0	78591037	A	G
15	rs4887029	0	78591510	C	T
15	rs116871326	0	78591819	C	A
15	rs16969703	0	78592036	C	T
15	rs11635324	0	78592277	C	T
15	rs78151008	0	78592706	T	C
15	rs11636560	0	78592723	G	T
15	rs12906684	0	78593263	A	T
15	rs34757410	0	78593343	G	T
15	rs16969705	0	78593362	A	G
15	rs113819937	0	78593489	C	T
15	rs16969707	0	78594105	A	T
15	rs75484351	0	78594423	C	T
15	rs6495287	0	78594447	C	T
15	rs6495288	0	78594485	C	T
15	rs142840242	0	78594983	A	G
15	rs146539732	0	78595137	A	G
15	rs145064649	0	78595865	T	C
15	rs11853262	0	78596034	G	A
15	rs73467147	0	78596313	C	T
15	rs2090679	0	78596906	A	G
15	rs12910757	0	78597366	T	A
15	rs74894101	0	78597405	G	A
15	rs75886457	0	78597701	G	A
15	rs60101069	0	78598276	A	G
15	rs12593776	0	78598931	A	G
15	rs12591569	0	78599270	T	G
15	rs4491475	0	78599729	T	C
15	rs4887030	0	78599995	A	G
15	rs56094647	0	78600166	T	A
15	rs17481341	0	78600467	G	A
15	rs4268717	0	78600568	G	A
15	rs80319588	0	78600599	G	T
15	rs1996625	0	78601094	T	G
15	rs7183765	0	78601654	C	T
15	rs117328549	0	78602090	G	A
15	rs113415057	0	78602576	T	C
15	rs72736745	0	78602774	C	T
15	rs76053575	0	78603021	A	C
15	rs60677474	0	78603065	G	A
15	rs141853046	0	78603586	G	T
15	rs870731	0	78604485	G	T
15	rs12593753	0	78604578	G	C
15	rs4887031	0	78604683	C	T
15	rs877325	0	78605862	G	A
15	rs12442338	0	78606170	A	G
15	rs72736750	0	78606241	G	A
15	rs16969710	0	78606362	T	G
15	rs79018535	0	78606567	G	A
15	rs2013580	0	78606621	T	C
15	rs16969711	0	78606913	A	G
15	rs184209031	0	78607687	C	G
15	rs4887033	0	78609853	G	T
15	rs1973733	0	78610259	G	A
15	rs140843198	0	78611661	G	A
15	rs79631517	0	78612278	C	G
15	rs149678978	0	78612390	C	T
15	rs117890715	0	78612817	G	T
15	rs8037145	0	78613420	G	A
15	rs11633194	0	78613561	C	T
15	rs149625638	0	78614602	G	C
15	rs74409536	0	78615347	G	A
15	rs12442110	0	78615721	G	C
15	rs11856111	0	78617815	T	C
15	rs8027394	0	78617913	T	C
15	rs11630058	0	78618195	A	G
15	rs8027332	0	78618429	G	A
15	rs11630206	0	78618608	A	C
15	rs8031689	0	78618734	C	T
15	rs8032013	0	78618792	G	A
15	rs117507606	0	78619317	C	T
15	rs11631585	0	78619384	A	C
15	rs925987	0	78619893	C	T
15	rs2012976	0	78620745	C	A
15	rs79536602	0	78621679	T	G
15	rs7169295	0	78622429	G	A
15	rs882929	0	78622728	T	C
15	rs1810355	0	78623451	C	T
15	rs2012349	0	78623585	G	T
15	rs62010361	0	78623756	G	A
15	rs11632415	0	78624909	A	G
15	rs61360505	0	78625402	A	G
15	rs7178402	0	78625557	T	G
15	rs75362475	0	78625592	A	T
15	rs61033377	0	78626438	C	T
15	rs11072753	0	78627031	G	C
15	rs12438236	0	78627647	T	C
15	rs112810069	0	78627833	T	A
15	rs140474942	0	78628165	A	G
15	rs79163406	0	78628917	T	C
15	rs12913251	0	78628956	T	C
15	rs3813573	0	78631359	C	T
15	rs2280368	0	78632374	A	G
15	rs2280367	0	78632507	T	C
15	rs553526777	0	78632666	A	G
15	rs1127472	0	78632830	C	G
15	rs151297065	0	78633419	G	C
15	rs2139440	0	78633595	T	G
15	rs12910273	0	78633870	C	T
15	rs75240989	0	78634089	G	A
15	rs562464275	0	78634480	G	C
15	rs12593362	0	78634731	T	G
15	rs3784333	0	78635188	C	T
15	rs117986181	0	78636574	G	A
15	rs4887035	0	78636780	C	A
15	rs11072754	0	78637161	A	G
15	rs4886568	0	78637573	T	C
15	rs185458539	0	78637715	A	C
15	rs56107703	0	78637877	A	G
15	rs16969725	0	78637938	G	A
15	rs79692580	0	78638458	C	T
15	rs8026332	0	78639541	G	C
15	rs140883903	0	78640504	T	C
15	rs77924552	0	78640760	G	C
15	rs79630853	0	78641426	T	C
15	rs11631382	0	78641833	A	C
15	rs8043186	0	78642471	C	T
15	rs8027180	0	78642718	A	G
15	rs148542678	0	78644320	T	C
15	rs2139445	0	78644530	G	A
15	rs2139446	0	78644706	G	A
15	rs2139447	0	78644747	G	A
15	rs7168166	0	78644885	C	T
15	rs147264423	0	78644995	A	G
15	rs11635744	0	78645150	A	G
15	rs11631240	0	78645534	T	G
15	rs72736770	0	78645667	C	T
15	rs140767623	0	78646139	G	A
15	rs76302365	0	78646388	C	T
15	rs4887041	0	78647962	C	T
15	rs76673116	0	78648452	G	A
15	rs34659776	0	78648734	G	A
15	rs189189558	0	78648867	A	C
15	rs12905421	0	78648964	C	T
15	rs11072755	0	78648994	T	C
15	rs12906502	0	78649409	G	T
15	rs7177322	0	78649677	G	A
15	rs117377573	0	78649790	T	C
15	rs12592250	0	78650756	T	C
15	rs4887042	0	78651215	G	A
15	rs2056307	0	78651815	A	T
15	rs11638058	0	78651873	C	G
15	rs1850887	0	78652623	A	G
15	rs12591147	0	78653310	C	T
15	rs2037348	0	78653563	G	A
15	rs28709928	0	78653643	G	A
15	rs80202087	0	78653983	G	A
15	rs28385476	0	78654148	T	A
15	rs72736777	0	78654345	C	G
15	rs11072756	0	78654811	G	T
15	rs12439071	0	78654865	A	G
15	rs117618552	0	78655414	G	A
15	rs141968024	0	78655585	G	A
15	rs1105190	0	78655710	G	A
15	rs3843956	0	78656319	A	C
15	rs3850090	0	78656542	C	G
15	rs3850091	0	78656638	C	G
15	rs2037351	0	78657377	A	T
15	rs2037349	0	78657720	G	A
15	rs75404371	0	78658013	G	A
15	rs12594605	0	78658474	C	T
15	rs569320496	0	78658816	T	C
15	rs7179924	0	78659487	G	A
15	rs28534884	0	78659954	T	C
15	rs9920822	0	78661349	C	G
15	rs28428764	0	78662001	G	A
15	rs7176305	0	78662548	A	G
15	rs76660386	0	78662592	C	A
15	rs4624138	0	78663003	G	T
15	rs4389115	0	78663077	C	G
15	rs11072757	0	78663382	G	A
15	rs8036879	0	78664005	A	G
15	rs2869028	0	78664662	G	A
15	rs28483565	0	78665540	G	T
15	rs1985078	0	78665555	C	A
15	rs139404609	0	78665603	A	G
15	rs143617012	0	78665606	C	T
15	rs2869033	0	78665849	C	G
15	rs9920270	0	78666288	T	C
15	rs9920189	0	78666311	A	C
15	rs4243078	0	78666887	A	G
15	rs77879093	0	78666995	C	T
15	rs7173888	0	78667023	G	C
15	rs2869036	0	78667572	G	A
15	rs12914703	0	78668311	T	A
15	rs140051025	0	78669276	T	C
15	rs7170528	0	78670258	C	A
15	rs4304991	0	78670948	G	A
15	rs149575163	0	78671089	T	C
15	rs4503760	0	78671121	C	T
15	rs6495295	0	78673538	T	C
15	rs12912389	0	78673589	C	T
15	rs12912686	0	78673621	G	A
15	rs4502185	0	78673671	C	T
15	rs4591101	0	78673732	C	T
15	rs2869037	0	78674015	A	G
15	rs55856821	0	78674491	C	T
15	rs12902531	0	78674701	G	A
15	rs75020883	0	78674770	G	A
15	rs62010378	0	78675433	T	C
15	rs12913908	0	78676808	G	A
15	rs56394619	0	78677892	T	C
15	rs12900333	0	78678276	C	T
15	rs10152251	0	78679837	G	A
15	rs151157799	0	78679913	T	A
15	rs4243081	0	78680264	T	C
15	rs11635500	0	78680663	A	G
15	rs2002403	0	78681002	G	A
15	rs4283201	0	78681365	A	C
15	rs143076710	0	78681482	T	A
15	rs11638077	0	78681797	G	A
15	rs4243082	0	78682076	C	T
15	rs4887047	0	78682139	C	G
15	rs11630879	0	78684051	A	G
15	rs62010380	0	78684517	C	T
15	rs56410797	0	78685241	G	A
15	rs55642616	0	78686531	G	A
15	rs11635031	0	78686690	A	G
15	rs11635084	0	78686823	A	G
15	rs11635330	0	78687353	C	T
15	rs28496041	0	78687699	C	T
15	rs77446591	0	78687742	C	T
15	rs4516196	0	78687925	C	T
15	rs2869039	0	78688500	G	C
15	rs2869040	0	78688834	C	T
15	rs3743086	0	78689443	A	G
15	rs118059985	0	78690565	T	C
15	rs2869042	0	78691154	T	A
15	rs2869043	0	78691469	A	G
15	rs2009293	0	78691646	T	C
15	rs16969763	0	78691740	G	A
15	rs4887049	0	78692112	A	T
15	rs185280327	0	78692420	G	A
15	rs4887050	0	78692431	A	T
15	rs58973764	0	78692938	T	C
15	rs12906894	0	78693660	T	C
15	rs72736790	0	78694937	A	G
15	rs8042381	0	78694954	C	T
15	rs7183387	0	78695241	C	G
15	rs35507142	0	78695791	C	T
15	rs6495296	0	78696492	A	G
15	rs8034354	0	78696653	T	C
15	rs6495297	0	78696747	T	C
15	rs28428872	0	78697632	T	C
15	rs188949623	0	78697751	G	T
15	rs7179171	0	78697851	A	G
15	rs80231189	0	78697988	G	A
15	rs7163013	0	78698759	C	T
15	rs58498078	0	78700496	G	A
15	rs8036991	0	78701365	C	A
15	rs28790408	0	78702440	A	T
15	rs12907636	0	78702568	T	A
15	rs12911913	0	78702710	T	G
15	rs4887052	0	78703631	G	A
15	rs12917000	0	78704046	G	A
15	rs7167701	0	78704610	G	A
15	rs62010386	0	78704615	G	A
15	rs55832521	0	78704732	C	T
15	rs11637052	0	78706161	A	G
15	rs62010387	0	78706299	G	A
15	rs147548723	0	78706331	G	A
15	rs6495298	0	78706774	A	T
15	rs7180928	0	78707148	C	G
15	rs7182596	0	78707368	T	G
15	rs7170281	0	78708669	C	T
15	rs7171749	0	78708715	T	C
15	rs6495300	0	78708932	C	T
15	rs2869029	0	78708963	A	C
15	rs2903992	0	78709146	G	A
15	rs11631453	0	78709330	C	A
15	rs58374597	0	78709933	T	A
15	rs12913946	0	78709937	T	C
15	rs28475146	0	78709976	T	G
15	rs12912970	0	78710157	A	C
15	rs28526814	0	78710415	T	C
15	rs7183034	0	78710766	C	T
15	rs11630911	0	78711761	A	G
15	rs2869030	0	78711803	G	T
15	rs143127868	0	78711994	A	G
15	rs147055595	0	78712006	A	G
15	rs72736798	0	78713841	G	A
15	rs146441572	0	78713920	C	A
15	rs4436747	0	78714008	A	G
15	rs78963847	0	78714172	G	C
15	rs2869032	0	78714561	C	T
15	rs11632223	0	78716350	T	C
15	rs76184288	0	78716960	C	T
15	rs4381564	0	78717753	G	A
15	rs4390557	0	78717905	T	C
15	rs2869045	0	78718899	T	C
15	rs72736802	0	78719501	A	T
15	rs72738704	0	78719832	G	C
15	rs74323332	0	78720046	G	C
15	rs2656055	0	78720194	C	A
15	rs76000393	0	78720757	T	C
15	rs2869046	0	78720966	T	C
15	rs2568497	0	78721397	G	T
15	rs11072762	0	78721445	G	C
15	rs78555828	0	78721832	C	A
15	rs2568498	0	78721932	A	T
15	rs12911087	0	78722263	A	T
15	rs2568499	0	78722359	T	C
15	rs2656056	0	78722519	T	C
15	rs12916769	0	78723347	A	G
15	rs2656058	0	78723411	G	T
15	rs117276389	0	78723530	G	A
15	rs11072763	0	78724256	A	G
15	rs1394371	0	78724469	C	T
15	rs12903150	0	78724645	A	G
15	rs72738710	0	78724972	C	T
15	rs12908534	0	78725521	A	G
15	rs2036528	0	78726271	G	C
15	rs2036529	0	78726272	A	T
15	rs12899425	0	78726836	G	A
15	rs12899131	0	78726885	A	G
15	rs2568500	0	78726928	C	T
15	rs2036532	0	78727386	G	A
15	rs2656070	0	78730252	A	G
15	rs17483548	0	78730313	G	A
15	rs954144	0	78730591	C	T
15	rs17405217	0	78731149	C	T
15	rs150470954	0	78731575	C	T
15	rs924840	0	78731808	T	A
15	rs72738715	0	78732010	A	G
15	rs2938671	0	78732754	A	G
15	rs117028191	0	78732875	A	G
15	rs17483686	0	78733390	A	T
15	rs17483721	0	78733731	T	C
15	rs11072765	0	78734292	A	G
15	rs1847529	0	78735070	A	C
15	rs55983731	0	78735269	C	T
15	rs8041628	0	78735355	C	G
15	rs72738718	0	78735438	G	C
15	rs529466075	0	78735999	G	T
15	rs11630115	0	78736184	C	T
15	rs11630228	0	78736325	G	A
15	rs2568488	0	78736593	T	A
15	rs2568490	0	78738370	T	C
15	rs2915695	0	78739471	T	C
15	rs2089162	0	78739763	A	G
15	rs117267645	0	78739968	C	T
15	rs2568493	0	78740233	G	A
15	rs2938670	0	78740688	T	G
15	rs2656052	0	78740932	A	C
15	rs2568494	0	78740964	G	A
15	rs79234075	0	78741345	C	A
15	rs2656074	0	78741384	T	C
15	rs7181486	0	78741618	T	C
15	rs2656073	0	78742276	T	G
15	rs17483929	0	78742376	G	A
15	rs56219465	0	78742579	A	G
15	rs10519198	0	78742754	C	A
15	rs2958719	0	78743029	G	A
15	rs12909921	0	78743260	A	G
15	rs12910090	0	78743300	A	C
15	rs2656072	0	78744292	A	G
15	rs12916396	0	78744524	G	A
15	rs12916558	0	78744600	G	A
15	rs2656071	0	78745343	T	A
15	rs76711744	0	78745416	C	T
15	rs2656069	0	78745707	C	T
15	rs75577625	0	78745969	C	T
15	rs2869048	0	78747568	A	G
15	rs72738727	0	78749235	C	T
15	rs72738729	0	78750052	T	C
15	rs78385743	0	78750388	A	T
15	rs2656065	0	78750549	G	A
15	rs11637656	0	78751961	C	T
15	rs12442456	0	78751962	G	T
15	rs2568485	0	78752114	C	T
15	rs72738732	0	78752188	C	G
15	rs2568483	0	78752343	G	A
15	rs11639224	0	78753371	A	G
15	rs1964678	0	78754000	A	G
15	rs2009746	0	78754102	A	G
15	rs16969874	0	78754863	T	C
15	rs57839482	0	78757892	T	C
15	rs2938674	0	78757913	C	A
15	rs111894579	0	78758058	A	G
15	rs958025	0	78759348	C	T
15	rs61299530	0	78760287	G	A
15	rs61388072	0	78760344	G	A
15	rs4887057	0	78760918	G	A
15	rs17484235	0	78761414	C	G
15	rs12917068	0	78761784	G	A
15	rs28480606	0	78762313	A	G
15	rs17405883	0	78762391	T	C
15	rs114642875	0	78763289	G	A
15	rs191182335	0	78763293	C	T
15	rs7174190	0	78763617	C	T
15	rs3817092	0	78764285	A	G
15	rs8036042	0	78764324	G	A
15	rs72738736	0	78765122	G	T
15	rs16969883	0	78765189	C	T
15	rs12593229	0	78765290	T	G
15	rs1504550	0	78766250	A	G
15	rs1504549	0	78766629	C	T
15	rs12910910	0	78767850	C	T
15	rs117181913	0	78768107	T	G
15	rs117592333	0	78768159	G	A
15	rs28602670	0	78768167	C	G
15	rs8043227	0	78768871	C	G
15	rs12916801	0	78769130	A	G
15	rs182292945	0	78770290	G	T
15	rs78901746	0	78770917	G	A
15	rs11634990	0	78771186	T	C
15	rs11072766	0	78771546	C	T
15	rs17484524	0	78772676	A	G
15	rs35031105	0	78772806	C	T
15	rs113011956	0	78772946	G	A
15	rs112337935	0	78773693	C	T
15	rs12914994	0	78773908	C	T
15	rs8042238	0	78774271	C	T
15	rs8042260	0	78774374	A	G
15	rs10851906	0	78774676	A	G
15	rs16969892	0	78774737	A	G
15	rs77235292	0	78775381	C	G
15	rs55786254	0	78775472	G	T
15	rs16969894	0	78776456	C	T
15	rs12903285	0	78778953	A	G
15	rs12903295	0	78778972	A	G
15	rs12904234	0	78779384	C	T
15	rs36146269	0	78779510	T	A
15	rs12101809	0	78779801	C	T
15	rs117468857	0	78780784	G	A
15	rs2036533	0	78781687	G	A
15	rs4887059	0	78782095	C	T
15	rs16969899	0	78782326	T	G
15	rs75430714	0	78782592	A	T
15	rs11858836	0	78783277	G	A
15	rs28511883	0	78783683	C	T
15	rs72738743	0	78785802	T	G
15	rs183979453	0	78788214	G	A
15	rs11636431	0	78788500	G	C
15	rs72738746	0	78789064	G	T
15	rs965604	0	78789223	G	A
15	rs13180	0	78789488	C	T
15	rs2292116	0	78789676	T	C
15	rs72738749	0	78790017	C	T
15	rs2292115	0	78790189	A	G
15	rs3743079	0	78791061	C	T
15	rs12899351	0	78792398	T	C
15	rs7174348	0	78792439	G	A
15	rs1062980	0	78792527	T	C
15	rs534792754	0	78792528	G	T
15	rs17406522	0	78792697	A	G
15	rs16969906	0	78793109	T	C
15	rs12594711	0	78793921	C	T
15	rs11637193	0	78794235	C	T
15	rs71402943	0	78795848	G	A
15	rs4362358	0	78796104	C	T
15	rs58766815	0	78796221	C	T
15	rs74925218	0	78796732	C	T
15	rs72738757	0	78797307	C	T
15	rs9672607	0	78797460	T	A
15	rs9672608	0	78797463	T	A
15	rs111542464	0	78797546	C	G
15	rs57338032	0	78798939	A	G
15	rs6495304	0	78800416	G	A
15	rs11852372	0	78801394	A	C
15	rs117358101	0	78802296	C	A
15	rs9788682	0	78802586	G	A
15	rs9788721	0	78802869	C	T
15	rs7164594	0	78803057	C	T
15	rs8034191	0	78806023	T	C
15	rs117034501	0	78806297	C	A
15	rs183603441	0	78807407	T	A
15	rs28437878	0	78807872	C	T
15	rs5022780	0	78808235	A	T
15	rs62008174	0	78808947	C	T
15	rs151211237	0	78809856	G	C
15	rs12910978	0	78810017	A	G
15	rs12912673	0	78810216	T	C
15	rs12913173	0	78810546	T	C
15	rs12912022	0	78810585	A	G
15	rs12591557	0	78811732	A	G
15	rs12438181	0	78812098	G	A
15	rs12441426	0	78812329	T	C
15	rs62008193	0	78813334	G	A
15	rs62008194	0	78813805	G	T
15	rs10519203	0	78814046	G	A
15	rs7181245	0	78814389	C	T
15	rs12914694	0	78814444	G	A
15	rs7181447	0	78814567	A	G
15	rs7163730	0	78814681	A	G
15	rs61204066	0	78815298	G	A
15	rs12900783	0	78815523	G	A
15	rs8031948	0	78816057	G	T
15	rs147760547	0	78816130	A	G
15	rs12594391	0	78816240	A	G
15	rs12910969	0	78816980	G	A
15	rs12910726	0	78817034	C	T
15	rs117669461	0	78817264	A	C
15	rs4461039	0	78817447	A	T
15	rs8042849	0	78817929	C	T
15	rs187618975	0	78818072	C	T
15	rs1504545	0	78818471	G	C
15	rs952215	0	78819153	T	C
15	rs952216	0	78819202	C	T
15	rs12902493	0	78819275	C	G
15	rs12903129	0	78819606	C	T
15	rs12441354	0	78821016	G	A
15	rs11636131	0	78821606	C	T
15	rs11632604	0	78821914	T	C
15	rs12910289	0	78822065	T	G
15	rs2869055	0	78822388	G	C
15	rs7169584	0	78822660	A	T
15	rs12910100	0	78822667	C	T
15	rs12915428	0	78823368	G	A
15	rs12900612	0	78823993	C	T
15	rs1847530	0	78824031	G	A
15	rs1504546	0	78824235	C	T
15	rs11630349	0	78824608	C	T
15	rs80267880	0	78824618	A	C
15	rs12438659	0	78824924	G	A
15	rs12906284	0	78825105	C	T
15	rs12906846	0	78825295	G	A
15	rs12907169	0	78825498	G	C
15	rs3885951	0	78825917	A	G
15	rs11633027	0	78826166	C	T
15	rs931794	0	78826180	G	A
15	rs56007453	0	78826239	T	C
15	rs17407257	0	78826249	A	G
15	rs12916999	0	78826912	C	T
15	rs2036534	0	78826948	T	C
15	rs72738786	0	78828086	G	T
15	rs117730351	0	78828352	C	T
15	rs12439240	0	78829091	T	C
15	rs34664138	0	78831624	T	G
15	rs34138960	0	78831668	A	G
15	rs12915366	0	78831753	G	A
15	rs35212593	0	78831826	G	A
15	rs12915652	0	78831928	G	A
15	rs56117933	0	78832349	T	C
15	rs12916483	0	78832397	G	A
15	rs3813572	0	78832588	T	C
15	rs3813571	0	78832792	G	T
15	rs3813570	0	78832832	T	C
15	rs57064725	0	78833036	C	A
15	rs59133824	0	78833450	C	A
15	rs59683676	0	78833453	T	C
15	rs141607049	0	78833581	C	A
15	rs55690619	0	78833612	A	G
15	rs4886571	0	78833758	G	A
15	rs4243083	0	78833830	C	G
15	rs41280046	0	78834476	A	G
15	rs2292117	0	78834689	A	G
15	rs141147481	0	78835239	C	G
15	rs11858230	0	78835552	A	G
15	rs28438420	0	78836288	A	T
15	rs8025429	0	78836362	G	A
15	rs28392948	0	78836866	T	C
15	rs117422252	0	78837381	G	T
15	rs4886572	0	78837452	A	G
15	rs28498264	0	78837673	C	T
15	rs4887062	0	78837801	G	A
15	rs76189127	0	78838837	C	A
15	rs2869544	0	78839400	G	A
15	rs4887063	0	78839715	C	T
15	rs113352275	0	78840567	C	T
15	rs8053	0	78841220	T	C
15	rs1052035	0	78841353	T	C
15	rs41280048	0	78841591	G	A
15	rs1979907	0	78842239	T	C
15	rs1979906	0	78842289	C	T
15	rs1979905	0	78842374	A	C
15	rs4887064	0	78842847	G	C
15	rs12907966	0	78843051	C	T
15	rs1504548	0	78843246	T	G
15	rs117763346	0	78843296	G	A
15	rs139776574	0	78843553	T	C
15	rs1979908	0	78843564	C	T
15	rs880395	0	78844356	A	G
15	rs905740	0	78844386	T	C
15	rs7164030	0	78844661	G	A
15	rs905739	0	78845110	A	G
15	rs142842807	0	78847487	G	A
15	rs376499689	0	78849002	T	C
15	rs58365910	0	78849034	T	C
15	rs4275821	0	78849541	C	T
15	rs72740955	0	78849779	C	T
15	rs7173512	0	78849914	C	T
15	rs7173514	0	78849918	C	T
15	rs28395178	0	78850558	G	A
15	rs35775671	0	78851104	G	A
15	rs2036527	0	78851615	G	A
15	rs72740960	0	78851724	A	G
15	rs12900711	0	78853998	G	C
15	rs112732227	0	78854495	A	G
15	rs11636732	0	78854923	T	G
15	rs34380619	0	78855078	G	A
15	rs35759350	0	78855437	G	A
15	rs71402946	0	78855711	T	G
15	rs12911865	0	78856206	C	T
15	rs3829787	0	78856266	C	T
15	rs12912321	0	78856323	G	A
15	rs503464	0	78857896	T	A
15	rs55853698	0	78857939	T	G
15	rs55781567	0	78857986	C	G
15	rs684513	0	78858400	C	G
15	rs871058	0	78858491	G	A
15	rs140339604	0	78858745	G	A
15	rs12907994	0	78858750	C	G
15	rs12908606	0	78858938	G	T
15	rs117994199	0	78859918	C	G
15	rs1711731	0	78861918	G	A
15	rs11633958	0	78862064	C	T
15	rs7172118	0	78862453	C	A
15	rs57945453	0	78862845	C	T
15	rs667282	0	78863472	T	C
15	rs56219480	0	78864024	C	T
15	rs79750594	0	78865130	T	C
15	rs17486195	0	78865197	A	G
15	rs588765	0	78865425	T	C
15	rs61012457	0	78865694	C	G
15	rs6495306	0	78865893	G	A
15	rs140330585	0	78866445	G	A
15	rs12903839	0	78867042	C	G
15	rs17486278	0	78867482	A	C
15	rs142388711	0	78868070	T	G
15	rs2456020	0	78868398	C	T
15	rs2456019	0	78868489	T	G
15	rs72740964	0	78868636	G	A
15	rs601079	0	78869579	T	A
15	rs495956	0	78869930	C	T
15	rs495090	0	78870003	A	G
15	rs12911436	0	78870188	G	A
15	rs471889	0	78870235	T	C
15	rs142403922	0	78870667	G	C
15	rs576982	0	78870803	C	T
15	rs680244	0	78871288	T	C
15	rs621849	0	78872861	G	A
15	rs569207	0	78873119	C	T
15	rs637137	0	78873976	T	A
15	rs7180002	0	78873993	A	T
15	rs11633585	0	78874492	A	C
15	rs116991229	0	78874555	T	C
15	rs1700006	0	78875623	A	G
15	rs117962853	0	78876204	G	A
15	rs692780	0	78876505	C	G
15	rs11637635	0	78877150	A	G
15	rs56390833	0	78877381	C	A
15	rs481134	0	78877563	A	G
15	rs951266	0	78878541	G	A
15	rs56160480	0	78878565	C	T
15	rs555018	0	78879242	G	A
15	rs647041	0	78880481	T	C
15	rs12898919	0	78880577	G	C
15	rs2229961	0	78880752	G	A
15	rs12903575	0	78881087	G	A
15	rs17408276	0	78881618	T	C
15	rs16969968	0	78882925	G	A
15	rs584135	0	78883628	A	G
15	rs518425	0	78883813	A	G
15	rs514743	0	78884227	T	A
15	rs76474922	0	78884553	A	C
15	rs12901535	0	78884646	G	A
15	rs615470	0	78885988	T	C
15	rs8192482	0	78886198	C	T
15	rs4887067	0	78886947	G	A
15	rs12899226	0	78887438	T	G
15	rs660652	0	78887832	A	G
15	rs472054	0	78887994	A	G
15	rs578776	0	78888400	G	A
15	rs12909340	0	78889609	C	A
15	rs56276142	0	78889795	T	C
15	rs6495307	0	78890321	C	T
15	rs12911602	0	78891449	T	C
15	rs12910984	0	78891627	G	A
15	rs189302121	0	78892421	A	T
15	rs112272197	0	78892513	C	T
15	rs7359276	0	78892661	C	T
15	rs62010327	0	78892784	G	A
15	rs12901300	0	78892952	G	A
15	rs1051730	0	78894339	G	A
15	rs55958820	0	78894357	G	T
15	rs3743078	0	78894759	C	G
15	rs3743077	0	78894896	C	T
15	rs62010328	0	78894971	C	T
15	rs1317286	0	78896129	A	G
15	rs938682	0	78896547	G	A
15	rs12904589	0	78897581	A	G
15	rs12914385	0	78898723	C	T
15	rs55676755	0	78898932	C	G
15	rs56077333	0	78899003	C	A
15	rs7182583	0	78899210	G	C
15	rs7183604	0	78899213	T	C
15	rs111725959	0	78899346	G	A
15	rs11637630	0	78899719	G	A
15	rs145649011	0	78899996	T	C
15	rs7495518	0	78900574	C	T
15	rs112878080	0	78900647	A	G
15	rs138544659	0	78900701	T	G
15	rs113931022	0	78901113	C	T
15	rs186873689	0	78903924	G	A
15	rs146009840	0	78906177	A	T
15	rs77438700	0	78906637	A	G
15	rs2869546	0	78907345	C	T
15	rs7177514	0	78907406	C	G
15	rs6495308	0	78907656	T	C
15	rs62010331	0	78907696	C	A
15	rs12443170	0	78907736	G	A
15	rs8042059	0	78907859	A	C
15	rs8042494	0	78908010	C	T
15	rs8042374	0	78908032	A	G
15	rs8043009	0	78908154	G	C
15	rs28681284	0	78908565	C	T
15	rs4887069	0	78909070	A	G
15	rs8192479	0	78909398	C	T
15	rs3743075	0	78909452	T	C
15	rs3743074	0	78909480	G	A
15	rs3743073	0	78909539	G	T
15	rs3825845	0	78910258	C	T
15	rs28669908	0	78910267	C	A
15	rs8040868	0	78911181	T	C
15	rs8192475	0	78911230	C	T
15	rs4243084	0	78911672	G	C
15	rs2067808	0	78911780	G	A
15	rs1878399	0	78912003	G	C
15	rs4366683	0	78912203	C	T
15	rs4352017	0	78912204	A	C
15	rs8025188	0	78912278	C	G
15	rs117832812	0	78912472	C	A
15	rs72740994	0	78912498	C	T
15	rs7170068	0	78912943	G	A
15	rs12907519	0	78913044	T	C
15	rs13329271	0	78914230	A	C
15	rs8039449	0	78914534	C	T
15	rs8023462	0	78914734	C	T
15	rs6495309	0	78915245	C	T
15	rs10851907	0	78915864	G	A
15	rs55958997	0	78915872	C	A
15	rs11635955	0	78916157	G	A
15	rs4887070	0	78916187	C	T
15	rs2904130	0	78916622	C	G
15	rs55952530	0	78917316	C	T
15	rs1948	0	78917399	A	G
15	rs113503352	0	78917981	C	T
15	rs62010332	0	78918762	G	C
15	rs76152270	0	78918804	C	T
15	rs12593950	0	78920935	G	C
15	rs7178270	0	78921077	C	G
15	rs55919125	0	78922194	G	A
15	rs2869548	0	78922638	G	A
15	rs71528526	0	78923092	C	T
15	rs12914008	0	78923505	G	A
15	rs28534575	0	78923845	T	G
15	rs17487223	0	78923987	C	T
15	rs77802411	0	78925414	T	C
15	rs4887072	0	78925435	A	G
15	rs950776	0	78926018	T	C
15	rs72743157	0	78926250	G	A
15	rs72743158	0	78926445	T	C
15	rs12440014	0	78926726	C	G
15	rs12440298	0	78927589	G	T
15	rs12441088	0	78928264	G	T
15	rs67175876	0	78928399	G	A
15	rs79609284	0	78928411	G	A
15	rs11636605	0	78928878	A	G
15	rs11636753	0	78928946	G	T
15	rs57728226	0	78929350	G	C
15	rs12441998	0	78929372	G	A
15	rs11072768	0	78929478	T	G
15	rs36045869	0	78929498	C	T
15	rs1316971	0	78930510	A	G
15	rs9920506	0	78931057	A	G
15	rs141208602	0	78931463	T	G
15	rs67426328	0	78934318	C	G
15	rs3813567	0	78934551	G	A
15	rs187891813	0	78934793	A	C
15	rs72743168	0	78935235	C	T
15	rs11637890	0	78935419	C	G
15	rs11633223	0	78935476	T	C
15	rs55988292	0	78936168	A	G
15	rs80178211	0	78939043	C	T
15	rs117756166	0	78939395	T	C
15	rs12915539	0	78940795	T	A
15	rs3971872	0	78942035	T	C
15	rs12901971	0	78942159	T	G
15	rs12902294	0	78942339	T	C
15	rs117023334	0	78943421	G	C
15	rs11633178	0	78944538	A	G
15	rs11634351	0	78944718	G	A
15	rs8023822	0	78945040	C	G
15	rs117143369	0	78945260	G	A
15	rs118092991	0	78946248	T	C
15	rs12594247	0	78946633	C	T
15	rs117214547	0	78946820	T	C
15	rs1021070	0	78946863	C	G
15	rs138717458	0	78947306	T	C
15	rs2170311	0	78947611	G	A
15	rs7181405	0	78948152	A	G
15	rs11638830	0	78948319	G	C
15	rs12900336	0	78948850	G	A
15	rs12900519	0	78949127	C	T
15	rs117598573	0	78949719	A	C
15	rs148826117	0	78949848	T	C
15	rs12915669	0	78950101	A	C
15	rs12443430	0	78950206	T	C
15	rs148240261	0	78950651	G	A
15	rs116971060	0	78951009	T	G
15	rs4887074	0	78952110	G	C
15	rs11072774	0	78952697	C	T
15	rs12912524	0	78952756	G	A
15	rs4887075	0	78953131	C	T
15	rs78729506	0	78953279	C	T
15	rs12593043	0	78953346	T	A
15	rs75106522	0	78953376	G	A
15	rs12595350	0	78953464	G	A
15	rs7163204	0	78953740	G	A
15	rs17487514	0	78953785	C	T
15	rs7164665	0	78953919	T	C
15	rs143527274	0	78953924	C	T
15	rs12437528	0	78953930	G	T
15	rs12437537	0	78954197	A	C
15	rs12899135	0	78954379	A	G
15	rs144573677	0	78955591	G	A
15	rs143761305	0	78955962	C	T
15	rs12148319	0	78956192	A	G
15	rs12910237	0	78956338	C	T
15	rs1996371	0	78956806	T	C
15	rs75099792	0	78956846	C	T
15	rs148747811	0	78957594	G	A
15	rs111732170	0	78957650	G	A
15	rs8034028	0	78958788	T	C
15	rs12594550	0	78959037	C	G
15	rs6495312	0	78959322	T	C
15	rs6495314	0	78960529	A	C
15	rs12324203	0	78961421	G	A
15	rs58946838	0	78961449	A	C
15	rs117899833	0	78961891	A	G
15	rs144425814	0	78962803	C	T
15	rs180767693	0	78963478	C	T
15	rs922691	0	78963994	A	G
15	rs12905641	0	78964362	C	T
15	rs76912891	0	78964464	G	A
15	rs8032156	0	78964498	A	G
15	rs142830525	0	78965029	T	C
15	rs74634068	0	78965209	G	A
15	rs7178007	0	78965254	G	A
15	rs61630816	0	78965866	T	C
15	rs34694149	0	78965917	C	T
15	rs11072783	0	78965966	G	A
15	rs11072784	0	78966058	T	C
15	rs11639372	0	78966655	C	T
15	rs12902602	0	78967401	A	G
15	rs1021071	0	78968179	G	C
15	rs11072785	0	78968229	C	T
15	rs11857532	0	78968268	T	G
15	rs62010525	0	78968310	C	G
15	rs117089103	0	78969097	T	C
15	rs4886579	0	78969256	C	T
15	rs76507625	0	78969358	T	C
15	rs4886580	0	78969385	T	G
15	rs16970006	0	78970259	T	C
15	rs8032552	0	78971136	T	C
15	rs78713550	0	78971672	C	T
15	rs77163824	0	78972145	A	G
15	rs148945620	0	78972456	T	C
15	rs11072787	0	78972977	T	C
15	rs8043105	0	78973356	C	T
15	rs8043123	0	78973393	C	T
15	rs72743197	0	78973695	C	G
15	rs57260218	0	78973772	C	T
15	rs8038920	0	78974545	A	G
15	rs72743198	0	78974938	T	C
15	rs62010551	0	78975416	G	A
15	rs77953393	0	78975525	G	A
15	rs72743199	0	78975855	A	T
15	rs73467254	0	78976014	G	C
15	rs11072788	0	78976326	G	C
15	rs1158778	0	78977330	A	T
15	rs147975447	0	78977997	T	C
15	rs141707143	0	78978017	G	C
15	rs61142483	0	78978318	T	G
15	rs4887077	0	78978364	C	T
15	rs73467256	0	78978554	C	T
15	rs74024423	0	78978696	C	T
15	rs113690535	0	78980731	A	G
15	rs34275594	0	78981282	A	C
15	rs12901913	0	78981348	C	T
15	rs6495315	0	78981758	T	C
15	rs12908979	0	78982509	T	A
15	rs113718125	0	78982521	G	A
15	rs113413210	0	78982526	T	C
15	rs75611532	0	78983342	G	T
15	rs11638372	0	78983559	C	T
15	rs922692	0	78984214	C	A
15	rs76231650	0	78984328	A	T
15	rs28444683	0	78984507	C	A
15	rs78000890	0	78984514	C	G
15	rs117370250	0	78985269	G	A
15	rs28661610	0	78985317	G	A
15	rs3825806	0	78985342	C	A
15	rs6495316	0	78986101	T	A
15	rs8041377	0	78986805	A	G
15	rs12593207	0	78987225	G	A
15	rs62010552	0	78987686	T	C
15	rs76074408	0	78987885	A	G
15	rs151118057	0	78988620	G	A
15	rs146658341	0	78989225	T	G
15	rs75299846	0	78989464	A	G
15	rs1114829	0	78989821	G	A
15	rs112392779	0	78989929	A	G
15	rs8039600	0	78990300	G	A
15	rs148276639	0	78990735	A	C
15	rs147253142	0	78990976	T	A
15	rs7163236	0	78991292	C	A
15	rs36073954	0	78991620	G	C
15	rs6495317	0	78991716	A	C
15	rs11072790	0	78992025	C	T
15	rs7169223	0	78992116	A	G
15	rs6495318	0	78992137	G	C
15	rs72625802	0	78992811	G	A
15	rs140758331	0	78993498	C	G
15	rs2869552	0	78993600	T	C
15	rs7170552	0	78994066	A	C
15	rs7170563	0	78994094	A	G
15	rs12910627	0	78994933	G	C
15	rs12442575	0	78995488	G	A
15	rs12324870	0	78995801	C	T
15	rs563158703	0	78996275	C	G
15	rs11072791	0	78997076	C	A
15	rs1825089	0	78997562	A	C
15	rs12907178	0	78997922	A	G
15	rs12907511	0	78998061	C	G
15	rs185913390	0	78999192	T	C
15	rs11633519	0	78999552	A	G
15	rs11072792	0	78999911	A	G
15	rs12899940	0	79001699	C	T
15	rs72745107	0	79001706	G	T
15	rs1842561	0	79001959	T	C
15	rs12901241	0	79002662	A	G
15	rs12905273	0	79002755	A	G
15	rs62010554	0	79002832	A	G
15	rs35704045	0	79003292	G	C
15	rs11633170	0	79004642	C	T
15	rs12592823	0	79004643	G	A
15	rs140635457	0	79004705	G	A
15	rs186165165	0	79004851	G	A
15	rs35701817	0	79004968	A	G
15	rs11634543	0	79005504	C	T
15	rs11629824	0	79005524	T	G
15	rs11634628	0	79005579	G	A
15	rs11072793	0	79006442	G	A
15	rs11072794	0	79006582	T	C
15	rs62010555	0	79007555	G	A
15	rs2127900	0	79007561	G	A
15	rs11638490	0	79007950	C	T
15	rs182896567	0	79008701	A	T
15	rs72745113	0	79008966	G	A
15	rs9888691	0	79010046	T	C
15	rs71407274	0	79010789	C	T
15	rs4887078	0	79011073	C	T
15	rs138759397	0	79011488	G	C
15	rs62010556	0	79012311	G	A
15	rs58526289	0	79012418	T	C
15	rs34550457	0	79012476	G	A
15	rs2086484	0	79012543	T	C
15	rs7497235	0	79014517	G	A
15	rs560821321	0	79015562	A	G
15	rs59671175	0	79017933	A	G
15	rs1808065	0	79018698	G	A
15	rs11629637	0	79019024	C	T
15	rs11629639	0	79019086	A	G
15	rs12899628	0	79019544	C	T
15	rs3829786	0	79019546	C	A
15	rs899997	0	79019578	G	T
15	rs3813565	0	79019610	G	T
15	rs35583595	0	79020152	C	G
15	rs34563625	0	79020278	G	C
15	rs34422348	0	79020472	A	G
15	rs149353885	0	79020931	C	T
15	rs2869554	0	79021037	T	C
15	rs12901331	0	79021097	T	C
15	rs1814880	0	79021140	T	C
15	rs1814879	0	79021204	G	T
15	rs1809412	0	79021908	C	T
15	rs34225855	0	79022136	C	G
15	rs34067845	0	79023415	T	C
15	rs1825082	0	79023433	G	A
15	rs1825083	0	79023467	T	C
15	rs1825085	0	79023578	A	G
15	rs11639049	0	79023730	A	G
15	rs11639166	0	79023766	G	C
15	rs11639181	0	79024016	A	G
15	rs11639375	0	79024214	G	A
15	rs11639382	0	79024268	G	A
15	rs11639347	0	79024350	C	T
15	rs34099810	0	79024355	A	G
15	rs11072797	0	79024766	A	T
15	rs9920207	0	79024784	G	A
15	rs1994018	0	79025584	G	A
15	rs2415186	0	79026069	A	G
15	rs4887086	0	79026529	C	T
15	rs4887087	0	79026541	C	T
15	rs4886586	0	79026674	G	A
15	rs4886587	0	79026822	T	A
15	rs67775542	0	79027561	A	G
15	rs11072799	0	79027814	G	T
15	rs1809414	0	79028120	G	T
15	rs1809415	0	79028201	C	T
15	rs34653907	0	79028672	G	A
15	rs1383634	0	79029396	T	C
15	rs1825086	0	79029492	A	G
15	rs1383635	0	79029511	T	C
15	rs1904920	0	79029587	C	T
15	rs12906171	0	79029640	C	T
15	rs2219939	0	79029723	G	A
15	rs34552906	0	79029939	A	G
15	rs35741852	0	79029943	G	A
15	rs12901228	0	79030049	G	T
15	rs58717592	0	79030417	T	C
15	rs11856441	0	79030526	T	G
15	rs142705205	0	79030543	G	A
15	rs11853608	0	79030693	A	C
15	rs12907207	0	79031290	G	A
15	rs12906977	0	79031329	C	A
15	rs12906847	0	79031357	A	G
15	rs12907432	0	79031473	G	C
15	rs12907536	0	79031485	G	A
15	rs189891223	0	79032199	G	A
15	rs12913779	0	79032355	T	C
15	rs755998	0	79032469	C	T
15	rs2017091	0	79032744	G	A
15	rs2005263	0	79032825	C	T
15	rs564795960	0	79032887	G	A
15	rs62012588	0	79032942	G	A
15	rs2869571	0	79033018	G	A
15	rs2005057	0	79033025	G	C
15	rs113991567	0	79033072	A	G
15	rs117670238	0	79033110	A	G
15	rs117154586	0	79033111	C	T
15	rs117459298	0	79033228	G	A
15	rs2017295	0	79033269	G	A
15	rs2017296	0	79033274	A	C
15	rs2017297	0	79033278	T	C
15	rs7176070	0	79033489	T	C
15	rs56354501	0	79033520	A	G
15	rs12899201	0	79033534	G	A
15	rs12904489	0	79033925	T	A
15	rs8030335	0	79034124	G	A
15	rs114131019	0	79034151	G	T
15	rs8030090	0	79034260	A	G
15	rs8031513	0	79034276	T	C
15	rs191269970	0	79039051	T	C
15	rs7178741	0	79039274	C	A
15	rs56195905	0	79040317	A	C
15	rs12148817	0	79041128	A	G
15	rs143909767	0	79041141	A	G
15	rs144002962	0	79041498	C	T
15	rs12905116	0	79042734	T	A
15	rs3861181	0	79043370	C	A
15	rs3861180	0	79043393	A	G
15	rs4887091	0	79043580	T	C
15	rs4887092	0	79043675	T	C
15	rs143294586	0	79043706	G	A
15	rs59414039	0	79043766	T	C
15	rs12910831	0	79043801	T	C
15	rs12909668	0	79043949	A	G
15	rs34019568	0	79044233	C	T
15	rs11632672	0	79044330	A	G
15	rs2589373	0	79044865	C	T
15	rs7182993	0	79045014	G	A
15	rs7182694	0	79045030	C	T
15	rs7182567	0	79045054	A	G
15	rs189305722	0	79045816	G	A
15	rs11072800	0	79045857	A	G
15	rs138833245	0	79045868	T	C
15	rs149372736	0	79045871	A	G
15	rs2291196	0	79045985	C	T
15	rs147154214	0	79046329	C	T
15	rs1964562	0	79046491	C	G
15	rs2622821	0	79046693	A	G
15	rs12906835	0	79046989	A	G
15	rs3743068	0	79047285	G	T
15	rs12439049	0	79047435	T	C
15	rs2929154	0	79048551	A	G
15	rs3743065	0	79048569	C	T
15	rs8024939	0	79049237	C	T
15	rs59934757	0	79049413	C	T
15	rs59888683	0	79049464	C	T
15	rs55834964	0	79049766	C	A
15	rs117829039	0	79049930	C	T
15	rs2306469	0	79050573	C	T
15	rs2306468	0	79050575	A	G
15	rs2306467	0	79050576	G	C
15	rs7176492	0	79051264	C	T
15	rs7177143	0	79051453	G	A
15	rs112238647	0	79051705	C	T
15	rs184659738	0	79051716	G	A
15	rs1045130	0	79051721	G	A
15	rs12286	0	79051759	G	A
15	rs12438734	0	79052135	T	C
15	rs12438758	0	79052227	T	C
15	rs7182642	0	79052277	C	T
15	rs555973978	0	79052511	G	A
15	rs142667496	0	79052516	C	T
15	rs80126792	0	79052526	A	G
15	rs146904576	0	79052556	C	T
15	rs12906653	0	79052580	G	A
15	rs2869868	0	79052755	G	A
15	rs34115022	0	79052972	C	G
15	rs2002854	0	79053014	A	G
15	rs4887096	0	79053284	T	C
15	rs2010752	0	79053395	T	C
15	rs1809419	0	79053814	G	A
15	rs12916326	0	79054011	A	G
15	rs12916648	0	79054129	C	T
15	rs112745574	0	79054195	C	T
15	rs7495616	0	79054900	C	G
15	rs3934898	0	79055278	A	G
15	rs1809420	0	79056769	T	C
15	rs11633351	0	79056815	C	T
15	rs6495267	0	79057093	G	A
15	rs146703613	0	79057182	T	A
15	rs117541407	0	79057455	C	A
15	rs4243085	0	79057723	G	C
15	rs28699256	0	79058951	T	C
15	rs1810165	0	79059449	G	A
15	rs2904223	0	79059691	G	A
15	rs8043119	0	79061002	G	A
15	rs59709310	0	79061214	T	C
15	rs1807007	0	79062102	T	G
15	rs1807006	0	79062340	C	G
15	rs111775124	0	79062454	G	A
15	rs1809409	0	79063474	A	T
15	rs11635931	0	79064080	G	A
15	rs11635870	0	79064143	C	G
15	rs2869876	0	79064360	C	A
15	rs7174367	0	79064667	A	G
15	rs3743063	0	79065171	A	C
15	rs57708073	0	79066653	A	G
15	rs12900168	0	79066932	A	G
15	rs2277549	0	79067055	C	T
15	rs35934157	0	79067385	G	A
15	rs139648962	0	79067452	G	A
15	rs4887102	0	79067495	A	G
15	rs7171347	0	79067660	G	A
15	rs7171045	0	79067669	C	T
15	rs78632183	0	79067866	T	G
15	rs7171578	0	79067922	C	T
15	rs7171916	0	79067951	G	C
15	rs191392179	0	79067958	C	T
15	rs12438645	0	79068203	A	G
15	rs149305049	0	79068219	C	T
15	rs12906691	0	79068328	G	A
15	rs11854507	0	79069121	A	G
15	rs145673455	0	79069187	C	T
15	rs7161774	0	79069734	G	T
15	rs62012628	0	79070000	C	T
15	rs28722937	0	79070171	T	C
15	rs12907535	0	79070182	C	T
15	rs62012629	0	79070351	C	A
15	rs12907764	0	79070438	A	G
15	rs141851998	0	79071007	C	A
15	rs12913260	0	79071095	G	A
15	rs1077190	0	79071384	T	G
15	rs2004039	0	79071399	A	G
15	rs2004038	0	79071406	G	A
15	rs4886982	0	79071598	A	G
15	rs59697303	0	79071961	C	T
15	rs112321636	0	79072100	G	T
15	rs61226407	0	79073454	G	C
15	rs1021069	0	79073756	C	G
15	rs35474770	0	79074000	A	G
15	rs36061084	0	79074253	G	A
15	rs4887109	0	79074294	C	T
15	rs4886589	0	79074380	C	T
15	rs4886590	0	79074506	G	A
15	rs4886591	0	79074518	G	A
15	rs2046144	0	79074562	A	G
15	rs1976008	0	79075035	C	T
15	rs118099388	0	79075405	C	T
15	rs12050525	0	79075746	T	C
15	rs12440925	0	79075754	G	A
15	rs2904220	0	79076704	G	T
15	rs2869862	0	79076885	A	G
15	rs1825087	0	79077114	A	G
15	rs10851911	0	79077666	T	C
15	rs77338180	0	79078921	A	G
15	rs11072806	0	79079074	G	A
15	rs12899147	0	79079512	A	G
15	rs79404250	0	79080205	G	A
15	rs1994016	0	79080234	C	T
15	rs1994017	0	79080306	T	C
15	rs3743058	0	79080798	C	T
15	rs12905740	0	79082364	C	T
15	rs2277547	0	79082431	A	G
15	rs4886592	0	79082547	T	C
15	rs117189732	0	79083280	C	T
15	rs2277546	0	79083376	C	A
15	rs2277545	0	79083591	T	C
15	rs11639044	0	79083814	C	T
15	rs1383633	0	79084411	A	T
15	rs12438008	0	79084680	G	A
15	rs76161838	0	79084752	C	T
15	rs1564499	0	79084808	T	C
15	rs12903203	0	79084933	T	C
15	rs1976007	0	79085023	T	C
15	rs117338136	0	79085032	G	C
15	rs117542630	0	79085454	C	G
15	rs76017787	0	79085498	T	C
15	rs11631955	0	79085915	A	G
15	rs5017824	0	79085985	G	A
15	rs11632102	0	79086057	G	A
15	rs2904228	0	79086099	G	A
15	rs12437868	0	79088460	T	C
15	rs3743057	0	79089007	T	C
15	rs61752773	0	79089074	C	T
15	rs3825807	0	79089111	A	G
15	rs7177699	0	79089734	T	C
15	rs138591531	0	79089941	C	T
15	rs28610385	0	79090606	C	A
15	rs11638321	0	79092183	T	C
15	rs6495329	0	79092603	G	A
15	rs7173267	0	79092750	G	C
15	rs11634450	0	79093201	A	G
15	rs7169068	0	79094069	G	C
15	rs28691842	0	79094196	A	G
15	rs11856536	0	79094325	A	G
15	rs55695037	0	79094518	T	G
15	rs4887113	0	79095287	C	T
15	rs8042170	0	79096599	G	A
15	rs8025960	0	79096673	G	A
15	rs11630027	0	79096983	C	A
15	rs28542482	0	79098354	G	A
15	rs113458918	0	79098383	C	T
15	rs8038189	0	79099026	G	C
15	rs12592721	0	79099145	G	C
15	rs145530098	0	79099147	C	T
15	rs922693	0	79099538	G	A
15	rs6495330	0	79099938	C	G
15	rs112654305	0	79100833	T	C
15	rs8029039	0	79100871	G	C
15	rs61393924	0	79102980	G	C
15	rs62014860	0	79104601	C	T
15	rs35969124	0	79104793	T	C
15	rs58676916	0	79104915	G	A
15	rs113052063	0	79105051	A	G
15	rs7182809	0	79105106	G	C
15	rs11634042	0	79105350	C	T
15	rs7183257	0	79105381	G	A
15	rs7183621	0	79105576	G	A
15	rs1383636	0	79106220	G	A
15	rs62010961	0	79106848	C	G
15	rs62010962	0	79107149	G	A
15	rs12907065	0	79107355	A	G
15	rs74608880	0	79107453	G	A
15	rs11638020	0	79107724	G	A
15	rs3890715	0	79107862	C	A
15	rs3971829	0	79109052	A	G
15	rs4387568	0	79109514	C	G
15	rs28513584	0	79109856	G	A
15	rs9806363	0	79110302	A	G
15	rs34372090	0	79110735	C	T
15	rs77719127	0	79110783	C	T
15	rs74703012	0	79110977	T	C
15	rs4380028	0	79111093	C	T
15	rs11072807	0	79111517	A	G
15	rs7403593	0	79111962	A	G
15	rs7403728	0	79112016	T	G
15	rs75106109	0	79112424	C	T
15	rs12898392	0	79112432	G	A
15	rs56683682	0	79112524	G	T
15	rs12899452	0	79112550	T	A
15	rs12898292	0	79112603	A	G
15	rs12898712	0	79112622	G	T
15	rs12898452	0	79112628	C	A
15	rs8027833	0	79112837	T	C
15	rs8026598	0	79112938	A	G
15	rs6495333	0	79113215	G	A
15	rs7166340	0	79113293	C	T
15	rs7167853	0	79113318	T	C
15	rs7167056	0	79113484	G	T
15	rs7167242	0	79113541	G	A
15	rs7166770	0	79113568	A	G
15	rs7402376	0	79113570	A	G
15	rs117159923	0	79113590	C	T
15	rs9920493	0	79113846	A	C
15	rs12909317	0	79114419	G	T
15	rs28455815	0	79114453	C	T
15	rs28505515	0	79114477	C	G
15	rs56076311	0	79115120	A	G
15	rs8041064	0	79115388	A	G
15	rs66925868	0	79115406	A	G
15	rs7403608	0	79115570	A	G
15	rs12915192	0	79115585	G	A
15	rs7165902	0	79115872	T	G
15	rs7165075	0	79115965	G	A
15	rs6495335	0	79117133	G	T
15	rs8032908	0	79117436	G	C
15	rs12442476	0	79117856	G	A
15	rs55870734	0	79117917	A	T
15	rs7178051	0	79118296	C	T
15	rs7403714	0	79118650	C	T
15	rs9920968	0	79118747	G	A
15	rs58021857	0	79119229	C	A
15	rs61043060	0	79120277	T	C
15	rs139266568	0	79120343	C	A
15	rs62011001	0	79120467	G	A
15	rs185771419	0	79120489	G	T
15	rs62011002	0	79120578	C	T
15	rs8035093	0	79120670	T	C
15	rs113531358	0	79121005	G	C
15	rs111999423	0	79121036	G	C
15	rs7176187	0	79121373	T	C
15	rs4389113	0	79121739	G	A
15	rs7179953	0	79121776	C	T
15	rs4433781	0	79121835	A	T
15	rs141233437	0	79121881	C	T
15	rs4389112	0	79122099	G	A
15	rs4389111	0	79122225	G	A
15	rs4073322	0	79122541	G	C
15	rs72749206	0	79122948	G	A
15	rs62011003	0	79122979	G	A
15	rs7164479	0	79123054	C	T
15	rs7165042	0	79123338	C	G
15	rs7165081	0	79123396	C	G
15	rs7165733	0	79123505	G	A
15	rs7166764	0	79123509	T	G
15	rs7182529	0	79123631	T	C
15	rs7182716	0	79123753	T	C
15	rs7181432	0	79123779	C	T
15	rs7403708	0	79123885	T	C
15	rs7182103	0	79123946	G	T
15	rs10083696	0	79124016	G	A
15	rs10083697	0	79124039	G	A
15	rs4468572	0	79124475	T	C
15	rs4421942	0	79124525	T	A
15	rs4628927	0	79124616	A	T
15	rs76277789	0	79124790	C	G
15	rs67745769	0	79124832	G	A
15	rs74024464	0	79125155	G	A
15	rs7166405	0	79125327	A	G
15	rs75461664	0	79125403	C	A
15	rs11852830	0	79125429	A	T
15	rs79045062	0	79125464	G	A
15	rs76494103	0	79125587	G	T
15	rs6495337	0	79125689	C	G
15	rs8032842	0	79125849	G	A
15	rs8032771	0	79126059	A	G
15	rs8034274	0	79126155	T	C
15	rs62011004	0	79126536	C	T
15	rs12908341	0	79126561	T	G
15	rs7178750	0	79126909	G	A
15	rs8024048	0	79127907	G	A
15	rs75304690	0	79128028	A	G
15	rs6495338	0	79128030	C	T
15	rs6495339	0	79128272	T	C
15	rs6495340	0	79128396	A	G
15	rs4539564	0	79128499	G	A
15	rs7169511	0	79128665	T	C
15	rs7168915	0	79128889	G	A
15	rs12903613	0	79129076	G	T
15	rs12903668	0	79129320	A	G
15	rs74709741	0	79129481	T	G
15	rs80194439	0	79129565	T	C
15	rs8030937	0	79129587	G	T
15	rs8034804	0	79129600	C	T
15	rs118152271	0	79129779	T	G
15	rs8035039	0	79129823	A	G
15	rs7403155	0	79130424	G	A
15	rs4551997	0	79130433	G	A
15	rs8041607	0	79131365	A	G
15	rs11072810	0	79132206	T	C
15	rs11072811	0	79132330	A	C
15	rs11632963	0	79132644	G	A
15	rs7402877	0	79132814	T	C
15	rs6495341	0	79133026	C	T
15	rs7166501	0	79133739	C	T
15	rs7166723	0	79133848	C	T
15	rs8027870	0	79134045	A	G
15	rs62011027	0	79134261	T	A
15	rs8028410	0	79134267	C	T
15	rs8029173	0	79134568	G	A
15	rs28694044	0	79134718	A	T
15	rs28580532	0	79134724	C	T
15	rs4401016	0	79134791	G	A
15	rs12442036	0	79135418	C	T
15	rs28439027	0	79135478	A	C
15	rs8035783	0	79135481	T	G
15	rs7403393	0	79135802	C	G
15	rs7403438	0	79136048	C	T
15	rs62011028	0	79136110	G	A
15	rs7403442	0	79136123	A	G
15	rs56227704	0	79136372	A	G
15	rs12232282	0	79136525	T	C
15	rs4608303	0	79136713	T	C
15	rs4420501	0	79138478	A	T
15	rs4438276	0	79138565	A	G
15	rs4533253	0	79138841	T	C
15	rs4439728	0	79138908	A	G
15	rs62011029	0	79138973	G	A
15	rs11637783	0	79139000	T	C
15	rs56225615	0	79139370	C	T
15	rs8037017	0	79139441	A	C
15	rs8037171	0	79139478	C	A
15	rs56031815	0	79139542	G	A
15	rs118019212	0	79139602	C	T
15	rs8041818	0	79139831	C	T
15	rs11856903	0	79140017	A	G
15	rs62011032	0	79140034	T	C
15	rs62011033	0	79140091	G	C
15	rs11072812	0	79140111	C	T
15	rs146722791	0	79140191	C	T
15	rs11636545	0	79140348	C	T
15	rs112813907	0	79140456	T	G
15	rs4341710	0	79140460	C	T
15	rs62011034	0	79140609	G	A
15	rs113762355	0	79140662	C	T
15	rs4567668	0	79140692	T	C
15	rs11857877	0	79140838	G	C
15	rs4628930	0	79141026	T	C
15	rs140840125	0	79141107	C	A
15	rs4132786	0	79141588	G	A
15	rs4344704	0	79141703	T	A
15	rs7173743	0	79141784	T	C
15	rs147228279	0	79142159	G	C
15	rs62011035	0	79142253	A	G
15	rs11639335	0	79142307	A	G
15	rs12050535	0	79142950	C	T
15	rs11632020	0	79143759	C	T
15	rs7173955	0	79143857	A	G
15	rs7175271	0	79144509	A	G
15	rs7181240	0	79145126	G	A
15	rs7164529	0	79145798	G	A
15	rs12440662	0	79145923	A	C
15	rs7165139	0	79146243	C	T
15	rs34184420	0	79146300	G	T
15	rs148993644	0	79146583	C	T
15	rs79802557	0	79148591	T	C
15	rs12911870	0	79148650	C	T
15	rs62011036	0	79148786	C	T
15	rs34803085	0	79148813	G	A
15	rs57496361	0	79149002	T	C
15	rs76247098	0	79149113	G	C
15	rs78201944	0	79149981	G	A
15	rs79278121	0	79150065	G	T
15	rs76038412	0	79150671	A	G
15	rs80184563	0	79151207	A	G
15	rs7174727	0	79151286	G	A
15	rs12903249	0	79151860	C	T
15	rs12903542	0	79151999	C	T
15	rs75023556	0	79152085	C	T
15	rs7181033	0	79152414	C	T
15	rs5029904	0	79152422	C	G
15	rs12442152	0	79152877	A	G
15	rs77500044	0	79152897	T	C
15	rs62011050	0	79154022	C	T
15	rs12595538	0	79154453	A	T
15	rs11630014	0	79154738	C	T
15	rs2869887	0	79155033	G	T
15	rs4778909	0	79155088	C	T
15	rs61157089	0	79155412	T	C
15	rs117776652	0	79155585	C	T
15	rs117960007	0	79155622	C	T
15	rs117530882	0	79156406	T	C
15	rs62011052	0	79156983	T	C
15	rs7180375	0	79157379	T	C
15	rs4491476	0	79157405	G	A
15	rs6495346	0	79157755	T	C
15	rs62011053	0	79157998	T	C
15	rs56343754	0	79158770	G	A
15	rs75267298	0	79159047	G	A
15	rs78152946	0	79159343	G	C
15	rs75977260	0	79159349	G	C
15	rs12899800	0	79159730	T	G
15	rs12898532	0	79159764	A	G
15	rs11629759	0	79160167	C	T
15	rs8042186	0	79161572	G	A
15	rs8042187	0	79161576	G	A
15	rs8025870	0	79161776	C	T
15	rs7402286	0	79161906	G	C
15	rs8026077	0	79161955	A	C
15	rs138323725	0	79162144	G	A
15	rs62011055	0	79162757	C	T
15	rs117235023	0	79162807	A	G
15	rs4778738	0	79163602	G	A
15	rs4778740	0	79163667	A	G
15	rs11635498	0	79164315	C	T
15	rs143762923	0	79164379	T	C
15	rs62011056	0	79164495	G	A
15	rs75459887	0	79164618	C	T
15	rs79409323	0	79164636	T	C
15	rs146224356	0	79164897	C	G
15	rs113850146	0	79164950	C	A
15	rs8034658	0	79165441	G	T
15	rs76770078	0	79165610	G	A
15	rs8039140	0	79165797	G	A
15	rs144611578	0	79166517	T	C
15	rs76426232	0	79166578	A	G
15	rs59312571	0	79166619	A	C
15	rs10851913	0	79166822	C	T
15	rs10851914	0	79166838	C	G
15	rs11072813	0	79167118	C	T
15	rs77362013	0	79167260	T	C
15	rs56281795	0	79167563	G	A
15	rs8029659	0	79167603	A	G
15	rs8031280	0	79167759	T	C
15	rs72749233	0	79168040	A	G
15	rs139765896	0	79168574	G	C
15	rs62013160	0	79169087	C	T
15	rs75888439	0	79169265	T	C
15	rs11632720	0	79169499	C	T
15	rs12592618	0	79169533	G	A
15	rs4624135	0	79169728	A	G
15	rs59735519	0	79169980	C	T
15	rs56272008	0	79171239	G	T
15	rs76502319	0	79171427	A	G
15	rs8029496	0	79171539	T	A
15	rs138076766	0	79171543	T	C
15	rs12911969	0	79171576	C	T
15	rs8028352	0	79171580	C	G
15	rs8032867	0	79171627	G	A
15	rs113198676	0	79171707	G	A
15	rs62013163	0	79171752	C	T
15	rs118145692	0	79171941	A	G
15	rs181956996	0	79172224	G	C
15	rs17243470	0	79172766	T	G
15	rs17832351	0	79173005	A	G
15	rs8039144	0	79173260	A	T
15	rs734287	0	79173900	G	A
15	rs76675237	0	79174326	C	T
15	rs7497610	0	79174872	G	T
15	rs74733276	0	79175260	T	G
15	rs113265118	0	79176322	C	T
15	rs8027635	0	79176460	T	G
15	rs115957851	0	79176683	G	A
15	rs148906779	0	79176820	A	G
15	rs16970187	0	79177460	C	G
15	rs16970194	0	79178073	G	A
15	rs8037651	0	79178364	A	G
15	rs75506745	0	79178666	T	G
15	rs78972994	0	79178754	A	C
15	rs56687292	0	79179050	C	T
15	rs7179763	0	79181930	A	G
15	rs10519215	0	79183747	T	A
15	rs12440205	0	79184281	T	G
15	rs12443105	0	79184352	C	T
15	rs9806693	0	79184387	G	A
15	rs74835562	0	79185059	G	C
15	rs12050510	0	79185119	A	G
15	rs12050511	0	79185134	A	G
15	rs28408315	0	79185180	G	A
15	rs62013184	0	79185294	G	A
15	rs62013185	0	79185537	G	A
15	rs1836556	0	79185877	A	G
15	rs1435163	0	79185898	C	A
15	rs12050636	0	79186741	G	A
15	rs117462835	0	79186952	C	T
15	rs112817522	0	79187019	G	A
15	rs10519216	0	79187342	T	A
15	rs75732182	0	79188223	T	G
15	rs10519217	0	79188278	C	T
15	rs34449854	0	79188389	C	T
15	rs10444811	0	79188554	C	G
15	rs12437644	0	79188644	T	C
15	rs10519218	0	79189155	T	C
15	rs12438433	0	79189282	T	C
15	rs10519219	0	79190132	T	C
15	rs35778446	0	79190243	C	T
15	rs4622479	0	79190501	G	A
15	rs11857042	0	79191538	T	C
15	rs62013186	0	79192081	G	A
15	rs140848328	0	79192669	C	T
15	rs7171539	0	79192903	G	A
15	rs7171258	0	79192963	C	T
15	rs74783630	0	79193595	G	C
15	rs111708343	0	79193833	C	T
15	rs16970223	0	79194286	T	A
15	rs77556040	0	79194670	C	T
15	rs12592340	0	79195110	T	C
15	rs11636975	0	79195390	G	A
15	rs74248601	0	79195530	C	A
15	rs16970227	0	79196261	A	G
15	rs1036377	0	79197129	G	A
15	rs16970233	0	79197332	T	C
15	rs117626207	0	79197423	A	G
15	rs58848937	0	79198413	C	T
15	rs62013188	0	79198538	A	C
15	rs62013189	0	79198544	T	C
15	rs76164573	0	79198760	T	G
15	rs113675964	0	79198992	A	G
15	rs892787	0	79199298	C	G
15	rs34866535	0	79199622	G	T
15	rs16970242	0	79199918	G	A
15	rs79400220	0	79200287	G	A
15	rs79800329	0	79200385	T	C
15	rs16970244	0	79200402	T	C
15	rs16970254	0	79200522	T	G
15	rs111599361	0	79200722	C	T
15	rs62013191	0	79200840	A	G
15	rs62013192	0	79200956	G	C
15	rs12439583	0	79201108	T	C
15	rs144200589	0	79202032	G	T
15	rs62013193	0	79202362	C	T
15	rs17244648	0	79202749	C	T
15	rs34851962	0	79203038	A	C
15	rs60634495	0	79203130	T	C
15	rs62013196	0	79203210	T	C
15	rs117631158	0	79203277	T	C
15	rs12438191	0	79203574	A	G
15	rs79440330	0	79204101	T	C
15	rs79975633	0	79204333	T	C
15	rs8035305	0	79204360	G	C
15	rs8035028	0	79204411	A	G
15	rs1541965	0	79205126	G	A
15	rs59772922	0	79207466	T	C
15	rs76100873	0	79208386	C	T
15	rs117925442	0	79208819	C	T
15	rs8042638	0	79209085	A	G
15	rs77729189	0	79209981	A	G
15	rs117728386	0	79210139	C	T
15	rs140999457	0	79210480	G	T
15	rs113675468	0	79210598	C	G
15	rs147125452	0	79211424	T	C
15	rs78004896	0	79211660	C	T
15	rs6495351	0	79212118	C	T
15	rs80314264	0	79212333	C	T
15	rs74983338	0	79213630	C	T
15	rs5849	0	79214192	C	T
15	rs3129	0	79214215	C	T
15	rs3128	0	79214392	C	T
15	rs12549	0	79214429	G	A
15	rs2289691	0	79215238	T	C
15	rs2289692	0	79215247	C	T
15	rs34577742	0	79215568	C	T
15	rs181175135	0	79216945	C	G
15	rs7182836	0	79217329	C	T
15	rs7161986	0	79217400	T	G
15	rs140692531	0	79217470	T	A
15	rs2289695	0	79217631	A	G
15	rs12440862	0	79217900	A	G
15	rs12441725	0	79218773	C	T
15	rs3784537	0	79218994	C	T
15	rs3784538	0	79219180	G	A
15	rs3784539	0	79219188	C	T
15	rs3784540	0	79219332	G	A
15	rs3825931	0	79219372	C	T
15	rs58119858	0	79219423	C	T
15	rs8039683	0	79220345	G	C
15	rs73470389	0	79220549	A	G
15	rs79123103	0	79220567	A	G
15	rs4779112	0	79220586	G	A
15	rs113816500	0	79220885	C	T
15	rs7163828	0	79221356	G	C
15	rs2289697	0	79221907	T	C
15	rs9302286	0	79222149	A	G
15	rs28699989	0	79222642	T	C
15	rs140415071	0	79222693	C	T
15	rs7496812	0	79222924	C	T
15	rs2289698	0	79223445	G	C
15	rs77509608	0	79223590	T	C
15	rs2289699	0	79223681	G	A
15	rs62013198	0	79224322	T	A
15	rs79721720	0	79224450	C	T
15	rs2289700	0	79224683	C	T
15	rs78155742	0	79224727	T	C
15	rs13345	0	79224747	C	T
15	rs192710189	0	79225414	C	T
15	rs16970287	0	79228257	A	G
15	rs8034542	0	79228371	A	G
15	rs12592898	0	79229199	A	G
15	rs111495139	0	79229232	A	G
15	rs139414307	0	79229263	G	A
15	rs62013199	0	79229644	A	G
15	rs75564875	0	79230389	T	G
15	rs112318964	0	79230567	C	T
15	rs62013200	0	79230737	G	T
15	rs10152868	0	79230969	A	G
15	rs78813423	0	79231005	T	C
15	rs62013227	0	79231046	G	T
15	rs10152892	0	79231203	A	C
15	rs12148472	0	79231478	T	C
15	rs11638844	0	79231518	A	G
15	rs10400902	0	79231616	A	G
15	rs113452494	0	79232126	G	C
15	rs11072815	0	79232319	A	G
15	rs11856301	0	79232330	T	C
15	rs138805637	0	79232546	G	A
15	rs28655102	0	79232700	C	T
15	rs10152587	0	79233225	T	C
15	rs186156152	0	79233249	C	T
15	rs10152589	0	79233255	T	C
15	rs4778716	0	79233626	A	G
15	rs2870085	0	79234268	T	C
15	rs10400877	0	79234378	A	T
15	rs10400881	0	79234384	G	C
15	rs34843303	0	79234470	T	C
15	rs11855406	0	79234864	A	G
15	rs34593439	0	79234957	G	A
15	rs3825932	0	79235446	T	C
15	rs186548931	0	79236349	G	A
15	rs11072817	0	79236815	G	A
15	rs11072818	0	79236933	A	G
15	rs1036937	0	79237180	C	A
15	rs1036938	0	79237247	C	G
15	rs2289702	0	79237293	C	T
15	rs1036939	0	79237324	C	A
15	rs77719589	0	79238656	C	T
15	rs56148823	0	79239174	T	C
15	rs12901830	0	79239449	T	G
15	rs1369324	0	79239719	A	G
15	rs75926015	0	79239974	C	T
15	rs12440097	0	79240045	C	G
15	rs74363180	0	79240471	G	A
15	rs62013229	0	79241400	C	T
15	rs62013230	0	79241543	C	T
15	rs78921128	0	79241674	G	C
15	rs16970344	0	79241976	G	A
15	rs4779153	0	79242271	A	G
15	rs80218258	0	79242557	G	A
15	rs62013231	0	79242581	C	T
15	rs2002832	0	79242739	C	T
15	rs56248637	0	79243188	C	T
15	rs56289610	0	79243220	A	C
15	rs876941	0	79243571	A	G
15	rs139383236	0	79243685	C	T
15	rs11072819	0	79244071	T	C
15	rs4779154	0	79245465	G	A
15	rs8035576	0	79245755	C	T
15	rs4779156	0	79245891	G	A
15	rs7175785	0	79246098	A	C
15	rs62013235	0	79246166	G	A
15	rs7177831	0	79246342	T	A
15	rs112129944	0	79246938	A	T
15	rs62013236	0	79247482	C	T
15	rs11635178	0	79247732	G	T
15	rs78764205	0	79247925	A	C
15	rs79569958	0	79247961	T	C
15	rs75157919	0	79248080	G	A
15	rs78130877	0	79248171	T	C
15	rs78601536	0	79248177	A	C
15	rs77207978	0	79248233	A	G
15	rs78626061	0	79248262	T	C
15	rs76555000	0	79248319	T	C
15	rs62013237	0	79248457	C	A
15	rs62013238	0	79248499	T	C
15	rs75508148	0	79249549	A	G
15	rs79384415	0	79249586	G	C
15	rs11632238	0	79249642	T	C
15	rs4408506	0	79250141	C	T
15	rs113420860	0	79251483	A	C
15	rs142789525	0	79251579	T	C
15	rs62013239	0	79251628	G	A
15	rs4778730	0	79253321	T	G
15	rs112779545	0	79253894	G	A
15	rs75001121	0	79254948	G	A
15	rs61117503	0	79255322	G	A
15	rs12443215	0	79256037	A	G
15	rs7183668	0	79256158	G	T
15	rs72730672	0	79256314	C	T
15	rs16970356	0	79256471	T	C
15	rs143666454	0	79256491	A	C
15	rs7163131	0	79256548	T	C
15	rs3759857	0	79257181	A	T
15	rs3759858	0	79257278	G	A
15	rs7175091	0	79258117	T	C
15	rs7174314	0	79258297	G	C
15	rs57533456	0	79258685	C	G
15	rs144430606	0	79258837	C	T
15	rs144188311	0	79258887	C	G
15	rs74582811	0	79258938	A	G
15	rs8039661	0	79259009	C	T
15	rs143141218	0	79260741	G	C
15	rs28582793	0	79260943	T	A
15	rs113075388	0	79261023	T	G
15	rs57623551	0	79261077	A	G
15	rs113073012	0	79262610	C	G
15	rs62011167	0	79262725	T	C
15	rs58911914	0	79263122	T	G
15	rs7183127	0	79263361	A	G
15	rs16970374	0	79263442	G	A
15	rs17245773	0	79263811	A	G
15	rs12148343	0	79263821	C	T
15	rs12101606	0	79264037	A	G
15	rs4238514	0	79264097	G	A
15	rs149704607	0	79264503	T	C
15	rs148887737	0	79264514	T	C
15	rs138890595	0	79264599	G	A
15	rs16970387	0	79264798	C	G
15	rs11634268	0	79264882	C	A
15	rs74024498	0	79264932	C	T
15	rs16970390	0	79265232	T	C
15	rs3743195	0	79265866	G	A
15	rs34640990	0	79266277	C	T
15	rs76064272	0	79266339	G	C
15	rs67674051	0	79266515	G	A
15	rs12903619	0	79266570	C	T
15	rs11072822	0	79266660	C	T
15	rs7174399	0	79266735	G	A
15	rs7175835	0	79266998	T	G
15	rs28774671	0	79267134	A	T
15	rs28758422	0	79267329	G	T
15	rs75019189	0	79267353	A	G
15	rs7175590	0	79267525	C	T
15	rs12914792	0	79267817	T	C
15	rs9920807	0	79267955	A	G
15	rs28427472	0	79268166	C	T
15	rs56060107	0	79268260	C	T
15	rs8026710	0	79268798	T	C
15	rs118135174	0	79268857	A	G
15	rs28549817	0	79268934	G	A
15	rs8026309	0	79269223	C	G
15	rs12101364	0	79269226	G	T
15	rs1867315	0	79269735	C	G
15	rs7173329	0	79270451	T	C
15	rs3743196	0	79270818	C	T
15	rs3743197	0	79270864	G	T
15	rs8037975	0	79271100	G	A
15	rs8038151	0	79271213	G	A
15	rs8038472	0	79271428	G	A
15	rs13379704	0	79271707	T	C
15	rs28738778	0	79271725	G	C
15	rs28547879	0	79272427	G	A
15	rs28651192	0	79272450	G	A
15	rs78820016	0	79272588	A	G
15	rs2278650	0	79273098	C	G
15	rs28546944	0	79273244	C	T
15	rs1036378	0	79273374	C	T
15	rs114048709	0	79273769	T	A
15	rs79957698	0	79273829	G	A
15	rs3825928	0	79273889	C	T
15	rs75080042	0	79273968	T	A
15	rs3743198	0	79273985	A	G
15	rs3743199	0	79274026	C	G
15	rs3743200	0	79274046	C	T
15	rs3743201	0	79274253	T	A
15	rs73465317	0	79274456	C	G
15	rs7168964	0	79274691	G	A
15	rs75790538	0	79275461	G	A
15	rs28407629	0	79275466	G	A
15	rs34524350	0	79275755	G	A
15	rs8036107	0	79276226	A	T
15	rs6495356	0	79276379	T	C
15	rs78604055	0	79276510	G	A
15	rs28722773	0	79276523	C	T
15	rs4778750	0	79277247	A	C
15	rs3803544	0	79277298	T	C
15	rs117481060	0	79277391	T	G
15	rs2230518	0	79277511	A	G
15	rs28368520	0	79277780	C	A
15	rs8026479	0	79277896	A	T
15	rs7167720	0	79278221	T	C
15	rs7167721	0	79278226	T	C
15	rs7167730	0	79278245	T	C
15	rs8033417	0	79278663	T	C
15	rs28501618	0	79279039	A	G
15	rs4778753	0	79279153	A	T
15	rs28566661	0	79279462	A	G
15	rs145368568	0	79280016	C	T
15	rs28516885	0	79280182	G	T
15	rs28709904	0	79280235	A	C
15	rs28716558	0	79280385	T	G
15	rs28624404	0	79280493	T	G
15	rs11630724	0	79280666	A	G
15	rs28501391	0	79281163	G	A
15	rs8024521	0	79281224	G	A
15	rs28513164	0	79281776	C	T
15	rs28391216	0	79281841	T	C
15	rs28461937	0	79281923	T	C
15	rs28705105	0	79281999	T	G
15	rs28674868	0	79282366	T	C
15	rs28464364	0	79282414	T	C
15	rs141750297	0	79282444	A	G
15	rs28718997	0	79282479	C	T
15	rs190468599	0	79282514	C	T
15	rs28683537	0	79282845	T	C
15	rs147246278	0	79283275	A	G
15	rs28565526	0	79283525	C	A
15	rs28567804	0	79283855	T	C
15	rs28587174	0	79283958	C	T
15	rs28603308	0	79284127	C	A
15	rs894783	0	79284743	C	T
15	rs3784528	0	79284812	T	A
15	rs117513043	0	79284922	C	T
15	rs894782	0	79285061	A	G
15	rs894781	0	79285825	A	G
15	rs117499319	0	79285851	T	G
15	rs56057581	0	79286043	G	A
15	rs56378114	0	79286052	C	T
15	rs117369765	0	79286187	C	T
15	rs3784530	0	79286257	C	T
15	rs3784531	0	79286340	T	A
15	rs3784532	0	79286402	G	A
15	rs55942507	0	79286557	T	C
15	rs3784533	0	79286600	T	A
15	rs74627166	0	79286808	C	T
15	rs11852922	0	79286899	G	A
15	rs11852934	0	79287101	C	T
15	rs59145809	0	79287212	T	C
15	rs12902783	0	79287553	G	A
15	rs6495358	0	79287710	C	A
15	rs8033780	0	79287803	G	A
15	rs7174528	0	79287939	T	C
15	rs7174178	0	79288482	C	T
15	rs7175689	0	79288544	T	C
15	rs3816284	0	79288559	A	G
15	rs58373419	0	79288582	G	A
15	rs11632108	0	79288590	A	G
15	rs11632109	0	79288599	A	G
15	rs11632207	0	79288634	G	A
15	rs36073030	0	79288718	C	T
15	rs11633284	0	79288931	G	A
15	rs4778766	0	79288961	A	G
15	rs754516	0	79288981	C	T
15	rs4778767	0	79289054	C	T
15	rs4778768	0	79289101	T	C
15	rs2870087	0	79289437	C	T
15	rs62011189	0	79289690	T	C
15	rs62011190	0	79289749	A	T
15	rs62011191	0	79289840	C	T
15	rs62011192	0	79289939	G	A
15	rs55649475	0	79290036	T	C
15	rs4352018	0	79290146	G	A
15	rs56002879	0	79290184	A	G
15	rs34906037	0	79290349	C	T
15	rs4778771	0	79290600	C	T
15	rs11633802	0	79290768	T	C
15	rs4778772	0	79290792	C	T
15	rs4778773	0	79290923	T	C
15	rs2304995	0	79290981	C	G
15	rs117782998	0	79291221	G	A
15	rs12914556	0	79291262	C	T
15	rs7170392	0	79291395	A	G
15	rs56267258	0	79291450	G	A
15	rs12900315	0	79291937	G	T
15	rs11072823	0	79292521	G	A
15	rs28557276	0	79292552	C	T
15	rs11631671	0	79293526	C	T
15	rs11631751	0	79293545	G	C
15	rs11636926	0	79293551	T	C
15	rs11631754	0	79293562	G	A
15	rs16970419	0	79294563	T	C
15	rs11629786	0	79295619	T	C
15	rs1562008	0	79296172	G	A
15	rs3825929	0	79296648	T	A
15	rs3784535	0	79297010	G	A
15	rs12910014	0	79297427	T	G
15	rs6495360	0	79297505	G	T
15	rs6495361	0	79298294	C	A
15	rs117070374	0	79298496	C	G
15	rs894780	0	79298523	G	A
15	rs138991337	0	79298793	G	A
15	rs894779	0	79299268	C	T
15	rs116881486	0	79299563	G	C
15	rs75534050	0	79299593	A	G
15	rs140814604	0	79300278	C	T
15	rs12915587	0	79300341	C	T
15	rs11635204	0	79300732	G	C
15	rs6495362	0	79301455	G	A
15	rs12101506	0	79301714	T	C
15	rs28660137	0	79302491	G	A
15	rs7169735	0	79303453	T	C
15	rs79059908	0	79304104	A	G
15	rs12101818	0	79304132	T	C
15	rs8025124	0	79304470	G	A
15	rs56343334	0	79304610	G	A
15	rs117900811	0	79304655	C	T
15	rs117369952	0	79305861	C	T
15	rs8036953	0	79306066	T	G
15	rs34628127	0	79306470	C	T
15	rs74668331	0	79306798	G	A
15	rs12914423	0	79306907	A	T
15	rs4778592	0	79307312	A	C
15	rs78223756	0	79307462	A	C
15	rs3816283	0	79307632	A	T
15	rs34687975	0	79307680	C	T
15	rs116885677	0	79307963	T	G
15	rs151035205	0	79308002	G	C
15	rs930538	0	79308215	C	T
15	rs2117586	0	79308658	A	G
15	rs8032724	0	79309078	C	T
15	rs28626563	0	79309096	C	T
15	rs36107921	0	79309178	G	A
15	rs117073529	0	79309202	C	T
15	rs1373203	0	79309257	G	A
15	rs28621627	0	79309349	T	C
15	rs12913701	0	79309952	C	G
15	rs1443656	0	79309970	A	G
15	rs2304994	0	79310288	G	A
15	rs11855004	0	79310337	A	G
15	rs142515881	0	79310470	C	T
15	rs11855058	0	79310544	A	G
15	rs75352192	0	79311160	G	T
15	rs79549033	0	79311222	C	G
15	rs12900613	0	79311376	G	C
15	rs7163079	0	79311435	C	T
15	rs2304993	0	79312330	G	A
15	rs112884081	0	79314601	G	C
15	rs12901912	0	79314806	C	A
15	rs75537773	0	79315172	A	G
15	rs12438126	0	79315254	C	T
15	rs117296430	0	79315803	A	C
15	rs78316304	0	79315817	T	G
15	rs2044227	0	79315964	C	G
15	rs12442230	0	79316105	T	G
15	rs62652901	0	79316563	C	T
15	rs12148401	0	79316704	C	T
15	rs4778801	0	79316767	G	A
15	rs4778802	0	79317232	C	T
15	rs2304992	0	79317602	C	T
15	rs117121832	0	79318799	G	A
15	rs4778601	0	79318909	C	G
15	rs9652433	0	79319073	C	T
15	rs75399633	0	79319227	C	T
15	rs28494503	0	79319253	G	C
15	rs28404144	0	79319541	T	A
15	rs56202352	0	79319594	T	A
15	rs4778603	0	79320459	T	A
15	rs7161801	0	79320845	T	A
15	rs117758269	0	79321216	G	A
15	rs10851915	0	79321517	C	A
15	rs1373202	0	79321788	A	C
15	rs7167515	0	79322191	C	T
15	rs4778812	0	79322605	T	C
15	rs74027009	0	79323070	C	T
15	rs2304991	0	79324419	A	G
15	rs138404892	0	79325489	C	T
15	rs113242923	0	79326048	C	A
15	rs2870094	0	79326158	T	C
15	rs34730957	0	79326190	C	T
15	rs1373201	0	79327168	G	A
15	rs1822471	0	79327227	T	G
15	rs117849714	0	79327299	A	G
15	rs16970460	0	79327633	T	G
15	rs736554	0	79327686	C	T
15	rs2016133	0	79327958	C	A
15	rs734447	0	79328013	G	A
15	rs734446	0	79328182	C	T
15	rs143592797	0	79328228	A	C
15	rs34685179	0	79328953	C	T
15	rs8038104	0	79328960	G	A
15	rs116952220	0	79329098	T	C
15	rs4344705	0	79329896	T	G
15	rs8025226	0	79330416	T	C
15	rs4280203	0	79330495	A	G
15	rs78413393	0	79330742	C	A
15	rs8029816	0	79331285	G	A
15	rs967204	0	79332086	T	C
15	rs71409208	0	79332227	T	G
15	rs78866737	0	79332986	C	T
15	rs10152417	0	79333228	A	G
15	rs10152443	0	79333427	C	T
15	rs11632649	0	79334460	A	G
15	rs79664270	0	79336004	C	A
15	rs4778846	0	79336252	G	C
15	rs4778847	0	79336507	T	C
15	rs74539950	0	79339452	C	T
15	rs16970495	0	79340044	G	A
15	rs72732660	0	79340207	T	G
15	rs116885728	0	79340787	G	A
15	rs72732662	0	79342367	A	T
15	rs7166598	0	79342669	T	C
15	rs12911414	0	79343534	A	G
15	rs72732663	0	79343724	C	T
15	rs74518012	0	79344073	T	C
15	rs16970502	0	79344132	A	G
15	rs12440502	0	79344324	T	G
15	rs77773016	0	79344377	C	T
15	rs11072824	0	79344416	C	T
15	rs118175459	0	79346179	T	C
15	rs75028387	0	79346651	A	C
15	rs73477325	0	79346856	T	C
15	rs28624697	0	79347179	A	C
15	rs62011240	0	79347269	T	C
15	rs997285	0	79347371	G	T
15	rs998031	0	79347466	G	C
15	rs62011241	0	79347936	T	A
15	rs72732664	0	79348275	C	T
15	rs4778857	0	79348462	C	T
15	rs4778626	0	79348912	C	T
15	rs144968097	0	79349131	C	A
15	rs62011242	0	79349266	G	C
15	rs4778861	0	79349337	C	T
15	rs143030176	0	79349505	G	C
15	rs116974673	0	79349940	G	A
15	rs62011243	0	79350422	A	G
15	rs16970524	0	79350624	G	A
15	rs3816282	0	79350840	A	G
15	rs747109	0	79351065	C	G
15	rs894784	0	79351176	G	T
15	rs62011244	0	79351930	G	A
15	rs12911829	0	79352139	C	T
15	rs11633133	0	79352523	A	T
15	rs11634225	0	79352692	A	G
15	rs4778628	0	79354160	C	T
15	rs57707390	0	79354423	G	A
15	rs56975391	0	79354818	C	T
15	rs79343508	0	79355030	C	A
15	rs11072825	0	79355216	T	C
15	rs987057	0	79355941	T	C
15	rs56010525	0	79356023	C	G
15	rs62011245	0	79356535	G	C
15	rs12443101	0	79356631	A	C
15	rs62011246	0	79356742	C	T
15	rs4778867	0	79357333	A	G
15	rs8026819	0	79357390	C	T
15	rs77883952	0	79357679	T	C
15	rs62011247	0	79357792	C	T
15	rs62011248	0	79357922	C	T
15	rs76428556	0	79358128	C	T
15	rs138577075	0	79358732	A	G
15	rs2009197	0	79358795	C	T
15	rs736827	0	79358866	A	G
15	rs744060	0	79359274	C	T
15	rs62011249	0	79359287	C	T
15	rs729650	0	79359310	C	T
15	rs744059	0	79359505	C	T
15	rs72732673	0	79360375	A	G
15	rs62011250	0	79360580	G	A
15	rs10152832	0	79361334	C	G
15	rs7174521	0	79362090	C	A
15	rs11629697	0	79362159	G	A
15	rs56201016	0	79362986	A	G
15	rs55979970	0	79364126	A	G
15	rs57209367	0	79364200	C	T
15	rs7166032	0	79365780	G	A
15	rs117748283	0	79366481	G	A
15	rs74642540	0	79367352	C	T
15	rs56117790	0	79367703	G	A
15	rs56319962	0	79367719	C	T
15	rs6495364	0	79367793	T	C
```
