## Supplementary material for "Characterization of shared and ancestry-specific signals driving complex traits using multi-ancestry fine-mapping": s1_snps.txt

```
rs4886556
rs72732561
rs67559383
rs7170452
rs9047
rs148924439
rs143723745
rs2903702
rs62011521
rs3803380
rs4887003
rs4887004
rs4316722
rs11854491
rs79851942
rs75421405
rs62011522
rs62009265
rs7168374
rs7169381
rs11072726
rs11631180
rs117683701
rs7174428
rs112386516
rs12913206
rs112362868
rs2017959
rs2867926
rs894298
rs114475724
rs16969482
rs12907141
rs4887008
rs56280304
rs17477930
rs12906198
rs28680277
rs7183671
rs76348678
rs4473152
rs11629571
rs12903240
rs12903461
rs8039850
rs4438275
rs12910083
rs11635115
rs8028378
rs8034486
rs74390579
rs60121404
rs11633292
rs35907575
rs6495272
rs112339737
rs11639461
rs2289525
rs2289524
rs12593575
rs72732564
rs2903700
rs2867922
rs62009267
rs7182113
rs62009268
rs56717133
rs117297950
rs75489622
rs62009270
rs62009271
rs9806257
rs11633444
rs7164338
rs10456
rs34057735
rs1561807
rs3784326
rs55829894
rs116850964
rs11072727
rs55921592
rs16953973
rs11072728
rs55833717
rs59999498
rs149691331
rs77370542
rs11072729
rs141079023
rs74024166
rs3784327
rs2867986
rs2304829
rs2304828
rs145609090
rs2304827
rs75314194
rs78937802
rs76700497
rs74408423
rs16969502
rs11856417
rs11856461
rs74824657
rs16969507
rs117688007
rs76394764
rs16969508
rs75599090
rs17478430
rs150456070
rs12440984
rs8031028
rs116405955
rs57778149
rs12438507
rs72625800
rs8032449
rs78633859
rs116498303
rs62009273
rs4886558
rs117464595
rs16969514
rs7162025
rs7161765
rs8028842
rs8028859
rs67000301
rs76122766
rs139365162
rs1542101
rs1542100
rs6495273
rs75438416
rs2011323
rs894297
rs60790001
rs76542449
rs76739595
rs55999906
rs7359294
rs3784328
rs7163268
rs16969520
rs7163579
rs1971151
rs78982176
rs117576823
rs8036417
rs74474583
rs3784330
rs55914317
rs11072730
rs55681349
rs116051584
rs11857947
rs3784331
rs6495274
rs112308337
rs8040395
rs11547207
rs117831341
rs72732571
rs74024170
rs76576752
rs76375166
rs62009275
rs11636385
rs77376231
rs7182599
rs2007540
rs9783722
rs59075488
rs12185106
rs72732574
rs7179651
rs11072732
rs8026337
rs11630013
rs11635268
rs7165154
rs9920103
rs7172176
rs6495275
rs12439537
rs28470276
rs62009331
rs11634325
rs11629561
rs182911129
rs12903696
rs2028548
rs16969548
rs79656789
rs57867560
rs62009333
rs11555541
rs113037555
rs74024174
rs11855354
rs145158225
rs114903147
rs112842611
rs12906189
rs76993890
rs6495276
rs62009334
rs62009335
rs12050483
rs11630776
rs3825848
rs62009336
rs11631100
rs11854120
rs62009337
rs12904688
rs4570804
rs62009338
rs2044098
rs8032618
rs62009339
rs4886560
rs1982241
rs1982242
rs7180687
rs12439733
rs62009340
rs7180781
rs78998021
rs12904404
rs12441406
rs12904700
rs2868607
rs56803002
rs3816253
rs2304826
rs2304825
rs113819475
rs115513235
rs11638921
rs17674205
rs79037950
rs117706925
rs11072733
rs3087998
rs74024181
rs3825847
rs11638547
rs62009342
rs11072735
rs2304824
rs140574408
rs11631653
rs17850483
rs62009343
rs12911405
rs28599778
rs12915990
rs79494491
rs59824250
rs8034946
rs8035724
rs17850484
rs79399102
rs17479031
rs58092270
rs28699018
rs56334336
rs12910386
rs62009344
rs17479135
rs12915634
rs9972590
rs61092196
rs9972613
rs8027925
rs8026525
rs11856106
rs2304823
rs6495277
rs55659119
rs62009346
rs77390520
rs28616107
rs78684966
rs28413000
rs28832935
rs28535318
rs62009347
rs62009348
rs28528750
rs12442037
rs11072738
rs28433827
rs62009353
rs28461704
rs142004961
rs62011375
rs79908499
rs28700056
rs2271902
rs2018983
rs2271901
rs12905325
rs12905634
rs894299
rs4887011
rs74861331
rs4887012
rs4887013
rs4887014
rs184591919
rs7166938
rs11072739
rs112459071
rs139312386
rs142557183
rs11072740
rs74563006
rs6495280
rs59398201
rs4887016
rs143600788
rs869858
rs1105401
rs80241084
rs12443000
rs11072741
rs6495281
rs2139442
rs4334267
rs11852636
rs7165474
rs80253791
rs1554377
rs59184904
rs147108150
rs1011173
rs62011377
rs12441219
rs7169757
rs8033802
rs76003499
rs3825846
rs60968764
rs3902931
rs117592611
rs1011172
rs28722516
rs1011171
rs11854143
rs28452388
rs34492856
rs57021464
rs58299587
rs12910124
rs57491843
rs11072742
rs4536431
rs10851901
rs12900547
rs12902247
rs4887017
rs34305311
rs12917090
rs11629576
rs118042195
rs11636312
rs78671957
rs8035030
rs72732595
rs77371521
rs8037412
rs8036250
rs7182497
rs78101743
rs11072744
rs28454342
rs12909007
rs11632293
rs79374395
rs7163412
rs7163803
rs148326808
rs908949
rs71407265
rs62011382
rs7161826
rs7182829
rs11855610
rs6495283
rs6495284
rs4887018
rs75453885
rs144994866
rs8034758
rs74323037
rs4887019
rs2139443
rs1022389
rs4887020
rs140346614
rs6495285
rs117423571
rs55639638
rs56942697
rs12591998
rs8032174
rs112428914
rs57729539
rs117140491
rs35078436
rs11072745
rs11072746
rs7179157
rs11634386
rs8024207
rs80071140
rs10162606
rs3813577
rs78565759
rs4886563
rs72734606
rs12708524
rs11637289
rs75867937
rs12443071
rs8041847
rs28445860
rs117323719
rs8027099
rs8026517
rs2102906
rs12910114
rs4886564
rs1533665
rs1533666
rs2013093
rs80182045
rs1969341
rs11072747
rs8043149
rs8043166
rs59839442
rs1980229
rs1980230
rs1010389
rs1010388
rs932218
rs939243
rs72734675
rs4887023
rs8029698
rs148503515
rs12591810
rs12904618
rs12904669
rs12439043
rs12439144
rs4643281
rs1879154
rs1879155
rs4619364
rs11854210
rs11637790
rs8036830
rs8040969
rs141388055
rs140305071
rs28539781
rs11633763
rs149090992
rs4283196
rs11633894
rs12916024
rs11633822
rs4616260
rs7165529
rs11635166
rs7166069
rs11853080
rs16969656
rs8032081
rs12916463
rs76487698
rs1519818
rs1519819
rs72734689
rs78476380
rs8182023
rs62007799
rs8182033
rs11633732
rs34833901
rs4887024
rs9888664
rs8031692
rs148177597
rs12905862
rs11072749
rs11633014
rs62007802
rs7183158
rs117873131
rs4461038
rs6495286
rs10851902
rs11639191
rs11639195
rs56744926
rs41422846
rs56291665
rs12907308
rs117319303
rs28681327
rs8039884
rs28631197
rs142703897
rs8025227
rs2139444
rs56116800
rs2176752
rs79465968
rs11638511
rs56273823
rs7171273
rs56291632
rs12900109
rs55948722
rs11631528
rs11631613
rs12592062
rs186595909
rs146938812
rs117365656
rs75369292
rs111257821
rs79827225
rs77185764
rs78827644
rs79052265
rs62007805
rs150768595
rs117636273
rs113594982
rs62007832
rs182249812
rs55718582
rs2037347
rs10152846
rs4887025
rs12442376
rs12909123
rs12442418
rs8025999
rs3813576
rs3813575
rs10152977
rs4887026
rs12050695
rs7176976
rs12901552
rs11635370
rs3743084
rs61752771
rs3169166
rs4886566
rs117753864
rs74026019
rs78376747
rs17402006
rs11629630
rs7163689
rs56229935
rs56101048
rs7168596
rs11853189
rs11853191
rs11856774
rs111753185
rs57372079
rs3813574
rs967821
rs139931272
rs112727089
rs72736715
rs8032417
rs11638991
rs78994386
rs62007839
rs62007840
rs62007841
rs56186834
rs11631859
rs6996
rs3743083
rs3743082
rs2867933
rs1519820
rs7173851
rs66994426
rs75281351
rs62007844
rs62007845
rs4887027
rs11635815
rs7179979
rs2277551
rs72736725
rs1879152
rs16969675
rs876364
rs7170960
rs62007846
rs2280364
rs2280365
rs2280366
rs76874578
rs17480994
rs16969691
rs77056929
rs145408100
rs56299741
rs11855111
rs79721917
rs72736732
rs8026217
rs11854322
rs8026257
rs116906910
rs17402697
rs2867932
rs4887029
rs116871326
rs16969703
rs11635324
rs78151008
rs11636560
rs12906684
rs34757410
rs16969705
rs113819937
rs16969707
rs75484351
rs6495287
rs6495288
rs142840242
rs146539732
rs145064649
rs11853262
rs73467147
rs2090679
rs12910757
rs74894101
rs75886457
rs60101069
rs12593776
rs12591569
rs4491475
rs4887030
rs56094647
rs17481341
rs4268717
rs80319588
rs1996625
rs7183765
rs117328549
rs113415057
rs72736745
rs76053575
rs60677474
rs141853046
rs870731
rs12593753
rs4887031
rs877325
rs12442338
rs72736750
rs16969710
rs79018535
rs2013580
rs16969711
rs184209031
rs4887033
rs1973733
rs140843198
rs79631517
rs149678978
rs117890715
rs8037145
rs11633194
rs149625638
rs74409536
rs12442110
rs11856111
rs8027394
rs11630058
rs8027332
rs11630206
rs8031689
rs8032013
rs117507606
rs11631585
rs925987
rs2012976
rs79536602
rs7169295
rs882929
rs1810355
rs2012349
rs62010361
rs11632415
rs61360505
rs7178402
rs75362475
rs61033377
rs11072753
rs12438236
rs112810069
rs140474942
rs79163406
rs12913251
rs3813573
rs2280368
rs2280367
rs553526777
rs1127472
rs151297065
rs2139440
rs12910273
rs75240989
rs562464275
rs12593362
rs3784333
rs117986181
rs4887035
rs11072754
rs4886568
rs185458539
rs56107703
rs16969725
rs79692580
rs8026332
rs140883903
rs77924552
rs79630853
rs11631382
rs8043186
rs8027180
rs148542678
rs2139445
rs2139446
rs2139447
rs7168166
rs147264423
rs11635744
rs11631240
rs72736770
rs140767623
rs76302365
rs4887041
rs76673116
rs34659776
rs189189558
rs12905421
rs11072755
rs12906502
rs7177322
rs117377573
rs12592250
rs4887042
rs2056307
rs11638058
rs1850887
rs12591147
rs2037348
rs28709928
rs80202087
rs28385476
rs72736777
rs11072756
rs12439071
rs117618552
rs141968024
rs1105190
rs3843956
rs3850090
rs3850091
rs2037351
rs2037349
rs75404371
rs12594605
rs569320496
rs7179924
rs28534884
rs9920822
rs28428764
rs7176305
rs76660386
rs4624138
rs4389115
rs11072757
rs8036879
rs2869028
rs28483565
rs1985078
rs139404609
rs143617012
rs2869033
rs9920270
rs9920189
rs4243078
rs77879093
rs7173888
rs2869036
rs12914703
rs140051025
rs7170528
rs4304991
rs149575163
rs4503760
rs6495295
rs12912389
rs12912686
rs4502185
rs4591101
rs2869037
rs55856821
rs12902531
rs75020883
rs62010378
rs12913908
rs56394619
rs12900333
rs10152251
rs151157799
rs4243081
rs11635500
rs2002403
rs4283201
rs143076710
rs11638077
rs4243082
rs4887047
rs11630879
rs62010380
rs56410797
rs55642616
rs11635031
rs11635084
rs11635330
rs28496041
rs77446591
rs4516196
rs2869039
rs2869040
rs3743086
rs118059985
rs2869042
rs2869043
rs2009293
rs16969763
rs4887049
rs185280327
rs4887050
rs58973764
rs12906894
rs72736790
rs8042381
rs7183387
rs35507142
rs6495296
rs8034354
rs6495297
rs28428872
rs188949623
rs7179171
rs80231189
rs7163013
rs58498078
rs8036991
rs28790408
rs12907636
rs12911913
rs4887052
rs12917000
rs7167701
rs62010386
rs55832521
rs11637052
rs62010387
rs147548723
rs6495298
rs7180928
rs7182596
rs7170281
rs7171749
rs6495300
rs2869029
rs2903992
rs11631453
rs58374597
rs12913946
rs28475146
rs12912970
rs28526814
rs7183034
rs11630911
rs2869030
rs143127868
rs147055595
rs72736798
rs146441572
rs4436747
rs78963847
rs2869032
rs11632223
rs76184288
rs4381564
rs4390557
rs2869045
rs72736802
rs72738704
rs74323332
rs2656055
rs76000393
rs2869046
rs2568497
rs11072762
rs78555828
rs2568498
rs12911087
rs2568499
rs2656056
rs12916769
rs2656058
rs117276389
rs11072763
rs1394371
rs12903150
rs72738710
rs12908534
rs2036528
rs2036529
rs12899425
rs12899131
rs2568500
rs2036532
rs2656070
rs17483548
rs954144
rs17405217
rs150470954
rs924840
rs72738715
rs2938671
rs117028191
rs17483686
rs17483721
rs11072765
rs1847529
rs55983731
rs8041628
rs72738718
rs529466075
rs11630115
rs11630228
rs2568488
rs2568490
rs2915695
rs2089162
rs117267645
rs2568493
rs2938670
rs2656052
rs2568494
rs79234075
rs2656074
rs7181486
rs2656073
rs17483929
rs56219465
rs10519198
rs2958719
rs12909921
rs12910090
rs2656072
rs12916396
rs12916558
rs2656071
rs76711744
rs2656069
rs75577625
rs2869048
rs72738727
rs72738729
rs78385743
rs2656065
rs11637656
rs12442456
rs2568485
rs72738732
rs2568483
rs11639224
rs1964678
rs2009746
rs16969874
rs57839482
rs2938674
rs111894579
rs958025
rs61299530
rs61388072
rs4887057
rs17484235
rs12917068
rs28480606
rs17405883
rs114642875
rs191182335
rs7174190
rs3817092
rs8036042
rs72738736
rs16969883
rs12593229
rs1504550
rs1504549
rs12910910
rs117181913
rs117592333
rs28602670
rs8043227
rs12916801
rs182292945
rs78901746
rs11634990
rs11072766
rs17484524
rs35031105
rs113011956
rs112337935
rs12914994
rs8042238
rs8042260
rs10851906
rs16969892
rs77235292
rs55786254
rs16969894
rs12903285
rs12903295
rs12904234
rs36146269
rs12101809
rs117468857
rs2036533
rs4887059
rs16969899
rs75430714
rs11858836
rs28511883
rs72738743
rs183979453
rs11636431
rs72738746
rs965604
rs13180
rs2292116
rs72738749
rs2292115
rs3743079
rs12899351
rs7174348
rs1062980
rs534792754
rs17406522
rs16969906
rs12594711
rs11637193
rs71402943
rs4362358
rs58766815
rs74925218
rs72738757
rs9672607
rs9672608
rs111542464
rs57338032
rs6495304
rs11852372
rs117358101
rs9788682
rs9788721
rs7164594
rs8034191
rs117034501
rs183603441
rs28437878
rs5022780
rs62008174
rs151211237
rs12910978
rs12912673
rs12913173
rs12912022
rs12591557
rs12438181
rs12441426
rs62008193
rs62008194
rs10519203
rs7181245
rs12914694
rs7181447
rs7163730
rs61204066
rs12900783
rs8031948
rs147760547
rs12594391
rs12910969
rs12910726
rs117669461
rs4461039
rs8042849
rs187618975
rs1504545
rs952215
rs952216
rs12902493
rs12903129
rs12441354
rs11636131
rs11632604
rs12910289
rs2869055
rs7169584
rs12910100
rs12915428
rs12900612
rs1847530
rs1504546
rs11630349
rs80267880
rs12438659
rs12906284
rs12906846
rs12907169
rs3885951
rs11633027
rs931794
rs56007453
rs17407257
rs12916999
rs2036534
rs72738786
rs117730351
rs12439240
rs34664138
rs34138960
rs12915366
rs35212593
rs12915652
rs56117933
rs12916483
rs3813572
rs3813571
rs3813570
rs57064725
rs59133824
rs59683676
rs141607049
rs55690619
rs4886571
rs4243083
rs41280046
rs2292117
rs141147481
rs11858230
rs28438420
rs8025429
rs28392948
rs117422252
rs4886572
rs28498264
rs4887062
rs76189127
rs2869544
rs4887063
rs113352275
rs8053
rs1052035
rs41280048
rs1979907
rs1979906
rs1979905
rs4887064
rs12907966
rs1504548
rs117763346
rs139776574
rs1979908
rs880395
rs905740
rs7164030
rs905739
rs142842807
rs376499689
rs58365910
rs4275821
rs72740955
rs7173512
rs7173514
rs28395178
rs35775671
rs2036527
rs72740960
rs12900711
rs112732227
rs11636732
rs34380619
rs35759350
rs71402946
rs12911865
rs3829787
rs12912321
rs503464
rs55853698
rs55781567
rs684513
rs871058
rs140339604
rs12907994
rs12908606
rs117994199
rs1711731
rs11633958
rs7172118
rs57945453
rs667282
rs56219480
rs79750594
rs17486195
rs588765
rs61012457
rs6495306
rs140330585
rs12903839
rs17486278
rs142388711
rs2456020
rs2456019
rs72740964
rs601079
rs495956
rs495090
rs12911436
rs471889
rs142403922
rs576982
rs680244
rs621849
rs569207
rs637137
rs7180002
rs11633585
rs116991229
rs1700006
rs117962853
rs692780
rs11637635
rs56390833
rs481134
rs951266
rs56160480
rs555018
rs647041
rs12898919
rs2229961
rs12903575
rs17408276
rs16969968
rs584135
rs518425
rs514743
rs76474922
rs12901535
rs615470
rs8192482
rs4887067
rs12899226
rs660652
rs472054
rs578776
rs12909340
rs56276142
rs6495307
rs12911602
rs12910984
rs189302121
rs112272197
rs7359276
rs62010327
rs12901300
rs1051730
rs55958820
rs3743078
rs3743077
rs62010328
rs1317286
rs938682
rs12904589
rs12914385
rs55676755
rs56077333
rs7182583
rs7183604
rs111725959
rs11637630
rs145649011
rs7495518
rs112878080
rs138544659
rs113931022
rs186873689
rs146009840
rs77438700
rs2869546
rs7177514
rs6495308
rs62010331
rs12443170
rs8042059
rs8042494
rs8042374
rs8043009
rs28681284
rs4887069
rs8192479
rs3743075
rs3743074
rs3743073
rs3825845
rs28669908
rs8040868
rs8192475
rs4243084
rs2067808
rs1878399
rs4366683
rs4352017
rs8025188
rs117832812
rs72740994
rs7170068
rs12907519
rs13329271
rs8039449
rs8023462
rs6495309
rs10851907
rs55958997
rs11635955
rs4887070
rs2904130
rs55952530
rs1948
rs113503352
rs62010332
rs76152270
rs12593950
rs7178270
rs55919125
rs2869548
rs71528526
rs12914008
rs28534575
rs17487223
rs77802411
rs4887072
rs950776
rs72743157
rs72743158
rs12440014
rs12440298
rs12441088
rs67175876
rs79609284
rs11636605
rs11636753
rs57728226
rs12441998
rs11072768
rs36045869
rs1316971
rs9920506
rs141208602
rs67426328
rs3813567
rs187891813
rs72743168
rs11637890
rs11633223
rs55988292
rs80178211
rs117756166
rs12915539
rs3971872
rs12901971
rs12902294
rs117023334
rs11633178
rs11634351
rs8023822
rs117143369
rs118092991
rs12594247
rs117214547
rs1021070
rs138717458
rs2170311
rs7181405
rs11638830
rs12900336
rs12900519
rs117598573
rs148826117
rs12915669
rs12443430
rs148240261
rs116971060
rs4887074
rs11072774
rs12912524
rs4887075
rs78729506
rs12593043
rs75106522
rs12595350
rs7163204
rs17487514
rs7164665
rs143527274
rs12437528
rs12437537
rs12899135
rs144573677
rs143761305
rs12148319
rs12910237
rs1996371
rs75099792
rs148747811
rs111732170
rs8034028
rs12594550
rs6495312
rs6495314
rs12324203
rs58946838
rs117899833
rs144425814
rs180767693
rs922691
rs12905641
rs76912891
rs8032156
rs142830525
rs74634068
rs7178007
rs61630816
rs34694149
rs11072783
rs11072784
rs11639372
rs12902602
rs1021071
rs11072785
rs11857532
rs62010525
rs117089103
rs4886579
rs76507625
rs4886580
rs16970006
rs8032552
rs78713550
rs77163824
rs148945620
rs11072787
rs8043105
rs8043123
rs72743197
rs57260218
rs8038920
rs72743198
rs62010551
rs77953393
rs72743199
rs73467254
rs11072788
rs1158778
rs147975447
rs141707143
rs61142483
rs4887077
rs73467256
rs74024423
rs113690535
rs34275594
rs12901913
rs6495315
rs12908979
rs113718125
rs113413210
rs75611532
rs11638372
rs922692
rs76231650
rs28444683
rs78000890
rs117370250
rs28661610
rs3825806
rs6495316
rs8041377
rs12593207
rs62010552
rs76074408
rs151118057
rs146658341
rs75299846
rs1114829
rs112392779
rs8039600
rs148276639
rs147253142
rs7163236
rs36073954
rs6495317
rs11072790
rs7169223
rs6495318
rs72625802
rs140758331
rs2869552
rs7170552
rs7170563
rs12910627
rs12442575
rs12324870
rs563158703
rs11072791
rs1825089
rs12907178
rs12907511
rs185913390
rs11633519
rs11072792
rs12899940
rs72745107
rs1842561
rs12901241
rs12905273
rs62010554
rs35704045
rs11633170
rs12592823
rs140635457
rs186165165
rs35701817
rs11634543
rs11629824
rs11634628
rs11072793
rs11072794
rs62010555
rs2127900
rs11638490
rs182896567
rs72745113
rs9888691
rs71407274
rs4887078
rs138759397
rs62010556
rs58526289
rs34550457
rs2086484
rs7497235
rs560821321
rs59671175
rs1808065
rs11629637
rs11629639
rs12899628
rs3829786
rs899997
rs3813565
rs35583595
rs34563625
rs34422348
rs149353885
rs2869554
rs12901331
rs1814880
rs1814879
rs1809412
rs34225855
rs34067845
rs1825082
rs1825083
rs1825085
rs11639049
rs11639166
rs11639181
rs11639375
rs11639382
rs11639347
rs34099810
rs11072797
rs9920207
rs1994018
rs2415186
rs4887086
rs4887087
rs4886586
rs4886587
rs67775542
rs11072799
rs1809414
rs1809415
rs34653907
rs1383634
rs1825086
rs1383635
rs1904920
rs12906171
rs2219939
rs34552906
rs35741852
rs12901228
rs58717592
rs11856441
rs142705205
rs11853608
rs12907207
rs12906977
rs12906847
rs12907432
rs12907536
rs189891223
rs12913779
rs755998
rs2017091
rs2005263
rs564795960
rs62012588
rs2869571
rs2005057
rs113991567
rs117670238
rs117154586
rs117459298
rs2017295
rs2017296
rs2017297
rs7176070
rs56354501
rs12899201
rs12904489
rs8030335
rs114131019
rs8030090
rs8031513
rs191269970
rs7178741
rs56195905
rs12148817
rs143909767
rs144002962
rs12905116
rs3861181
rs3861180
rs4887091
rs4887092
rs143294586
rs59414039
rs12910831
rs12909668
rs34019568
rs11632672
rs2589373
rs7182993
rs7182694
rs7182567
rs189305722
rs11072800
rs138833245
rs149372736
rs2291196
rs147154214
rs1964562
rs2622821
rs12906835
rs3743068
rs12439049
rs2929154
rs3743065
rs8024939
rs59934757
rs59888683
rs55834964
rs117829039
rs2306469
rs2306468
rs2306467
rs7176492
rs7177143
rs112238647
rs184659738
rs1045130
rs12286
rs12438734
rs12438758
rs7182642
rs555973978
rs142667496
rs80126792
rs146904576
rs12906653
rs2869868
rs34115022
rs2002854
rs4887096
rs2010752
rs1809419
rs12916326
rs12916648
rs112745574
rs7495616
rs3934898
rs1809420
rs11633351
rs6495267
rs146703613
rs117541407
rs4243085
rs28699256
rs1810165
rs2904223
rs8043119
rs59709310
rs1807007
rs1807006
rs111775124
rs1809409
rs11635931
rs11635870
rs2869876
rs7174367
rs3743063
rs57708073
rs12900168
rs2277549
rs35934157
rs139648962
rs4887102
rs7171347
rs7171045
rs78632183
rs7171578
rs7171916
rs191392179
rs12438645
rs149305049
rs12906691
rs11854507
rs145673455
rs7161774
rs62012628
rs28722937
rs12907535
rs62012629
rs12907764
rs141851998
rs12913260
rs1077190
rs2004039
rs2004038
rs4886982
rs59697303
rs112321636
rs61226407
rs1021069
rs35474770
rs36061084
rs4887109
rs4886589
rs4886590
rs4886591
rs2046144
rs1976008
rs118099388
rs12050525
rs12440925
rs2904220
rs2869862
rs1825087
rs10851911
rs77338180
rs11072806
rs12899147
rs79404250
rs1994016
rs1994017
rs3743058
rs12905740
rs2277547
rs4886592
rs117189732
rs2277546
rs2277545
rs11639044
rs1383633
rs12438008
rs76161838
rs1564499
rs12903203
rs1976007
rs117338136
rs117542630
rs76017787
rs11631955
rs5017824
rs11632102
rs2904228
rs12437868
rs3743057
rs61752773
rs3825807
rs7177699
rs138591531
rs28610385
rs11638321
rs6495329
rs7173267
rs11634450
rs7169068
rs28691842
rs11856536
rs55695037
rs4887113
rs8042170
rs8025960
rs11630027
rs28542482
rs113458918
rs8038189
rs12592721
rs145530098
rs922693
rs6495330
rs112654305
rs8029039
rs61393924
rs62014860
rs35969124
rs58676916
rs113052063
rs7182809
rs11634042
rs7183257
rs7183621
rs1383636
rs62010961
rs62010962
rs12907065
rs74608880
rs11638020
rs3890715
rs3971829
rs4387568
rs28513584
rs9806363
rs34372090
rs77719127
rs74703012
rs4380028
rs11072807
rs7403593
rs7403728
rs75106109
rs12898392
rs56683682
rs12899452
rs12898292
rs12898712
rs12898452
rs8027833
rs8026598
rs6495333
rs7166340
rs7167853
rs7167056
rs7167242
rs7166770
rs7402376
rs117159923
rs9920493
rs12909317
rs28455815
rs28505515
rs56076311
rs8041064
rs66925868
rs7403608
rs12915192
rs7165902
rs7165075
rs6495335
rs8032908
rs12442476
rs55870734
rs7178051
rs7403714
rs9920968
rs58021857
rs61043060
rs139266568
rs62011001
rs185771419
rs62011002
rs8035093
rs113531358
rs111999423
rs7176187
rs4389113
rs7179953
rs4433781
rs141233437
rs4389112
rs4389111
rs4073322
rs72749206
rs62011003
rs7164479
rs7165042
rs7165081
rs7165733
rs7166764
rs7182529
rs7182716
rs7181432
rs7403708
rs7182103
rs10083696
rs10083697
rs4468572
rs4421942
rs4628927
rs76277789
rs67745769
rs74024464
rs7166405
rs75461664
rs11852830
rs79045062
rs76494103
rs6495337
rs8032842
rs8032771
rs8034274
rs62011004
rs12908341
rs7178750
rs8024048
rs75304690
rs6495338
rs6495339
rs6495340
rs4539564
rs7169511
rs7168915
rs12903613
rs12903668
rs74709741
rs80194439
rs8030937
rs8034804
rs118152271
rs8035039
rs7403155
rs4551997
rs8041607
rs11072810
rs11072811
rs11632963
rs7402877
rs6495341
rs7166501
rs7166723
rs8027870
rs62011027
rs8028410
rs8029173
rs28694044
rs28580532
rs4401016
rs12442036
rs28439027
rs8035783
rs7403393
rs7403438
rs62011028
rs7403442
rs56227704
rs12232282
rs4608303
rs4420501
rs4438276
rs4533253
rs4439728
rs62011029
rs11637783
rs56225615
rs8037017
rs8037171
rs56031815
rs118019212
rs8041818
rs11856903
rs62011032
rs62011033
rs11072812
rs146722791
rs11636545
rs112813907
rs4341710
rs62011034
rs113762355
rs4567668
rs11857877
rs4628930
rs140840125
rs4132786
rs4344704
rs7173743
rs147228279
rs62011035
rs11639335
rs12050535
rs11632020
rs7173955
rs7175271
rs7181240
rs7164529
rs12440662
rs7165139
rs34184420
rs148993644
rs79802557
rs12911870
rs62011036
rs34803085
rs57496361
rs76247098
rs78201944
rs79278121
rs76038412
rs80184563
rs7174727
rs12903249
rs12903542
rs75023556
rs7181033
rs5029904
rs12442152
rs77500044
rs62011050
rs12595538
rs11630014
rs2869887
rs4778909
rs61157089
rs117776652
rs117960007
rs117530882
rs62011052
rs7180375
rs4491476
rs6495346
rs62011053
rs56343754
rs75267298
rs78152946
rs75977260
rs12899800
rs12898532
rs11629759
rs8042186
rs8042187
rs8025870
rs7402286
rs8026077
rs138323725
rs62011055
rs117235023
rs4778738
rs4778740
rs11635498
rs143762923
rs62011056
rs75459887
rs79409323
rs146224356
rs113850146
rs8034658
rs76770078
rs8039140
rs144611578
rs76426232
rs59312571
rs10851913
rs10851914
rs11072813
rs77362013
rs56281795
rs8029659
rs8031280
rs72749233
rs139765896
rs62013160
rs75888439
rs11632720
rs12592618
rs4624135
rs59735519
rs56272008
rs76502319
rs8029496
rs138076766
rs12911969
rs8028352
rs8032867
rs113198676
rs62013163
rs118145692
rs181956996
rs17243470
rs17832351
rs8039144
rs734287
rs76675237
rs7497610
rs74733276
rs113265118
rs8027635
rs115957851
rs148906779
rs16970187
rs16970194
rs8037651
rs75506745
rs78972994
rs56687292
rs7179763
rs10519215
rs12440205
rs12443105
rs9806693
rs74835562
rs12050510
rs12050511
rs28408315
rs62013184
rs62013185
rs1836556
rs1435163
rs12050636
rs117462835
rs112817522
rs10519216
rs75732182
rs10519217
rs34449854
rs10444811
rs12437644
rs10519218
rs12438433
rs10519219
rs35778446
rs4622479
rs11857042
rs62013186
rs140848328
rs7171539
rs7171258
rs74783630
rs111708343
rs16970223
rs77556040
rs12592340
rs11636975
rs74248601
rs16970227
rs1036377
rs16970233
rs117626207
rs58848937
rs62013188
rs62013189
rs76164573
rs113675964
rs892787
rs34866535
rs16970242
rs79400220
rs79800329
rs16970244
rs16970254
rs111599361
rs62013191
rs62013192
rs12439583
rs144200589
rs62013193
rs17244648
rs34851962
rs60634495
rs62013196
rs117631158
rs12438191
rs79440330
rs79975633
rs8035305
rs8035028
rs1541965
rs59772922
rs76100873
rs117925442
rs8042638
rs77729189
rs117728386
rs140999457
rs113675468
rs147125452
rs78004896
rs6495351
rs80314264
rs74983338
rs5849
rs3129
rs3128
rs12549
rs2289691
rs2289692
rs34577742
rs181175135
rs7182836
rs7161986
rs140692531
rs2289695
rs12440862
rs12441725
rs3784537
rs3784538
rs3784539
rs3784540
rs3825931
rs58119858
rs8039683
rs73470389
rs79123103
rs4779112
rs113816500
rs7163828
rs2289697
rs9302286
rs28699989
rs140415071
rs7496812
rs2289698
rs77509608
rs2289699
rs62013198
rs79721720
rs2289700
rs78155742
rs13345
rs192710189
rs16970287
rs8034542
rs12592898
rs111495139
rs139414307
rs62013199
rs75564875
rs112318964
rs62013200
rs10152868
rs78813423
rs62013227
rs10152892
rs12148472
rs11638844
rs10400902
rs113452494
rs11072815
rs11856301
rs138805637
rs28655102
rs10152587
rs186156152
rs10152589
rs4778716
rs2870085
rs10400877
rs10400881
rs34843303
rs11855406
rs34593439
rs3825932
rs186548931
rs11072817
rs11072818
rs1036937
rs1036938
rs2289702
rs1036939
rs77719589
rs56148823
rs12901830
rs1369324
rs75926015
rs12440097
rs74363180
rs62013229
rs62013230
rs78921128
rs16970344
rs4779153
rs80218258
rs62013231
rs2002832
rs56248637
rs56289610
rs876941
rs139383236
rs11072819
rs4779154
rs8035576
rs4779156
rs7175785
rs62013235
rs7177831
rs112129944
rs62013236
rs11635178
rs78764205
rs79569958
rs75157919
rs78130877
rs78601536
rs77207978
rs78626061
rs76555000
rs62013237
rs62013238
rs75508148
rs79384415
rs11632238
rs4408506
rs113420860
rs142789525
rs62013239
rs4778730
rs112779545
rs75001121
rs61117503
rs12443215
rs7183668
rs72730672
rs16970356
rs143666454
rs7163131
rs3759857
rs3759858
rs7175091
rs7174314
rs57533456
rs144430606
rs144188311
rs74582811
rs8039661
rs143141218
rs28582793
rs113075388
rs57623551
rs113073012
rs62011167
rs58911914
rs7183127
rs16970374
rs17245773
rs12148343
rs12101606
rs4238514
rs149704607
rs148887737
rs138890595
rs16970387
rs11634268
rs74024498
rs16970390
rs3743195
rs34640990
rs76064272
rs67674051
rs12903619
rs11072822
rs7174399
rs7175835
rs28774671
rs28758422
rs75019189
rs7175590
rs12914792
rs9920807
rs28427472
rs56060107
rs8026710
rs118135174
rs28549817
rs8026309
rs12101364
rs1867315
rs7173329
rs3743196
rs3743197
rs8037975
rs8038151
rs8038472
rs13379704
rs28738778
rs28547879
rs28651192
rs78820016
rs2278650
rs28546944
rs1036378
rs114048709
rs79957698
rs3825928
rs75080042
rs3743198
rs3743199
rs3743200
rs3743201
rs73465317
rs7168964
rs75790538
rs28407629
rs34524350
rs8036107
rs6495356
rs78604055
rs28722773
rs4778750
rs3803544
rs117481060
rs2230518
rs28368520
rs8026479
rs7167720
rs7167721
rs7167730
rs8033417
rs28501618
rs4778753
rs28566661
rs145368568
rs28516885
rs28709904
rs28716558
rs28624404
rs11630724
rs28501391
rs8024521
rs28513164
rs28391216
rs28461937
rs28705105
rs28674868
rs28464364
rs141750297
rs28718997
rs190468599
rs28683537
rs147246278
rs28565526
rs28567804
rs28587174
rs28603308
rs894783
rs3784528
rs117513043
rs894782
rs894781
rs117499319
rs56057581
rs56378114
rs117369765
rs3784530
rs3784531
rs3784532
rs55942507
rs3784533
rs74627166
rs11852922
rs11852934
rs59145809
rs12902783
rs6495358
rs8033780
rs7174528
rs7174178
rs7175689
rs3816284
rs58373419
rs11632108
rs11632109
rs11632207
rs36073030
rs11633284
rs4778766
rs754516
rs4778767
rs4778768
rs2870087
rs62011189
rs62011190
rs62011191
rs62011192
rs55649475
rs4352018
rs56002879
rs34906037
rs4778771
rs11633802
rs4778772
rs4778773
rs2304995
rs117782998
rs12914556
rs7170392
rs56267258
rs12900315
rs11072823
rs28557276
rs11631671
rs11631751
rs11636926
rs11631754
rs16970419
rs11629786
rs1562008
rs3825929
rs3784535
rs12910014
rs6495360
rs6495361
rs117070374
rs894780
rs138991337
rs894779
rs116881486
rs75534050
rs140814604
rs12915587
rs11635204
rs6495362
rs12101506
rs28660137
rs7169735
rs79059908
rs12101818
rs8025124
rs56343334
rs117900811
rs117369952
rs8036953
rs34628127
rs74668331
rs12914423
rs4778592
rs78223756
rs3816283
rs34687975
rs116885677
rs151035205
rs930538
rs2117586
rs8032724
rs28626563
rs36107921
rs117073529
rs1373203
rs28621627
rs12913701
rs1443656
rs2304994
rs11855004
rs142515881
rs11855058
rs75352192
rs79549033
rs12900613
rs7163079
rs2304993
rs112884081
rs12901912
rs75537773
rs12438126
rs117296430
rs78316304
rs2044227
rs12442230
rs62652901
rs12148401
rs4778801
rs4778802
rs2304992
rs117121832
rs4778601
rs9652433
rs75399633
rs28494503
rs28404144
rs56202352
rs4778603
rs7161801
rs117758269
rs10851915
rs1373202
rs7167515
rs4778812
rs74027009
rs2304991
rs138404892
rs113242923
rs2870094
rs34730957
rs1373201
rs1822471
rs117849714
rs16970460
rs736554
rs2016133
rs734447
rs734446
rs143592797
rs34685179
rs8038104
rs116952220
rs4344705
rs8025226
rs4280203
rs78413393
rs8029816
rs967204
rs71409208
rs78866737
rs10152417
rs10152443
rs11632649
rs79664270
rs4778846
rs4778847
rs74539950
rs16970495
rs72732660
rs116885728
rs72732662
rs7166598
rs12911414
rs72732663
rs74518012
rs16970502
rs12440502
rs77773016
rs11072824
rs118175459
rs75028387
rs73477325
rs28624697
rs62011240
rs997285
rs998031
rs62011241
rs72732664
rs4778857
rs4778626
rs144968097
rs62011242
rs4778861
rs143030176
rs116974673
rs62011243
rs16970524
rs3816282
rs747109
rs894784
rs62011244
rs12911829
rs11633133
rs11634225
rs4778628
rs57707390
rs56975391
rs79343508
rs11072825
rs987057
rs56010525
rs62011245
rs12443101
rs62011246
rs4778867
rs8026819
rs77883952
rs62011247
rs62011248
rs76428556
rs138577075
rs2009197
rs736827
rs744060
rs62011249
rs729650
rs744059
rs72732673
rs62011250
rs10152832
rs7174521
rs11629697
rs56201016
rs55979970
rs57209367
rs7166032
rs117748283
rs74642540
rs56117790
rs56319962
rs6495364
```
