## Supplementary material for "Characterization of shared and ancestry-specific signals driving complex traits using multi-ancestry fine-mapping": s2.afreq

```
#CHROM	ID	REF	ALT	ALT_FREQS	OBS_CT
15	rs67559383	G	A	0.609127	1008
15	rs9047	G	A	0.33631	1008
15	rs2903702	G	T	0.65377	1008
15	rs3803380	A	G	0.333333	1008
15	rs75421405	A	G	0.241071	1008
15	rs62011522	G	A	0.14881	1008
15	rs62009265	C	T	0.135913	1008
15	rs7168374	G	T	0.0416667	1008
15	rs7169381	T	C	0.991071	1008
15	rs11072726	C	T	0.991071	1008
15	rs11631180	T	C	0.0426587	1008
15	rs117101431	G	A	0.0119048	1008
15	rs7174428	A	C	0.0416667	1008
15	rs112386516	C	T	0.119048	1008
15	rs146211306	C	G	0.0248016	1008
15	rs12913206	C	G	0.991071	1008
15	rs2017959	A	G	0.896825	1008
15	rs2867926	A	T	0.0386905	1008
15	rs16969482	T	C	0.714286	1008
15	rs12907141	T	C	0.0406746	1008
15	rs56280304	G	A	0.0912698	1008
15	rs12906198	A	C	0.196429	1008
15	rs28680277	C	T	0.00892857	1008
15	rs77189303	A	T	0.0357143	1008
15	rs76348678	C	A	0.155754	1008
15	rs4473152	C	G	0.0456349	1008
15	rs12903240	G	C	0.0456349	1008
15	rs12903461	C	T	0.047619	1008
15	rs146834470	G	C	0.0347222	1008
15	rs150121384	C	T	0.0138889	1008
15	rs8028378	T	C	0.171627	1008
15	rs8034486	T	A	0.102183	1008
15	rs60121404	C	T	0.128968	1008
15	rs11633292	T	A	0.306548	1008
15	rs6495272	C	T	0.125	1008
15	rs148517784	C	T	0.0218254	1008
15	rs11639461	A	C	0.12996	1008
15	rs2289525	C	T	0.696429	1008
15	rs2289524	T	C	0.251984	1008
15	rs12593575	C	T	0.122024	1008
15	rs72732564	C	A	0.12996	1008
15	rs2903700	A	C	0.251984	1008
15	rs2867922	G	A	0.12996	1008
15	rs62009267	C	T	0.12996	1008
15	rs7182113	G	A	0.0257937	1008
15	rs77209293	G	C	0.00793651	1008
15	rs138653275	T	C	0.0188492	1008
15	rs117297950	T	C	0.249008	1008
15	rs62009270	G	C	0.157738	1008
15	rs62009271	C	T	0.152778	1008
15	rs9806257	T	C	0.157738	1008
15	rs78675946	A	G	0.0436508	1008
15	rs140416909	G	A	0.0198413	1008
15	rs7164338	T	C	0.151786	1008
15	rs10456	G	A	0.0228175	1008
15	rs3784326	T	C	0.0992063	1008
15	rs11072727	C	T	0.152778	1008
15	rs55921592	T	G	0.102183	1008
15	rs16953973	C	T	0.0992063	1008
15	rs11072728	T	A	0.152778	1008
15	rs55833717	C	T	0.102183	1008
15	rs59999498	A	C	0.152778	1008
15	rs145585553	C	T	0.0218254	1008
15	rs11072729	A	C	0.149802	1008
15	rs3784327	G	A	0.746032	1008
15	rs2304829	T	C	0.15873	1008
15	rs2304828	G	A	0.135913	1008
15	rs2304827	G	A	0.134921	1008
15	rs78937802	T	G	0.135913	1008
15	rs76700497	C	T	0.135913	1008
15	rs74408423	T	C	0.135913	1008
15	rs11856417	A	C	0.905754	1008
15	rs11856461	C	A	0.0218254	1008
15	rs74824657	C	T	0.135913	1008
15	rs16969507	T	C	0.135913	1008
15	rs76394764	A	C	0.135913	1008
15	rs16969508	T	C	0.135913	1008
15	rs75599090	T	G	0.135913	1008
15	rs17478430	T	C	0.031746	1008
15	rs12440984	T	C	0.0228175	1008
15	rs8031028	G	A	0.094246	1008
15	rs116405955	C	A	0.135913	1008
15	rs12438507	C	G	0.0218254	1008
15	rs72625800	T	G	0.612103	1008
15	rs8032449	G	A	0.16369	1008
15	rs78633859	T	C	0.135913	1008
15	rs116498303	A	T	0.135913	1008
15	rs62009273	A	G	0.0218254	1008
15	rs16969514	T	C	0.141865	1008
15	rs7162025	G	A	0.16369	1008
15	rs7161765	A	T	0.141865	1008
15	rs8028859	A	G	0.16369	1008
15	rs1542101	A	G	0.233135	1008
15	rs1542100	G	A	0.135913	1008
15	rs6495273	T	C	0.16369	1008
15	rs2011323	A	G	0.030754	1008
15	rs2005217	C	A	0.230159	1008
15	rs76542449	C	T	0.133929	1008
15	rs7359294	G	A	0.134921	1008
15	rs3784328	C	T	0.134921	1008
15	rs16969520	C	T	0.742063	1008
15	rs1971151	A	T	0.140873	1008
15	rs78982176	C	T	0.134921	1008
15	rs117576823	A	G	0.134921	1008
15	rs8036417	A	G	0.141865	1008
15	rs74474583	G	A	0.134921	1008
15	rs3784330	T	C	0.141865	1008
15	rs11072730	A	G	0.882937	1008
15	rs11857947	A	G	0.258929	1008
15	rs3784331	C	G	0.251984	1008
15	rs6495274	C	T	0.258929	1008
15	rs61573009	C	T	0.131944	1008
15	rs8040395	T	C	0.258929	1008
15	rs11547207	A	C	0.135913	1008
15	rs369854897	C	T	0.0426587	1008
15	rs117831341	A	T	0.12996	1008
15	rs76576752	G	T	0.12996	1008
15	rs62009275	C	A	0.123016	1008
15	rs145372988	G	A	0.0287698	1008
15	rs2007540	C	T	0.291667	1008
15	rs9783722	A	G	0.260913	1008
15	rs7179651	C	G	0.159722	1008
15	rs11072732	T	C	0.208333	1008
15	rs80044045	A	G	0.229167	1008
15	rs7165154	C	G	0.031746	1008
15	rs9920103	C	T	0.125992	1008
15	rs7172176	C	T	0.28869	1008
15	rs138170962	G	C	0.0218254	1008
15	rs6495275	T	C	0.28869	1008
15	rs12439537	A	G	0.160714	1008
15	rs28470276	T	C	0.0684524	1008
15	rs62009331	G	A	0.0248016	1008
15	rs11634325	G	A	0.0257937	1008
15	rs11629561	T	G	0.0257937	1008
15	rs12903696	T	C	0.287698	1008
15	rs2028548	C	T	0.602183	1008
15	rs16969548	T	C	0.161706	1008
15	rs143114891	C	T	0.0277778	1008
15	rs57867560	G	A	0.0327381	1008
15	rs62009333	C	G	0.0327381	1008
15	rs11555541	T	C	0.316468	1008
15	rs113037555	T	G	0.0327381	1008
15	rs74024174	C	T	0.160714	1008
15	rs143273705	G	A	0.0357143	1008
15	rs11855354	G	A	0.287698	1008
15	rs114903147	G	A	0.0684524	1008
15	rs74514986	C	T	0.0396825	1008
15	rs112842611	G	A	0.0327381	1008
15	rs12906189	C	T	0.0257937	1008
15	rs6495276	T	C	0.219246	1008
15	rs62009334	G	T	0.0327381	1008
15	rs118189835	G	A	0.0218254	1008
15	rs62009335	C	T	0.0327381	1008
15	rs12050483	C	T	0.0684524	1008
15	rs11630776	C	G	0.0257937	1008
15	rs3825848	T	C	0.890873	1008
15	rs62009336	G	A	0.0248016	1008
15	rs11631100	G	A	0.0257937	1008
15	rs11854120	G	C	0.0327381	1008
15	rs62009337	A	G	0.0327381	1008
15	rs12904688	G	C	0.0257937	1008
15	rs4570804	C	T	0.0327381	1008
15	rs8027582	G	A	0.0376984	1008
15	rs62009338	A	T	0.60119	1008
15	rs2044098	G	T	0.0257937	1008
15	rs8032618	C	T	0.287698	1008
15	rs62009339	T	C	0.0327381	1008
15	rs4886560	C	T	0.60119	1008
15	rs1982241	T	C	0.186508	1008
15	rs1982242	T	C	0.287698	1008
15	rs7180687	T	C	0.890873	1008
15	rs12439733	G	C	0.60119	1008
15	rs62009340	C	T	0.0327381	1008
15	rs7180781	G	T	0.0684524	1008
15	rs78998021	G	A	0.0684524	1008
15	rs12904404	G	A	0.0257937	1008
15	rs12441406	A	G	0.602183	1008
15	rs141158898	T	C	0.0178571	1008
15	rs12904700	A	G	0.186508	1008
15	rs2868607	C	T	0.0257937	1008
15	rs56803002	C	T	0.159722	1008
15	rs3816253	T	C	0.188492	1008
15	rs2304826	C	T	0.0684524	1008
15	rs2304825	C	T	0.185516	1008
15	rs115513235	T	C	0.0793651	1008
15	rs11638921	A	G	0.185516	1008
15	rs60274620	T	C	0.015873	1008
15	rs76789131	T	C	0.0337302	1008
15	rs11072733	A	C	0.0684524	1008
15	rs3087998	C	T	0.0248016	1008
15	rs3743081	C	T	0.0496032	1008
15	rs3825847	G	A	0.0327381	1008
15	rs11638547	G	T	0.0257937	1008
15	rs62009342	G	A	0.0327381	1008
15	rs11072735	G	A	0.0684524	1008
15	rs2304824	T	C	0.286706	1008
15	rs147214991	C	T	0.0337302	1008
15	rs11631653	C	T	0.0257937	1008
15	rs17850483	G	A	0.0327381	1008
15	rs62009343	C	G	0.0327381	1008
15	rs12911405	A	C	0.0257937	1008
15	rs28599778	A	G	0.0684524	1008
15	rs12915990	C	G	0.286706	1008
15	rs79494491	T	C	0.159722	1008
15	rs59824250	C	T	0.159722	1008
15	rs8034946	A	G	0.28869	1008
15	rs8035724	G	A	0.094246	1008
15	rs17850484	G	A	0.0327381	1008
15	rs79399102	G	A	0.0248016	1008
15	rs17479031	G	A	0.0327381	1008
15	rs58092270	T	C	0.0962302	1008
15	rs28699018	G	C	0.0704365	1008
15	rs12910386	C	A	0.0257937	1008
15	rs62009344	G	A	0.0248016	1008
15	rs17479135	G	A	0.0327381	1008
15	rs12915634	G	A	0.0257937	1008
15	rs9972590	G	A	0.0704365	1008
15	rs61092196	G	T	0.599206	1008
15	rs9972613	T	C	0.291667	1008
15	rs8027925	T	C	0.890873	1008
15	rs8026525	A	G	0.0327381	1008
15	rs11856106	C	T	0.0337302	1008
15	rs2304823	C	T	0.157738	1008
15	rs6495277	T	C	0.891865	1008
15	rs62009346	C	T	0.0248016	1008
15	rs77390520	A	T	0.0327381	1008
15	rs28616107	C	T	0.260913	1008
15	rs78684966	A	G	0.160714	1008
15	rs28413000	A	G	0.0694444	1008
15	rs28832935	T	C	0.10119	1008
15	rs28535318	G	T	0.10119	1008
15	rs62009347	G	C	0.0248016	1008
15	rs62009348	A	G	0.0248016	1008
15	rs376195431	G	A	0.0188492	1008
15	rs28528750	C	G	0.10119	1008
15	rs76541648	C	T	0.0218254	1008
15	rs12442037	T	A	0.15873	1008
15	rs11072738	C	T	0.275794	1008
15	rs28433827	C	T	0.10119	1008
15	rs62009353	A	G	0.0248016	1008
15	rs28461704	A	G	0.103175	1008
15	rs62011375	G	T	0.0248016	1008
15	rs79908499	G	A	0.0684524	1008
15	rs28700056	A	G	0.103175	1008
15	rs2271902	G	A	0.093254	1008
15	rs2018983	C	T	0.15873	1008
15	rs118084625	C	T	0.00992063	1008
15	rs2271901	C	T	0.15873	1008
15	rs12905325	C	T	0.784722	1008
15	rs12905634	G	C	0.015873	1008
15	rs894299	A	C	0.790675	1008
15	rs4887011	T	C	0.886905	1008
15	rs74861331	G	A	0.15873	1008
15	rs4887012	C	A	0.790675	1008
15	rs4887013	G	T	0.782738	1008
15	rs4887014	G	A	0.624008	1008
15	rs117041835	G	C	0.114087	1008
15	rs7166938	G	A	0.782738	1008
15	rs11072739	G	A	0.782738	1008
15	rs147339342	C	G	0.0505952	1008
15	rs142557183	G	A	0.15873	1008
15	rs11072740	G	A	0.782738	1008
15	rs74563006	T	C	0.0714286	1008
15	rs6495280	C	T	0.790675	1008
15	rs59398201	C	G	0.0238095	1008
15	rs4887016	T	G	0.790675	1008
15	rs869858	T	C	0.78373	1008
15	rs1105401	T	C	0.792659	1008
15	rs80241084	A	G	0.15873	1008
15	rs12443000	G	A	0.781746	1008
15	rs11072741	A	C	0.789683	1008
15	rs6495281	A	G	0.885913	1008
15	rs2139442	G	A	0.623016	1008
15	rs4334267	T	C	0.885913	1008
15	rs11852636	G	A	0.15873	1008
15	rs146777334	G	A	0.106151	1008
15	rs1554377	T	C	0.793651	1008
15	rs59184904	T	C	0.0535714	1008
15	rs16969575	C	T	0.116071	1008
15	rs1011173	G	A	0.0892857	1008
15	rs62011377	C	T	0.0892857	1008
15	rs12441219	C	G	0.213294	1008
15	rs7169757	T	C	0.881944	1008
15	rs56308433	C	T	0.116071	1008
15	rs8033802	A	C	0.880952	1008
15	rs76003499	T	C	0.0486111	1008
15	rs3825846	G	A	0.880952	1008
15	rs60968764	C	T	0.0228175	1008
15	rs74024190	T	C	0.116071	1008
15	rs3902931	T	C	0.662698	1008
15	rs117592611	G	A	0.0684524	1008
15	rs1011172	G	A	0.616071	1008
15	rs28722516	G	A	0.0337302	1008
15	rs1011171	T	C	0.696429	1008
15	rs11854143	G	A	0.046627	1008
15	rs28452388	G	A	0.0327381	1008
15	rs57021464	G	A	0.0248016	1008
15	rs58299587	C	A	0.0248016	1008
15	rs12910124	G	A	0.615079	1008
15	rs57491843	G	C	0.0327381	1008
15	rs11072742	A	C	0.695437	1008
15	rs4536431	T	C	0.121032	1008
15	rs10851901	A	G	0.733135	1008
15	rs12900547	C	T	0.78373	1008
15	rs139626713	C	T	0.0575397	1008
15	rs12902247	T	C	0.669643	1008
15	rs16969577	C	T	0.0376984	1008
15	rs61414053	T	C	0.116071	1008
15	rs4887017	A	G	0.727183	1008
15	rs74024192	T	C	0.109127	1008
15	rs56287085	G	A	0.109127	1008
15	rs12917090	C	A	0.0198413	1008
15	rs11629576	G	A	0.14881	1008
15	rs78671957	G	A	0.046627	1008
15	rs8035030	C	T	0.247024	1008
15	rs8037412	T	A	0.197421	1008
15	rs8036250	C	T	0.0198413	1008
15	rs7182497	T	C	0.189484	1008
15	rs11072744	G	T	0.122024	1008
15	rs28454342	C	T	0.111111	1008
15	rs12909007	G	C	0.178571	1008
15	rs11632293	C	T	0.0198413	1008
15	rs7163412	A	G	0.12004	1008
15	rs7163803	A	C	0.0218254	1008
15	rs908949	A	G	0.196429	1008
15	rs62011382	G	A	0.0634921	1008
15	rs76105468	T	C	0.0168651	1008
15	rs7161826	T	A	0.850198	1008
15	rs7182829	C	A	0.649802	1008
15	rs11855610	T	G	0.151786	1008
15	rs6495283	G	C	0.677579	1008
15	rs6495284	C	T	0.677579	1008
15	rs4887018	T	C	0.677579	1008
15	rs75453885	A	G	0.123016	1008
15	rs144994866	G	A	0.123016	1008
15	rs8034758	A	G	0.676587	1008
15	rs74323037	A	T	0.123016	1008
15	rs4887019	G	A	0.676587	1008
15	rs2139443	G	A	0.522817	1008
15	rs1022389	T	C	0.123016	1008
15	rs4887020	A	C	0.676587	1008
15	rs6495285	A	G	0.676587	1008
15	rs55639638	G	T	0.150794	1008
15	rs56942697	C	T	0.152778	1008
15	rs142111490	G	A	0.0496032	1008
15	rs12591998	C	T	0.524802	1008
15	rs8032174	C	T	0.152778	1008
15	rs57729539	A	G	0.199405	1008
15	rs35078436	A	T	0.152778	1008
15	rs11072745	G	A	0.152778	1008
15	rs11072746	A	C	0.152778	1008
15	rs7179157	G	A	0.522817	1008
15	rs11634386	G	A	0.198413	1008
15	rs8024207	G	A	0.152778	1008
15	rs80071140	C	T	0.123016	1008
15	rs76547247	C	T	0.0188492	1008
15	rs10162606	C	T	0.644841	1008
15	rs3813577	T	C	0.28373	1008
15	rs78565759	G	A	0.122024	1008
15	rs4886563	G	T	0.579365	1008
15	rs144503648	G	A	0.014881	1008
15	rs12708524	C	T	0.710317	1008
15	rs80014851	G	C	0.0178571	1008
15	rs12443071	C	T	0.134921	1008
15	rs8041847	G	A	0.719246	1008
15	rs28445860	G	A	0.165675	1008
15	rs8027099	T	C	0.143849	1008
15	rs8026517	G	C	0.143849	1008
15	rs2102906	A	G	0.855159	1008
15	rs12910114	C	T	0.124008	1008
15	rs4886564	T	C	0.422619	1008
15	rs1533665	G	A	0.712302	1008
15	rs1533666	G	A	0.856151	1008
15	rs2013093	C	A	0.710317	1008
15	rs1969341	T	C	0.71627	1008
15	rs11072747	T	C	0.139881	1008
15	rs8043149	C	T	0.71131	1008
15	rs8043166	C	T	0.85119	1008
15	rs59839442	T	C	0.139881	1008
15	rs1980229	T	C	0.139881	1008
15	rs1980230	T	C	0.139881	1008
15	rs1010389	G	A	0.139881	1008
15	rs932218	T	C	0.869048	1008
15	rs939243	T	C	0.309524	1008
15	rs72734675	G	A	0.229167	1008
15	rs4887023	C	G	0.559524	1008
15	rs12591810	A	G	0.559524	1008
15	rs12904618	G	A	0.126984	1008
15	rs12904669	C	T	0.559524	1008
15	rs12439043	C	T	0.559524	1008
15	rs12439144	G	A	0.559524	1008
15	rs4643281	A	C	0.5625	1008
15	rs1879154	T	C	0.559524	1008
15	rs1879155	G	A	0.43254	1008
15	rs11854210	A	C	0.125992	1008
15	rs11637790	T	C	0.128968	1008
15	rs28539781	C	T	0.431548	1008
15	rs11633763	G	C	0.128968	1008
15	rs4283196	T	C	0.433532	1008
15	rs11633894	G	A	0.128968	1008
15	rs12916024	T	C	0.126984	1008
15	rs11633822	C	G	0.128968	1008
15	rs4616260	C	T	0.43254	1008
15	rs11635166	C	T	0.0793651	1008
15	rs7166069	C	A	0.559524	1008
15	rs11853080	T	G	0.127976	1008
15	rs16969656	G	A	0.43254	1008
15	rs8032081	A	G	0.560516	1008
15	rs12916463	A	G	0.126984	1008
15	rs1519818	G	A	0.708333	1008
15	rs1519819	C	T	0.707341	1008
15	rs8182023	C	T	0.709325	1008
15	rs62007799	C	T	0.161706	1008
15	rs8182033	C	T	0.580357	1008
15	rs34833901	T	C	0.161706	1008
15	rs4887024	C	T	0.709325	1008
15	rs149174720	G	A	0.0168651	1008
15	rs148177597	G	A	0.127976	1008
15	rs12905862	G	A	0.126984	1008
15	rs11072749	G	A	0.709325	1008
15	rs11633014	T	C	0.871032	1008
15	rs62007802	G	C	0.160714	1008
15	rs7183158	G	A	0.600198	1008
15	rs4461038	A	G	0.871032	1008
15	rs10851902	A	G	0.701389	1008
15	rs11639191	C	A	0.157738	1008
15	rs11639195	A	T	0.157738	1008
15	rs56744926	T	C	0.150794	1008
15	rs41422846	T	C	0.0972222	1008
15	rs56291665	C	T	0.0972222	1008
15	rs144934111	C	G	0.0128968	1008
15	rs116884898	A	G	0.0128968	1008
15	rs12907308	A	G	0.125992	1008
15	rs28681327	C	T	0.46627	1008
15	rs8039884	G	T	0.125992	1008
15	rs28631197	T	A	0.46627	1008
15	rs8025227	C	G	0.308532	1008
15	rs2139444	A	G	0.308532	1008
15	rs56116800	C	A	0.0972222	1008
15	rs2176752	T	C	0.308532	1008
15	rs11638511	A	G	0.405754	1008
15	rs56273823	C	G	0.0972222	1008
15	rs56291632	C	T	0.0664683	1008
15	rs12900109	A	G	0.125	1008
15	rs55948722	G	T	0.0902778	1008
15	rs11631528	C	T	0.0972222	1008
15	rs11631613	G	A	0.0972222	1008
15	rs12592062	A	T	0.46627	1008
15	rs75369292	T	C	0.128968	1008
15	rs79827225	A	G	0.125992	1008
15	rs77185764	G	A	0.125992	1008
15	rs78827644	G	A	0.125992	1008
15	rs79052265	A	T	0.125992	1008
15	rs62007805	G	A	0.301587	1008
15	rs117636273	G	A	0.125992	1008
15	rs113594982	C	T	0.126984	1008
15	rs62007832	C	G	0.150794	1008
15	rs55718582	T	C	0.301587	1008
15	rs2037347	G	A	0.887897	1008
15	rs10152846	C	T	0.301587	1008
15	rs4887025	G	A	0.301587	1008
15	rs12442376	T	G	0.761905	1008
15	rs12909123	A	G	0.460317	1008
15	rs12442418	T	C	0.301587	1008
15	rs8025999	G	A	0.887897	1008
15	rs3813576	C	T	0.301587	1008
15	rs3813575	T	C	0.458333	1008
15	rs10152977	T	G	0.302579	1008
15	rs4887026	C	T	0.301587	1008
15	rs12050695	C	T	0.301587	1008
15	rs7176976	A	G	0.887897	1008
15	rs12901552	G	A	0.460317	1008
15	rs11635370	G	A	0.301587	1008
15	rs3743084	A	G	0.465278	1008
15	rs3169166	A	C	0.595238	1008
15	rs4886566	G	A	0.196429	1008
15	rs74026019	A	G	0.217262	1008
15	rs17402006	T	C	0.240079	1008
15	rs11629630	A	G	0.105159	1008
15	rs7163689	C	T	0.430556	1008
15	rs56229935	A	G	0.240079	1008
15	rs74570957	A	G	0.0347222	1008
15	rs56101048	G	A	0.0892857	1008
15	rs7168596	A	T	0.0684524	1008
15	rs11853189	C	T	0.121032	1008
15	rs11853191	C	T	0.123016	1008
15	rs11856774	T	C	0.122024	1008
15	rs3813574	A	G	0.106151	1008
15	rs967821	G	T	0.105159	1008
15	rs72736715	C	G	0.113095	1008
15	rs8032417	A	G	0.234127	1008
15	rs11638991	A	G	0.234127	1008
15	rs140900869	G	A	0.0109127	1008
15	rs78994386	G	A	0.127976	1008
15	rs62007839	G	A	0.544643	1008
15	rs62007840	A	G	0.436508	1008
15	rs62007841	C	G	0.0892857	1008
15	rs56186834	C	T	0.243056	1008
15	rs142388412	C	T	0.0277778	1008
15	rs6996	A	T	0.108135	1008
15	rs3743083	C	T	0.0892857	1008
15	rs3743082	G	C	0.149802	1008
15	rs2867933	C	T	0.878968	1008
15	rs1519820	G	A	0.166667	1008
15	rs117795659	A	G	0.0267857	1008
15	rs7173851	T	G	0.385913	1008
15	rs66994426	C	T	0.108135	1008
15	rs75281351	C	T	0.121032	1008
15	rs62007844	T	C	0.0902778	1008
15	rs62007845	C	T	0.0902778	1008
15	rs4887027	G	C	0.264881	1008
15	rs11635815	C	G	0.108135	1008
15	rs7179979	C	T	0.909722	1008
15	rs2277551	G	A	0.121032	1008
15	rs72736725	T	A	0.0902778	1008
15	rs1879152	T	C	0.121032	1008
15	rs16969675	C	A	0.446429	1008
15	rs876364	C	T	0.612103	1008
15	rs78725347	G	A	0.0545635	1008
15	rs7170960	C	T	0.173611	1008
15	rs62007846	T	C	0.0912698	1008
15	rs2280364	C	T	0.121032	1008
15	rs2280365	C	A	0.108135	1008
15	rs2280366	T	C	0.264881	1008
15	rs17480994	T	C	0.149802	1008
15	rs62621402	T	C	0.0138889	1008
15	rs16969691	G	A	0.0654762	1008
15	rs77056929	A	G	0.121032	1008
15	rs56299741	C	T	0.108135	1008
15	rs11855111	T	C	0.121032	1008
15	rs72736732	A	G	0.0902778	1008
15	rs8026217	C	A	0.0654762	1008
15	rs11854322	G	C	0.121032	1008
15	rs8026257	A	T	0.0654762	1008
15	rs17402697	C	T	0.105159	1008
15	rs2867932	A	G	0.431548	1008
15	rs4887029	C	T	0.262897	1008
15	rs16969703	C	T	0.121032	1008
15	rs11635324	C	T	0.108135	1008
15	rs78151008	T	C	0.121032	1008
15	rs11636560	G	T	0.108135	1008
15	rs12906684	A	T	0.614087	1008
15	rs34757410	G	T	0.181548	1008
15	rs16969705	A	G	0.121032	1008
15	rs16969707	A	T	0.121032	1008
15	rs6495287	C	T	0.172619	1008
15	rs6495288	C	T	0.296627	1008
15	rs145064649	T	C	0.166667	1008
15	rs11853262	G	A	0.373016	1008
15	rs73467147	C	T	0.108135	1008
15	rs2090679	A	G	0.121032	1008
15	rs191298203	G	A	0.0267857	1008
15	rs12910757	T	A	0.448413	1008
15	rs74894101	G	A	0.121032	1008
15	rs75886457	G	A	0.121032	1008
15	rs60101069	A	G	0.166667	1008
15	rs12593776	A	G	0.287698	1008
15	rs12591569	T	G	0.166667	1008
15	rs4491475	T	C	0.338294	1008
15	rs189757974	G	A	0.0436508	1008
15	rs4887030	A	G	0.65873	1008
15	rs56094647	T	A	0.107143	1008
15	rs17481341	G	A	0.0644841	1008
15	rs4268717	G	A	0.0267857	1008
15	rs141025078	C	T	0.0257937	1008
15	rs1996625	T	G	0.74504	1008
15	rs7183765	C	T	0.107143	1008
15	rs146274677	C	T	0.0198413	1008
15	rs113415057	T	C	0.108135	1008
15	rs72736745	C	T	0.104167	1008
15	rs76053575	A	C	0.117063	1008
15	rs60677474	G	A	0.287698	1008
15	rs147976590	G	A	0.0128968	1008
15	rs870731	G	T	0.172619	1008
15	rs12593753	G	C	0.165675	1008
15	rs4887031	C	T	0.0644841	1008
15	rs877325	G	A	0.0654762	1008
15	rs12442338	A	G	0.149802	1008
15	rs16969710	T	G	0.123016	1008
15	rs79018535	G	A	0.14881	1008
15	rs2013580	T	C	0.675595	1008
15	rs16969711	A	G	0.387897	1008
15	rs4887033	G	T	0.327381	1008
15	rs1973733	G	A	0.985119	1008
15	rs79631517	C	G	0.00396825	1008
15	rs184751828	G	A	0.014881	1008
15	rs8037145	G	A	0.128968	1008
15	rs11633194	C	T	0.178571	1008
15	rs62007859	C	T	0.115079	1008
15	rs74409536	G	A	0.0684524	1008
15	rs12442110	G	C	0.33631	1008
15	rs8040826	A	G	0.0238095	1008
15	rs8041135	C	T	0.015873	1008
15	rs62010360	A	T	0.116071	1008
15	rs11856111	T	C	0.331349	1008
15	rs8027394	T	C	0.537698	1008
15	rs11630058	A	G	0.18254	1008
15	rs8027332	G	A	0.18254	1008
15	rs11630206	A	C	0.119048	1008
15	rs8031689	C	T	0.18254	1008
15	rs8032013	G	A	0.18254	1008
15	rs151161580	G	A	0.0386905	1008
15	rs11631585	A	C	0.186508	1008
15	rs925987	C	T	0.516865	1008
15	rs55706802	T	G	0.0238095	1008
15	rs117569839	C	T	0.0119048	1008
15	rs2012976	C	A	0.186508	1008
15	rs7169295	G	A	0.331349	1008
15	rs882929	T	C	0.186508	1008
15	rs1810355	C	T	0.184524	1008
15	rs2012349	G	T	0.516865	1008
15	rs62010361	G	A	0.160714	1008
15	rs11632415	A	G	0.00396825	1008
15	rs7178402	T	G	0.180556	1008
15	rs189113983	G	A	0.031746	1008
15	rs61033377	C	T	0.330357	1008
15	rs11072753	G	C	0.515873	1008
15	rs12438236	T	C	0.333333	1008
15	rs112810069	T	A	0.00396825	1008
15	rs117424581	A	G	0.0426587	1008
15	rs59843175	T	G	0.141865	1008
15	rs79163406	T	C	0.00396825	1008
15	rs12913251	T	C	0.179563	1008
15	rs141290671	C	G	0.0287698	1008
15	rs3813573	C	T	0.320437	1008
15	rs2280368	A	G	0.507937	1008
15	rs2280367	T	C	0.507937	1008
15	rs1127472	C	G	0.498016	1008
15	rs2139440	T	G	0.671627	1008
15	rs12910273	C	T	0.5	1008
15	rs12593362	T	G	0.515873	1008
15	rs3784333	C	T	0.165675	1008
15	rs4887035	C	A	0.641865	1008
15	rs11072754	A	G	0.641865	1008
15	rs4886568	T	C	0.165675	1008
15	rs56107703	A	G	0.00396825	1008
15	rs16969725	G	A	0.165675	1008
15	rs184744053	T	G	0.0248016	1008
15	rs8026332	G	C	0.167659	1008
15	rs77924552	G	C	0.031746	1008
15	rs117661933	A	G	0.0962302	1008
15	rs11631382	A	C	0.0109127	1008
15	rs78825164	T	C	0.0972222	1008
15	rs8043186	C	T	0.810516	1008
15	rs8027180	A	G	0.200397	1008
15	rs141717266	G	A	0.0952381	1008
15	rs2139445	G	A	0.713294	1008
15	rs2139446	G	A	0.714286	1008
15	rs2139447	G	A	0.810516	1008
15	rs7168166	C	T	0.189484	1008
15	rs11635744	A	G	0.200397	1008
15	rs11631240	T	G	0.213294	1008
15	rs72736770	C	T	0.189484	1008
15	rs76302365	C	T	0.0109127	1008
15	rs12443034	A	G	0.094246	1008
15	rs4887041	C	T	0.519841	1008
15	rs76673116	G	A	0.292659	1008
15	rs187450420	G	A	0.00793651	1008
15	rs34659776	G	A	0.199405	1008
15	rs12905421	C	T	0.198413	1008
15	rs11072755	T	C	0.801587	1008
15	rs12906502	G	T	0.1875	1008
15	rs7177322	G	A	0.198413	1008
15	rs78111971	T	C	0.094246	1008
15	rs12592250	T	C	0.199405	1008
15	rs4887042	G	A	0.50496	1008
15	rs2056307	A	T	0.708333	1008
15	rs11638058	C	G	0.199405	1008
15	rs16969738	G	A	0.093254	1008
15	rs117814241	G	A	0.0228175	1008
15	rs1850887	A	G	0.197421	1008
15	rs74440144	G	C	0.0922619	1008
15	rs12591147	C	T	0.195437	1008
15	rs2037348	G	A	0.907738	1008
15	rs28709928	G	A	0.522817	1008
15	rs80202087	G	A	0.189484	1008
15	rs28385476	T	A	0.52381	1008
15	rs11072756	G	T	0.200397	1008
15	rs12439071	A	G	0.201389	1008
15	rs1105190	G	A	0.814484	1008
15	rs75803504	C	T	0.0922619	1008
15	rs8043303	T	C	0.093254	1008
15	rs3843956	A	C	0.722222	1008
15	rs3850090	C	G	0.815476	1008
15	rs3850091	C	G	0.814484	1008
15	rs149446258	C	T	0.0257937	1008
15	rs77797827	C	A	0.0922619	1008
15	rs2037351	A	T	0.319444	1008
15	rs2037349	G	A	0.814484	1008
15	rs117816551	C	T	0.0446429	1008
15	rs12594605	C	T	0.813492	1008
15	rs76907524	G	A	0.0337302	1008
15	rs7179924	G	A	0.197421	1008
15	rs77491947	T	A	0.176587	1008
15	rs28534884	T	C	0.518849	1008
15	rs76958475	A	G	0.0327381	1008
15	rs28428764	G	A	0.610119	1008
15	rs7176305	A	G	0.518849	1008
15	rs76660386	C	A	0.0515873	1008
15	rs117273191	C	G	0.0912698	1008
15	rs4624138	G	T	0.00297619	1008
15	rs8042502	T	C	0.0912698	1008
15	rs4389115	C	G	0.00297619	1008
15	rs11072757	G	A	0.363095	1008
15	rs150557257	C	T	0.0257937	1008
15	rs8036879	A	G	0.949405	1008
15	rs16969741	G	A	0.0912698	1008
15	rs2869028	G	A	0.488095	1008
15	rs28483565	G	T	0.00297619	1008
15	rs1985078	C	A	0.00297619	1008
15	rs2869033	C	G	0.585317	1008
15	rs9920270	T	C	0.311508	1008
15	rs9920189	A	C	0.566468	1008
15	rs4243078	A	G	0.917659	1008
15	rs147567143	G	A	0.0218254	1008
15	rs7173888	G	C	0.555556	1008
15	rs76730868	G	A	0.00793651	1008
15	rs2869036	G	A	0.793651	1008
15	rs11633242	G	A	0.0962302	1008
15	rs12914703	T	A	0.301587	1008
15	rs141971779	C	G	0.0972222	1008
15	rs7170528	C	A	0.301587	1008
15	rs4304991	G	A	0.156746	1008
15	rs4503760	C	T	0.155754	1008
15	rs200739106	G	C	0.0277778	1008
15	rs139962002	T	C	0.0962302	1008
15	rs6495295	T	C	0.322421	1008
15	rs4502185	C	T	0.340278	1008
15	rs4591101	C	T	0.340278	1008
15	rs138774906	G	T	0.0952381	1008
15	rs2869037	A	G	0.916667	1008
15	rs55856821	C	T	0.047619	1008
15	rs62010378	T	C	0.140873	1008
15	rs11635829	A	G	0.0952381	1008
15	rs12913908	G	A	0.321429	1008
15	rs144860972	T	A	0.0595238	1008
15	rs8027418	T	C	0.231151	1008
15	rs12900333	C	T	0.0823413	1008
15	rs75320141	T	G	0.0962302	1008
15	rs74593036	A	G	0.0962302	1008
15	rs10152251	G	A	0.758929	1008
15	rs4243081	T	C	0.758929	1008
15	rs117469144	G	C	0.130952	1008
15	rs11635500	A	G	0.759921	1008
15	rs4283201	A	C	0.759921	1008
15	rs73459265	C	T	0.132937	1008
15	rs4243082	C	T	0.820437	1008
15	rs79686552	C	T	0.132937	1008
15	rs78091872	G	A	0.132937	1008
15	rs11638335	G	A	0.078373	1008
15	rs73459268	G	T	0.132937	1008
15	rs16969743	T	C	0.0873016	1008
15	rs73459270	C	T	0.132937	1008
15	rs145775962	G	C	0.015873	1008
15	rs11630879	A	G	0.43254	1008
15	rs553120904	C	T	0.00892857	1008
15	rs62010380	C	T	0.1875	1008
15	rs11631252	G	A	0.0803571	1008
15	rs56410797	G	A	0.183532	1008
15	rs55642616	G	A	0.203373	1008
15	rs11072761	A	G	0.0882937	1008
15	rs11635031	A	G	0.462302	1008
15	rs11635084	A	G	0.550595	1008
15	rs11635330	C	T	0.549603	1008
15	rs4516196	C	T	0.0863095	1008
15	rs7172999	G	T	0.131944	1008
15	rs7172878	C	T	0.131944	1008
15	rs2869039	G	C	0.744048	1008
15	rs7177895	C	T	0.131944	1008
15	rs7179397	T	C	0.131944	1008
15	rs2869040	C	T	0.65873	1008
15	rs3743085	C	T	0.0793651	1008
15	rs3743086	A	G	0.212302	1008
15	rs3743087	C	G	0.0793651	1008
15	rs3825849	G	A	0.132937	1008
15	rs28654165	G	C	0.132937	1008
15	rs35309735	C	A	0.0863095	1008
15	rs2869042	T	A	0.741071	1008
15	rs2869043	A	G	0.0565476	1008
15	rs2009293	T	C	0.223214	1008
15	rs75088965	T	C	0.0297619	1008
15	rs73459290	C	T	0.132937	1008
15	rs4887049	A	T	0.223214	1008
15	rs4887050	A	T	0.223214	1008
15	rs58973764	T	C	0.740079	1008
15	rs12906894	T	C	0.0654762	1008
15	rs187679047	A	C	0.0109127	1008
15	rs76634819	T	C	0.0882937	1008
15	rs8042381	C	T	0.214286	1008
15	rs79865321	A	G	0.0813492	1008
15	rs7183387	C	G	0.246032	1008
15	rs146949935	G	C	0.0813492	1008
15	rs11630269	C	T	0.0793651	1008
15	rs35507142	C	T	0.215278	1008
15	rs11630315	A	C	0.0813492	1008
15	rs6495296	A	G	0.740079	1008
15	rs8034354	T	C	0.303571	1008
15	rs6495297	T	C	0.740079	1008
15	rs8035749	T	C	0.133929	1008
15	rs28428872	T	C	0.530754	1008
15	rs7179171	A	G	0.223214	1008
15	rs80231189	G	A	0.0873016	1008
15	rs7163013	C	T	0.506944	1008
15	rs61185638	G	C	0.132937	1008
15	rs58498078	G	A	0.213294	1008
15	rs8036991	C	A	0.21131	1008
15	rs80007530	G	T	0.131944	1008
15	rs28790408	A	T	0.125992	1008
15	rs12907636	T	A	0.272817	1008
15	rs190172459	C	T	0.078373	1008
15	rs144928882	C	T	0.078373	1008
15	rs181427460	A	G	0.078373	1008
15	rs12911913	T	G	0.272817	1008
15	rs73461510	T	G	0.133929	1008
15	rs4887052	G	A	0.225198	1008
15	rs77156427	T	C	0.078373	1008
15	rs12917000	G	A	0.0615079	1008
15	rs76061647	A	C	0.078373	1008
15	rs7167701	G	A	0.496032	1008
15	rs62010386	G	A	0.223214	1008
15	rs55832521	C	T	0.357143	1008
15	rs73461513	C	G	0.132937	1008
15	rs76765649	C	G	0.078373	1008
15	rs11637052	A	G	0.0585317	1008
15	rs62010387	G	A	0.228175	1008
15	rs11637161	A	G	0.078373	1008
15	rs6495298	A	T	0.500992	1008
15	rs7180928	C	G	0.201389	1008
15	rs7182596	T	G	0.284722	1008
15	rs79961164	T	G	0.0803571	1008
15	rs80225953	T	C	0.0823413	1008
15	rs77826529	C	T	0.0823413	1008
15	rs7170281	C	T	0.279762	1008
15	rs7171749	T	C	0.513889	1008
15	rs6495300	C	T	0.508929	1008
15	rs2869029	A	C	0.512897	1008
15	rs2903992	G	A	0.53373	1008
15	rs11631453	C	A	0.0605159	1008
15	rs58374597	T	A	0.138889	1008
15	rs12913946	T	C	0.789683	1008
15	rs28475146	T	G	0.259921	1008
15	rs144307856	A	C	0.0426587	1008
15	rs12912970	A	C	0.712302	1008
15	rs28526814	T	C	0.213294	1008
15	rs7183034	C	T	0.832341	1008
15	rs78616075	A	C	0.0297619	1008
15	rs11630911	A	G	0.367063	1008
15	rs2869030	G	T	0.517857	1008
15	rs188894919	G	A	0.00694444	1008
15	rs74951737	G	T	0.108135	1008
15	rs16969840	A	G	0.0714286	1008
15	rs76884299	C	T	0.0734127	1008
15	rs118041806	G	T	0.0714286	1008
15	rs76105419	G	A	0.0198413	1008
15	rs4436747	A	G	0.512897	1008
15	rs2869032	C	T	0.730159	1008
15	rs77806775	G	T	0.0704365	1008
15	rs75999484	A	G	0.116071	1008
15	rs79287998	G	A	0.0694444	1008
15	rs11632223	T	C	0.337302	1008
15	rs57947079	C	T	0.122024	1008
15	rs76184288	C	T	0.0962302	1008
15	rs4381564	G	A	0.322421	1008
15	rs4390557	T	C	0.630952	1008
15	rs2869045	T	C	0.736111	1008
15	rs72736802	A	T	0.172619	1008
15	rs72738704	G	C	0.0257937	1008
15	rs2656055	C	A	0.733135	1008
15	rs2568495	C	G	0.193452	1008
15	rs16969845	C	T	0.0704365	1008
15	rs2869046	T	C	0.500992	1008
15	rs2568497	G	T	0.733135	1008
15	rs11072762	G	C	0.500992	1008
15	rs76517646	G	A	0.112103	1008
15	rs80077971	C	G	0.112103	1008
15	rs2568498	A	T	0.694444	1008
15	rs2568499	T	C	0.733135	1008
15	rs2656056	T	C	0.733135	1008
15	rs112124684	G	A	0.112103	1008
15	rs2656057	C	T	0.193452	1008
15	rs12916769	A	G	0.326389	1008
15	rs2656058	G	T	0.693452	1008
15	rs11072763	A	G	0.539683	1008
15	rs73461542	A	C	0.114087	1008
15	rs1394371	C	T	0.0386905	1008
15	rs12903150	A	G	0.327381	1008
15	rs12908534	A	G	0.328373	1008
15	rs2036528	G	C	0.733135	1008
15	rs2036529	A	T	0.733135	1008
15	rs77182653	G	A	0.0982143	1008
15	rs12899425	G	A	0.325397	1008
15	rs12899131	A	G	0.502976	1008
15	rs2568500	C	T	0.592262	1008
15	rs111678794	G	A	0.0277778	1008
15	rs2036532	G	A	0.502976	1008
15	rs113746795	C	T	0.0694444	1008
15	rs184941255	T	G	0.0128968	1008
15	rs76009179	A	G	0.0704365	1008
15	rs139198381	T	C	0.0119048	1008
15	rs78868213	A	G	0.0545635	1008
15	rs16969846	A	G	0.0892857	1008
15	rs2656070	A	G	0.732143	1008
15	rs17483548	G	A	0.0406746	1008
15	rs112848882	G	A	0.0694444	1008
15	rs954144	C	T	0.501984	1008
15	rs17405217	C	T	0.0406746	1008
15	rs924840	T	A	0.735119	1008
15	rs72738715	A	G	0.0644841	1008
15	rs80211243	G	A	0.0833333	1008
15	rs2938671	A	G	0.735119	1008
15	rs17483686	A	T	0.138889	1008
15	rs17483721	T	C	0.138889	1008
15	rs11072765	A	G	0.494048	1008
15	rs1847529	A	C	0.494048	1008
15	rs55983731	C	T	0.138889	1008
15	rs8041628	C	G	0.49504	1008
15	rs72738718	G	C	0.138889	1008
15	rs80120411	G	A	0.0585317	1008
15	rs11630115	C	T	0.325397	1008
15	rs11630228	G	A	0.325397	1008
15	rs2568488	T	A	0.735119	1008
15	rs2568490	T	C	0.735119	1008
15	rs16969858	C	T	0.0813492	1008
15	rs2915695	T	C	0.735119	1008
15	rs2089162	A	G	0.0406746	1008
15	rs2568493	G	A	0.735119	1008
15	rs2938670	T	G	0.159722	1008
15	rs140843495	T	C	0.190476	1008
15	rs2656052	A	C	0.159722	1008
15	rs2568494	G	A	0.159722	1008
15	rs79234075	C	A	0.0952381	1008
15	rs2656074	T	C	0.735119	1008
15	rs7181486	T	C	0.138889	1008
15	rs143725637	G	A	0.0357143	1008
15	rs2656073	T	G	0.735119	1008
15	rs17483929	G	A	0.139881	1008
15	rs56219465	A	G	0.140873	1008
15	rs10519198	C	A	0.494048	1008
15	rs2958719	G	A	0.735119	1008
15	rs12909921	A	G	0.494048	1008
15	rs12910090	A	C	0.577381	1008
15	rs117207357	G	A	0.0813492	1008
15	rs2656072	A	G	0.735119	1008
15	rs12916396	G	A	0.325397	1008
15	rs12916558	G	A	0.326389	1008
15	rs74248578	G	A	0.189484	1008
15	rs2656071	T	A	0.735119	1008
15	rs76711744	C	T	0.0962302	1008
15	rs2656069	C	T	0.735119	1008
15	rs75577625	C	T	0.0109127	1008
15	rs76175644	T	G	0.0833333	1008
15	rs80021936	A	G	0.0833333	1008
15	rs117132108	A	C	0.0833333	1008
15	rs2869048	A	G	0.167659	1008
15	rs75390244	A	G	0.0833333	1008
15	rs77231847	A	T	0.0833333	1008
15	rs72738729	T	C	0.168651	1008
15	rs2656065	G	A	0.239087	1008
15	rs145134869	G	T	0.0128968	1008
15	rs149114540	G	T	0.0128968	1008
15	rs11637656	C	T	0.465278	1008
15	rs12442456	G	T	0.222222	1008
15	rs2568485	C	T	0.734127	1008
15	rs72738732	C	G	0.0406746	1008
15	rs2568483	G	A	0.735119	1008
15	rs11639224	A	G	0.494048	1008
15	rs1964678	A	G	0.47123	1008
15	rs2009746	A	G	0.140873	1008
15	rs78388917	T	C	0.0833333	1008
15	rs16969874	T	C	0.168651	1008
15	rs57839482	T	C	0.168651	1008
15	rs2938674	C	A	0.264881	1008
15	rs112264133	A	T	0.0813492	1008
15	rs958025	C	T	0.264881	1008
15	rs61299530	G	A	0.167659	1008
15	rs61388072	G	A	0.167659	1008
15	rs4887057	G	A	0.521825	1008
15	rs17484235	C	G	0.0406746	1008
15	rs142154233	G	C	0.0138889	1008
15	rs28480606	A	G	0.264881	1008
15	rs147876895	G	A	0.0198413	1008
15	rs7174190	C	T	0.264881	1008
15	rs3817092	A	G	0.165675	1008
15	rs8036042	G	A	0.165675	1008
15	rs72738736	G	T	0.138889	1008
15	rs16969883	C	T	0.165675	1008
15	rs12593229	T	G	0.46627	1008
15	rs76384106	A	T	0.0982143	1008
15	rs1504550	A	G	0.0406746	1008
15	rs1504549	C	T	0.46131	1008
15	rs193232460	G	A	0.078373	1008
15	rs12910910	C	T	0.46131	1008
15	rs28602670	C	G	0.270833	1008
15	rs8043227	C	G	0.464286	1008
15	rs12916801	A	G	0.46627	1008
15	rs78901746	G	A	0.166667	1008
15	rs11634990	T	C	0.166667	1008
15	rs11072766	C	T	0.270833	1008
15	rs17484524	A	G	0.0406746	1008
15	rs35031105	C	T	0.270833	1008
15	rs113011956	G	A	0.165675	1008
15	rs146810977	G	A	0.0386905	1008
15	rs184486839	T	C	0.0357143	1008
15	rs112337935	C	T	0.166667	1008
15	rs12914994	C	T	0.324405	1008
15	rs8042238	C	T	0.463294	1008
15	rs8042260	A	G	0.463294	1008
15	rs10851906	A	G	0.270833	1008
15	rs77235292	C	G	0.166667	1008
15	rs138831201	G	A	0.078373	1008
15	rs16969894	C	T	0.270833	1008
15	rs12903285	A	G	0.555556	1008
15	rs12903295	A	G	0.555556	1008
15	rs117900587	G	A	0.078373	1008
15	rs12904234	C	T	0.555556	1008
15	rs36146269	T	A	0.464286	1008
15	rs12101809	C	T	0.270833	1008
15	rs11855783	A	G	0.0803571	1008
15	rs147552423	G	A	0.078373	1008
15	rs2036533	G	A	0.271825	1008
15	rs4887059	C	T	0.463294	1008
15	rs16969899	T	G	0.166667	1008
15	rs28732369	A	T	0.015873	1008
15	rs75430714	A	T	0.104167	1008
15	rs116946710	C	T	0.0833333	1008
15	rs11858836	G	A	0.0406746	1008
15	rs28511883	C	T	0.270833	1008
15	rs79207506	T	C	0.0833333	1008
15	rs72738743	T	G	0.166667	1008
15	rs147511789	A	G	0.0267857	1008
15	rs12593550	A	G	0.104167	1008
15	rs11636431	G	C	0.325397	1008
15	rs10450964	G	A	0.0803571	1008
15	rs965604	G	A	0.463294	1008
15	rs13180	C	T	0.463294	1008
15	rs75639061	A	G	0.0833333	1008
15	rs2292116	T	C	0.166667	1008
15	rs2292115	A	G	0.0972222	1008
15	rs78870290	A	G	0.0833333	1008
15	rs3743079	C	T	0.166667	1008
15	rs12899351	T	C	0.465278	1008
15	rs7174348	G	A	0.270833	1008
15	rs1062980	T	C	0.4375	1008
15	rs187588274	A	G	0.078373	1008
15	rs148794508	A	G	0.015873	1008
15	rs76584450	C	A	0.078373	1008
15	rs16969906	T	C	0.166667	1008
15	rs12594711	C	T	0.465278	1008
15	rs11637193	C	T	0.166667	1008
15	rs115782063	A	T	0.0813492	1008
15	rs148904526	C	T	0.0208333	1008
15	rs142664893	C	A	0.0813492	1008
15	rs4362358	C	T	0.465278	1008
15	rs58766815	C	T	0.165675	1008
15	rs147069848	C	T	0.0357143	1008
15	rs74925218	C	T	0.266865	1008
15	rs72738757	C	T	0.162698	1008
15	rs144819967	T	C	0.0813492	1008
15	rs9672607	T	A	0.815476	1008
15	rs9672608	T	A	0.268849	1008
15	rs111542464	C	G	0.0634921	1008
15	rs373935612	C	T	0.0267857	1008
15	rs57338032	A	G	0.161706	1008
15	rs117086673	A	G	0.0813492	1008
15	rs58432603	G	A	0.078373	1008
15	rs6495304	G	A	0.797619	1008
15	rs77907534	C	A	0.232143	1008
15	rs11852372	A	C	0.0287698	1008
15	rs117962518	A	C	0.0585317	1008
15	rs16969914	T	G	0.232143	1008
15	rs9788682	G	A	0.28869	1008
15	rs9788721	C	T	0.684524	1008
15	rs75890029	A	G	0.0357143	1008
15	rs7164594	C	T	0.529762	1008
15	rs16969920	A	G	0.0525794	1008
15	rs57996982	G	A	0.232143	1008
15	rs76639159	G	A	0.0555556	1008
15	rs141733808	G	T	0.00992063	1008
15	rs147673046	G	C	0.0396825	1008
15	rs74248582	C	G	0.232143	1008
15	rs75201393	T	G	0.0525794	1008
15	rs116990850	C	T	0.0515873	1008
15	rs8034191	T	C	0.0287698	1008
15	rs28437878	C	T	0.440476	1008
15	rs192716270	C	T	0.00793651	1008
15	rs5022780	A	T	0.152778	1008
15	rs62008174	C	T	0.156746	1008
15	rs77236449	C	T	0.233135	1008
15	rs76705389	C	A	0.233135	1008
15	rs143451221	C	T	0.130952	1008
15	rs78440530	C	T	0.233135	1008
15	rs12910978	A	G	0.156746	1008
15	rs147443292	G	A	0.077381	1008
15	rs138195617	T	A	0.0238095	1008
15	rs12912673	T	C	0.156746	1008
15	rs12913173	T	C	0.156746	1008
15	rs12912022	A	G	0.104167	1008
15	rs75882841	T	C	0.235119	1008
15	rs140155614	C	T	0.0843254	1008
15	rs12591557	A	G	0.156746	1008
15	rs12438181	G	A	0.443452	1008
15	rs12441426	T	C	0.423611	1008
15	rs62008193	G	A	0.154762	1008
15	rs75470656	G	A	0.0615079	1008
15	rs62008194	G	T	0.154762	1008
15	rs10519203	G	A	0.921627	1008
15	rs7181245	C	T	0.425595	1008
15	rs12914694	G	A	0.154762	1008
15	rs7181447	A	G	0.425595	1008
15	rs7163730	A	G	0.425595	1008
15	rs61204066	G	A	0.425595	1008
15	rs12900783	G	A	0.154762	1008
15	rs8031948	G	T	0.0267857	1008
15	rs12594391	A	G	0.154762	1008
15	rs75026769	C	T	0.255952	1008
15	rs12910969	G	A	0.154762	1008
15	rs77349058	G	C	0.0138889	1008
15	rs12910726	C	T	0.154762	1008
15	rs4461039	A	T	0.425595	1008
15	rs76264113	G	A	0.255952	1008
15	rs8042849	C	T	0.83631	1008
15	rs79093205	G	A	0.255952	1008
15	rs1504545	G	C	0.154762	1008
15	rs77221112	T	G	0.0257937	1008
15	rs75672035	T	C	0.077381	1008
15	rs112671439	T	C	0.0565476	1008
15	rs952215	T	C	0.15377	1008
15	rs952216	C	T	0.15377	1008
15	rs12902493	C	G	0.152778	1008
15	rs534626289	C	A	0.00793651	1008
15	rs12903129	C	T	0.15377	1008
15	rs76859680	A	G	0.00793651	1008
15	rs141931699	G	C	0.0892857	1008
15	rs12441354	G	A	0.422619	1008
15	rs59778788	T	C	0.249008	1008
15	rs11636131	C	T	0.15377	1008
15	rs11637127	C	G	0.947421	1008
15	rs11632604	T	C	0.15377	1008
15	rs12910289	T	G	0.15377	1008
15	rs2869055	G	C	0.451389	1008
15	rs7169584	A	T	0.426587	1008
15	rs12910100	C	T	0.15377	1008
15	rs12915428	G	A	0.15377	1008
15	rs75672873	T	G	0.0525794	1008
15	rs12900612	C	T	0.15377	1008
15	rs1847530	G	A	0.152778	1008
15	rs1504546	C	T	0.15377	1008
15	rs111445177	A	T	0.0555556	1008
15	rs11630349	C	T	0.15377	1008
15	rs12438659	G	A	0.430556	1008
15	rs12906284	C	T	0.152778	1008
15	rs12906846	G	A	0.152778	1008
15	rs12907169	G	C	0.152778	1008
15	rs931794	G	A	0.666667	1008
15	rs56007453	T	C	0.152778	1008
15	rs17407257	A	G	0.152778	1008
15	rs77452014	G	A	0.0525794	1008
15	rs565535101	G	A	0.00793651	1008
15	rs12916999	C	T	0.152778	1008
15	rs2036534	T	C	0.462302	1008
15	rs76019741	G	A	0.256944	1008
15	rs111650215	A	G	0.0555556	1008
15	rs72738786	G	T	0.0248016	1008
15	rs74953143	G	T	0.25496	1008
15	rs12439240	T	C	0.463294	1008
15	rs34664138	T	G	0.463294	1008
15	rs34138960	A	G	0.463294	1008
15	rs12915366	G	A	0.152778	1008
15	rs35212593	G	A	0.459325	1008
15	rs12915652	G	A	0.152778	1008
15	rs188356541	A	C	0.014881	1008
15	rs12916483	G	A	0.15377	1008
15	rs3813572	T	C	0.152778	1008
15	rs3813571	G	T	0.152778	1008
15	rs3813570	T	C	0.459325	1008
15	rs57064725	C	A	0.511905	1008
15	rs116931950	C	T	0.258929	1008
15	rs113809575	G	A	0.0555556	1008
15	rs12901682	A	C	0.895833	1008
15	rs113882269	A	G	0.0555556	1008
15	rs77424455	A	G	0.105159	1008
15	rs59133824	C	A	0.459325	1008
15	rs59683676	T	C	0.459325	1008
15	rs56818859	C	A	0.257937	1008
15	rs78880694	G	A	0.0525794	1008
15	rs55690619	A	G	0.84623	1008
15	rs4886571	G	A	0.84623	1008
15	rs4243083	C	G	0.84623	1008
15	rs2292117	A	G	0.852183	1008
15	rs77376397	A	G	0.258929	1008
15	rs11858230	A	G	0.852183	1008
15	rs78262427	A	G	0.313492	1008
15	rs28438420	A	T	0.487103	1008
15	rs8025429	G	A	0.852183	1008
15	rs191730608	G	A	0.0545635	1008
15	rs28392948	T	C	0.852183	1008
15	rs111972507	A	C	0.106151	1008
15	rs75255438	G	A	0.258929	1008
15	rs4886572	A	G	0.85119	1008
15	rs28498264	C	T	0.462302	1008
15	rs4887062	G	A	0.839286	1008
15	rs113672073	T	A	0.0446429	1008
15	rs147728918	G	A	0.0347222	1008
15	rs77058612	C	T	0.207341	1008
15	rs2869544	G	A	0.850198	1008
15	rs4887063	C	T	0.850198	1008
15	rs148676889	G	T	0.0535714	1008
15	rs113352275	C	T	0.250992	1008
15	rs8053	T	C	0.852183	1008
15	rs1979907	T	C	0.85119	1008
15	rs1979906	C	T	0.85119	1008
15	rs80266806	C	T	0.0178571	1008
15	rs1979905	A	C	0.85119	1008
15	rs117469337	G	T	0.0138889	1008
15	rs77994111	A	T	0.105159	1008
15	rs4887064	G	C	0.85119	1008
15	rs12907966	C	T	0.14881	1008
15	rs1504548	T	G	0.85119	1008
15	rs150603656	C	T	0.0357143	1008
15	rs8024878	C	G	0.213294	1008
15	rs1979908	C	T	0.85119	1008
15	rs59737941	T	G	0.257937	1008
15	rs16969941	T	G	0.0525794	1008
15	rs880395	A	G	0.850198	1008
15	rs905740	T	C	0.85119	1008
15	rs7164030	G	A	0.850198	1008
15	rs905739	A	G	0.447421	1008
15	rs148186401	C	T	0.0128968	1008
15	rs144245172	C	T	0.0525794	1008
15	rs139727578	C	T	0.0287698	1008
15	rs58365910	T	C	0.0257937	1008
15	rs145957783	G	T	0.0496032	1008
15	rs4275821	C	T	0.83631	1008
15	rs72740955	C	T	0.0267857	1008
15	rs7173512	C	T	0.83631	1008
15	rs7173514	C	T	0.469246	1008
15	rs74902670	A	G	0.276786	1008
15	rs28395178	G	A	0.268849	1008
15	rs79407507	G	A	0.0505952	1008
15	rs183612078	A	G	0.0575397	1008
15	rs188652069	C	G	0.0416667	1008
15	rs75235972	C	T	0.12004	1008
15	rs2036527	G	A	0.0287698	1008
15	rs142086229	T	C	0.0515873	1008
15	rs138184754	C	A	0.00793651	1008
15	rs34380619	G	A	0.0595238	1008
15	rs35759350	G	A	0.0595238	1008
15	rs71402946	T	G	0.0595238	1008
15	rs3813569	T	C	0.114087	1008
15	rs12911865	C	T	0.0595238	1008
15	rs3829787	C	T	0.152778	1008
15	rs12912321	G	A	0.0595238	1008
15	rs503464	T	A	0.493056	1008
15	rs55853698	T	G	0.0277778	1008
15	rs55781567	C	G	0.0277778	1008
15	rs684513	C	G	0.237103	1008
15	rs871058	G	A	0.123016	1008
15	rs74522567	T	G	0.0486111	1008
15	rs1711731	G	A	0.121032	1008
15	rs11633958	C	T	0.0267857	1008
15	rs111823232	T	C	0.0585317	1008
15	rs7172118	C	A	0.0267857	1008
15	rs57945453	C	T	0.159722	1008
15	rs7178897	T	C	0.0585317	1008
15	rs117022776	T	A	0.0188492	1008
15	rs1472739	C	T	0.0585317	1008
15	rs667282	T	C	0.481151	1008
15	rs55758640	G	C	0.0585317	1008
15	rs73463074	A	G	0.0585317	1008
15	rs16969948	A	G	0.0585317	1008
15	rs73463077	T	C	0.0585317	1008
15	rs73463078	G	A	0.0585317	1008
15	rs17486195	A	G	0.0267857	1008
15	rs73463082	C	T	0.0585317	1008
15	rs588765	T	C	0.828373	1008
15	rs61012457	C	G	0.15873	1008
15	rs6495306	G	A	0.828373	1008
15	rs112973744	C	T	0.0585317	1008
15	rs140330585	G	A	0.0267857	1008
15	rs74574008	T	G	0.261905	1008
15	rs75034808	A	T	0.0585317	1008
15	rs58651598	C	G	0.0654762	1008
15	rs16969949	C	T	0.0585317	1008
15	rs77258183	G	A	0.261905	1008
15	rs73463090	T	C	0.0644841	1008
15	rs74248586	T	C	0.264881	1008
15	rs17486278	A	C	0.28869	1008
15	rs1875870	T	A	0.0585317	1008
15	rs79000453	A	G	0.0585317	1008
15	rs1875869	T	A	0.0585317	1008
15	rs2456020	C	T	0.537698	1008
15	rs147994135	T	G	0.0585317	1008
15	rs2456019	T	G	0.84127	1008
15	rs72740964	G	A	0.0267857	1008
15	rs601079	T	A	0.769841	1008
15	rs495956	C	T	0.782738	1008
15	rs495090	A	G	0.782738	1008
15	rs471889	T	C	0.782738	1008
15	rs576982	C	T	0.482143	1008
15	rs680244	T	C	0.769841	1008
15	rs621849	G	A	0.769841	1008
15	rs569207	C	T	0.481151	1008
15	rs77487352	G	A	0.261905	1008
15	rs637137	T	A	0.481151	1008
15	rs7180002	A	T	0.0267857	1008
15	rs141748182	G	A	0.0585317	1008
15	rs79568103	A	G	0.0585317	1008
15	rs1700006	A	G	0.124008	1008
15	rs692780	C	G	0.832341	1008
15	rs11637635	A	G	0.84127	1008
15	rs56390833	C	A	0.0267857	1008
15	rs141609018	C	G	0.0585317	1008
15	rs481134	A	G	0.828373	1008
15	rs76964537	C	T	0.261905	1008
15	rs8043214	C	G	0.0585317	1008
15	rs951266	G	A	0.0267857	1008
15	rs10519205	T	C	0.0595238	1008
15	rs555018	G	A	0.834325	1008
15	rs647041	T	C	0.814484	1008
15	rs17408276	T	C	0.172619	1008
15	rs77514863	T	C	0.0585317	1008
15	rs16969968	G	A	0.0267857	1008
15	rs584135	A	G	0.827381	1008
15	rs518425	A	G	0.800595	1008
15	rs514743	T	A	0.827381	1008
15	rs76474922	A	C	0.0496032	1008
15	rs73463095	T	A	0.0585317	1008
15	rs76071148	T	A	0.259921	1008
15	rs615470	T	C	0.826389	1008
15	rs8192483	G	A	0.014881	1008
15	rs8192482	C	T	0.0267857	1008
15	rs76678365	G	A	0.0585317	1008
15	rs7183983	C	T	0.0585317	1008
15	rs4887067	G	A	0.0267857	1008
15	rs7163480	T	C	0.0585317	1008
15	rs660652	A	G	0.827381	1008
15	rs472054	A	G	0.827381	1008
15	rs146990002	T	C	0.00892857	1008
15	rs578776	G	A	0.800595	1008
15	rs71541945	G	A	0.259921	1008
15	rs74733525	G	A	0.0863095	1008
15	rs56276142	T	C	0.185516	1008
15	rs6495307	C	T	0.185516	1008
15	rs73465003	C	T	0.319444	1008
15	rs12911602	T	C	0.1875	1008
15	rs12910984	G	A	0.534722	1008
15	rs7359276	C	T	0.213294	1008
15	rs367784370	A	G	0.0178571	1008
15	rs62010327	G	A	0.138889	1008
15	rs74649513	C	G	0.261905	1008
15	rs12901300	G	A	0.186508	1008
15	rs7178162	C	A	0.320437	1008
15	rs1051730	G	A	0.0267857	1008
15	rs3743078	C	G	0.213294	1008
15	rs3743077	C	T	0.186508	1008
15	rs77666045	G	A	0.0585317	1008
15	rs62010328	C	T	0.138889	1008
15	rs117356781	G	A	0.0724206	1008
15	rs1317286	A	G	0.0853175	1008
15	rs57708953	C	T	0.319444	1008
15	rs938682	G	A	0.532738	1008
15	rs12914385	C	T	0.28869	1008
15	rs55676755	C	G	0.0267857	1008
15	rs56077333	C	A	0.287698	1008
15	rs7182583	G	C	0.186508	1008
15	rs7183604	T	C	0.532738	1008
15	rs78090107	G	A	0.260913	1008
15	rs111725959	G	A	0.186508	1008
15	rs11637630	G	A	0.532738	1008
15	rs79596927	A	G	0.260913	1008
15	rs138183042	A	C	0.260913	1008
15	rs191734094	C	T	0.00892857	1008
15	rs7495518	C	T	0.138889	1008
15	rs370394477	T	A	0.014881	1008
15	rs112878080	A	G	0.287698	1008
15	rs138544659	T	G	0.287698	1008
15	rs113931022	C	T	0.287698	1008
15	rs185108893	C	T	0.0585317	1008
15	rs375110816	A	G	0.0138889	1008
15	rs202126010	A	G	0.259921	1008
15	rs146898316	G	A	0.260913	1008
15	rs188467750	G	A	0.047619	1008
15	rs146009840	A	T	0.0277778	1008
15	rs77438700	A	G	0.0486111	1008
15	rs2869546	C	T	0.819444	1008
15	rs7177514	C	G	0.732143	1008
15	rs6495308	T	C	0.733135	1008
15	rs12443170	G	A	0.0763889	1008
15	rs8042059	A	C	0.733135	1008
15	rs8042494	C	T	0.469246	1008
15	rs8042374	A	G	0.733135	1008
15	rs8043009	G	C	0.733135	1008
15	rs113389579	A	G	0.0585317	1008
15	rs80103354	C	T	0.262897	1008
15	rs28681284	C	T	0.131944	1008
15	rs79053468	C	A	0.263889	1008
15	rs76878931	G	A	0.234127	1008
15	rs4887069	A	G	0.734127	1008
15	rs3743076	T	A	0.265873	1008
15	rs71581741	C	G	0.0585317	1008
15	rs3743075	T	C	0.553571	1008
15	rs3743074	G	A	0.552579	1008
15	rs3743073	G	T	0.548611	1008
15	rs3825845	C	T	0.469246	1008
15	rs28669908	C	A	0.125	1008
15	rs142383572	G	A	0.0297619	1008
15	rs8040868	T	C	0.354167	1008
15	rs4243084	G	C	0.294643	1008
15	rs2067808	G	A	0.174603	1008
15	rs1878399	G	C	0.825397	1008
15	rs4366683	C	T	0.496032	1008
15	rs4352017	A	C	0.763889	1008
15	rs8025188	C	G	0.765873	1008
15	rs79649294	C	T	0.0446429	1008
15	rs117832812	C	A	0.0496032	1008
15	rs7170068	G	A	0.470238	1008
15	rs12907519	T	C	0.327381	1008
15	rs74947410	G	A	0.266865	1008
15	rs73465024	A	G	0.0605159	1008
15	rs13329271	A	C	0.465278	1008
15	rs79680745	G	T	0.183532	1008
15	rs75555768	C	A	0.031746	1008
15	rs8039449	C	T	0.0545635	1008
15	rs8023462	C	T	0.787698	1008
15	rs6495309	C	T	0.46131	1008
15	rs76695999	C	G	0.270833	1008
15	rs10851907	G	A	0.0525794	1008
15	rs55958997	C	A	0.0525794	1008
15	rs4887070	C	T	0.515873	1008
15	rs2904130	C	G	0.78869	1008
15	rs71534221	G	A	0.0753968	1008
15	rs1948	A	G	0.518849	1008
15	rs79802316	A	C	0.272817	1008
15	rs62010332	G	C	0.206349	1008
15	rs146599197	G	A	0.0198413	1008
15	rs60958974	T	C	0.262897	1008
15	rs12593950	G	C	0.467262	1008
15	rs7178270	C	G	0.397817	1008
15	rs3743072	G	A	0.0813492	1008
15	rs56218866	T	C	0.0843254	1008
15	rs2869548	G	A	0.0248016	1008
15	rs28634189	G	A	0.0287698	1008
15	rs28534575	T	G	0.467262	1008
15	rs17487223	C	T	0.0248016	1008
15	rs79302673	C	T	0.261905	1008
15	rs191756285	T	G	0.222222	1008
15	rs60569173	G	A	0.0248016	1008
15	rs4887072	A	G	0.47123	1008
15	rs950776	T	C	0.134921	1008
15	rs78028070	T	C	0.265873	1008
15	rs72743158	T	C	0.0248016	1008
15	rs12440014	C	G	0.453373	1008
15	rs190213392	G	A	0.0119048	1008
15	rs79091973	G	T	0.260913	1008
15	rs12440298	G	T	0.819444	1008
15	rs71537686	A	C	0.274802	1008
15	rs12441088	G	T	0.517857	1008
15	rs67175876	G	A	0.204365	1008
15	rs79609284	G	A	0.107143	1008
15	rs11636605	A	G	0.189484	1008
15	rs11636753	G	T	0.166667	1008
15	rs57728226	G	C	0.0992063	1008
15	rs12441998	G	A	0.196429	1008
15	rs11072768	T	G	0.195437	1008
15	rs36045869	C	T	0.100198	1008
15	rs200090291	T	C	0.0128968	1008
15	rs73465097	G	A	0.0535714	1008
15	rs77823196	C	A	0.0486111	1008
15	rs1316971	A	G	0.196429	1008
15	rs75759948	C	T	0.0257937	1008
15	rs9920506	A	G	0.544643	1008
15	rs140829446	T	A	0.0198413	1008
15	rs67426328	C	G	0.0238095	1008
15	rs75381829	T	C	0.031746	1008
15	rs3813567	G	A	0.579365	1008
15	rs11637890	C	G	0.100198	1008
15	rs11633223	T	C	0.100198	1008
15	rs80004594	T	G	0.031746	1008
15	rs112912595	G	C	0.031746	1008
15	rs55988292	A	G	0.0238095	1008
15	rs112559859	G	A	0.124008	1008
15	rs79335856	C	T	0.28869	1008
15	rs114586676	T	C	0.031746	1008
15	rs55927929	G	A	0.322421	1008
15	rs142168350	G	A	0.0615079	1008
15	rs60445394	G	A	0.28869	1008
15	rs80178211	C	T	0.0763889	1008
15	rs117846735	G	A	0.287698	1008
15	rs11072773	C	T	0.031746	1008
15	rs12915539	T	A	0.102183	1008
15	rs3971872	T	C	0.785714	1008
15	rs77282437	C	A	0.0555556	1008
15	rs12901971	T	G	0.156746	1008
15	rs12902294	T	C	0.156746	1008
15	rs146519820	G	A	0.0188492	1008
15	rs74734427	A	G	0.272817	1008
15	rs117023334	G	C	0.0367063	1008
15	rs147943210	C	T	0.0386905	1008
15	rs74574746	G	A	0.272817	1008
15	rs75262975	G	A	0.0327381	1008
15	rs80263949	T	C	0.27381	1008
15	rs11633178	A	G	0.0188492	1008
15	rs11634351	G	A	0.0188492	1008
15	rs8023822	C	G	0.547619	1008
15	rs117143369	G	A	0.0376984	1008
15	rs56778876	G	A	0.0327381	1008
15	rs118092991	T	C	0.0367063	1008
15	rs12594247	C	T	0.199405	1008
15	rs117214547	T	C	0.0367063	1008
15	rs1021070	C	G	0.137897	1008
15	rs77597850	G	A	0.0863095	1008
15	rs2170311	G	A	0.0188492	1008
15	rs184092573	A	G	0.272817	1008
15	rs7181405	A	G	0.138889	1008
15	rs11638830	G	C	0.0188492	1008
15	rs12900336	G	A	0.427579	1008
15	rs74552499	G	A	0.0882937	1008
15	rs12900519	C	T	0.747024	1008
15	rs117937783	C	G	0.0168651	1008
15	rs78073334	G	C	0.267857	1008
15	rs117598573	A	C	0.0367063	1008
15	rs76186187	T	C	0.0565476	1008
15	rs12915669	A	C	0.391865	1008
15	rs12443430	T	C	0.0714286	1008
15	rs78194027	T	C	0.0873016	1008
15	rs146009583	C	T	0.0347222	1008
15	rs148240261	G	A	0.0714286	1008
15	rs150795991	T	C	0.0347222	1008
15	rs4887074	G	C	0.121032	1008
15	rs145434285	T	G	0.0863095	1008
15	rs145368744	C	T	0.0347222	1008
15	rs11072774	C	T	0.272817	1008
15	rs12912524	G	A	0.121032	1008
15	rs4887075	C	T	0.779762	1008
15	rs78729506	C	T	0.0367063	1008
15	rs12593043	T	A	0.780754	1008
15	rs16969996	C	T	0.0793651	1008
15	rs12595350	G	A	0.235119	1008
15	rs115000911	G	A	0.121032	1008
15	rs7163204	G	A	0.234127	1008
15	rs17487514	C	T	0.00297619	1008
15	rs7164665	T	C	0.234127	1008
15	rs75865414	G	A	0.267857	1008
15	rs12437528	G	T	0.0367063	1008
15	rs12437537	A	C	0.0367063	1008
15	rs12899135	A	G	0.0188492	1008
15	rs149830748	A	G	0.0277778	1008
15	rs117981207	C	T	0.268849	1008
15	rs138027166	A	T	0.0347222	1008
15	rs79640320	C	A	0.0853175	1008
15	rs12148319	A	G	0.234127	1008
15	rs12910237	C	T	0.103175	1008
15	rs1996371	T	C	0.0188492	1008
15	rs75099792	C	T	0.0714286	1008
15	rs148747811	G	A	0.0367063	1008
15	rs80128628	T	C	0.270833	1008
15	rs79212093	T	C	0.270833	1008
15	rs8034028	T	C	0.704365	1008
15	rs12594550	C	G	0.191468	1008
15	rs79345755	T	C	0.355159	1008
15	rs6495312	T	C	0.743056	1008
15	rs6495314	A	C	0.383929	1008
15	rs12324203	G	A	0.0337302	1008
15	rs58946838	A	C	0.104167	1008
15	rs117899833	A	G	0.0406746	1008
15	rs76943320	G	T	0.0565476	1008
15	rs144425814	C	T	0.0337302	1008
15	rs74730907	A	G	0.272817	1008
15	rs922691	A	G	0.104167	1008
15	rs138343299	G	A	0.0257937	1008
15	rs12905641	C	T	0.104167	1008
15	rs76912891	G	A	0.030754	1008
15	rs8032156	A	G	0.559524	1008
15	rs80329401	G	A	0.0902778	1008
15	rs77495006	A	G	0.362103	1008
15	rs74634068	G	A	0.030754	1008
15	rs7178007	G	A	0.104167	1008
15	rs77653548	A	G	0.271825	1008
15	rs61630816	T	C	0.194444	1008
15	rs34694149	C	T	0.194444	1008
15	rs11072783	G	A	0.583333	1008
15	rs11072784	T	C	0.583333	1008
15	rs11639372	C	T	0.0188492	1008
15	rs117027301	G	C	0.0902778	1008
15	rs12902602	A	G	0.0188492	1008
15	rs60565501	T	C	0.361111	1008
15	rs1021071	G	C	0.0188492	1008
15	rs11072785	C	T	0.0188492	1008
15	rs11857532	T	G	0.0734127	1008
15	rs62010525	C	G	0.417659	1008
15	rs4886579	C	T	0.0188492	1008
15	rs76507625	T	C	0.113095	1008
15	rs4886580	T	G	0.378968	1008
15	rs74945122	A	G	0.270833	1008
15	rs16970006	T	C	0.19246	1008
15	rs116884337	G	A	0.270833	1008
15	rs8032552	T	C	0.833333	1008
15	rs11072787	T	C	0.469246	1008
15	rs8043105	C	T	0.047619	1008
15	rs8043123	C	T	0.469246	1008
15	rs57260218	C	T	0.468254	1008
15	rs8038920	A	G	0.593254	1008
15	rs62010551	G	A	0.0386905	1008
15	rs77953393	G	A	0.0386905	1008
15	rs58115278	C	A	0.28373	1008
15	rs72743199	A	T	0.0188492	1008
15	rs73467254	G	C	0.110119	1008
15	rs1158778	A	T	0.109127	1008
15	rs76870571	G	T	0.285714	1008
15	rs77855008	G	A	0.109127	1008
15	rs75302030	T	C	0.109127	1008
15	rs61142483	T	G	0.109127	1008
15	rs4887077	C	T	0.0188492	1008
15	rs74024423	C	T	0.109127	1008
15	rs113690535	A	G	0.109127	1008
15	rs2869550	T	C	0.356151	1008
15	rs34275594	A	C	0.112103	1008
15	rs12901913	C	T	0.0188492	1008
15	rs2869551	A	G	0.0634921	1008
15	rs6495315	T	C	0.109127	1008
15	rs144837936	G	A	0.0575397	1008
15	rs113718125	G	A	0.109127	1008
15	rs113413210	T	C	0.109127	1008
15	rs116890910	G	A	0.0367063	1008
15	rs138606522	G	A	0.0367063	1008
15	rs75611532	G	T	0.109127	1008
15	rs11638372	C	T	0.0188492	1008
15	rs922692	C	A	0.0188492	1008
15	rs76231650	A	T	0.108135	1008
15	rs28444683	C	A	0.110119	1008
15	rs117370250	G	A	0.524802	1008
15	rs28661610	G	A	0.402778	1008
15	rs3825806	C	A	0.532738	1008
15	rs117042958	C	T	0.0218254	1008
15	rs12441736	T	C	0.359127	1008
15	rs6495316	T	A	0.891865	1008
15	rs78878951	G	A	0.359127	1008
15	rs77832859	T	C	0.100198	1008
15	rs8041651	G	T	0.704365	1008
15	rs8041377	A	G	0.108135	1008
15	rs12593207	G	A	0.27381	1008
15	rs1878396	C	T	0.638889	1008
15	rs62010552	T	C	0.412698	1008
15	rs76074408	A	G	0.173611	1008
15	rs1114829	G	A	0.811508	1008
15	rs8039600	G	A	0.527778	1008
15	rs7163236	C	A	0.526786	1008
15	rs6495317	A	C	0.526786	1008
15	rs11072790	C	T	0.0882937	1008
15	rs7169223	A	G	0.100198	1008
15	rs6495318	G	C	0.524802	1008
15	rs115675615	C	G	0.0396825	1008
15	rs72625802	G	A	0.526786	1008
15	rs2869552	T	C	0.396825	1008
15	rs117079963	C	T	0.284722	1008
15	rs7170552	A	C	0.526786	1008
15	rs7170563	A	G	0.526786	1008
15	rs188498155	G	A	0.0109127	1008
15	rs148118188	C	T	0.130952	1008
15	rs12910627	G	C	0.0882937	1008
15	rs117740579	G	A	0.0654762	1008
15	rs12442575	G	A	0.116071	1008
15	rs12324870	C	T	0.162698	1008
15	rs11072791	C	A	0.0406746	1008
15	rs147045734	C	A	0.109127	1008
15	rs1825089	A	C	0.889881	1008
15	rs12907178	A	G	0.490079	1008
15	rs79240244	G	A	0.35119	1008
15	rs12907511	C	G	0.490079	1008
15	rs80164146	C	T	0.35119	1008
15	rs139532585	C	T	0.0357143	1008
15	rs11633519	A	G	0.491071	1008
15	rs190901152	G	A	0.0128968	1008
15	rs11072792	A	G	0.0386905	1008
15	rs4886581	C	T	0.350198	1008
15	rs12899940	C	T	0.454365	1008
15	rs1842561	T	C	0.982143	1008
15	rs117992188	T	C	0.125	1008
15	rs117759551	C	T	0.103175	1008
15	rs12901241	A	G	0.100198	1008
15	rs12905273	A	G	0.0912698	1008
15	rs62010554	A	G	0.400794	1008
15	rs35704045	G	C	0.0992063	1008
15	rs11633170	C	T	0.456349	1008
15	rs12592823	G	A	0.178571	1008
15	rs35701817	A	G	0.10119	1008
15	rs11634543	C	T	0.356151	1008
15	rs59150332	C	G	0.0248016	1008
15	rs11629824	T	G	0.456349	1008
15	rs11634628	G	A	0.456349	1008
15	rs78422066	A	G	0.125992	1008
15	rs11072793	G	A	0.457341	1008
15	rs11072794	T	C	0.473214	1008
15	rs76894428	C	T	0.35119	1008
15	rs62010555	G	A	0.10119	1008
15	rs2127900	G	A	0.982143	1008
15	rs181141278	C	T	0.0327381	1008
15	rs140368953	A	G	0.0168651	1008
15	rs11638490	C	T	0.372024	1008
15	rs9888691	T	C	0.456349	1008
15	rs4887078	C	T	0.472222	1008
15	rs78625331	A	C	0.350198	1008
15	rs75027621	A	C	0.350198	1008
15	rs62010556	G	A	0.10119	1008
15	rs58526289	T	C	0.10119	1008
15	rs34550457	G	A	0.10119	1008
15	rs2086484	T	C	0.982143	1008
15	rs112414080	G	T	0.0674603	1008
15	rs7497235	G	A	0.473214	1008
15	rs200098670	A	G	0.338294	1008
15	rs59671175	A	G	0.394841	1008
15	rs151279413	G	A	0.0347222	1008
15	rs1808065	G	A	0.769841	1008
15	rs11629637	C	T	0.372024	1008
15	rs11629639	A	G	0.473214	1008
15	rs3829786	C	A	0.372024	1008
15	rs899997	G	T	0.472222	1008
15	rs3813565	G	T	0.371032	1008
15	rs3813564	C	T	0.35119	1008
15	rs35583595	C	G	0.372024	1008
15	rs34563625	G	C	0.371032	1008
15	rs34422348	A	G	0.100198	1008
15	rs2869554	T	C	0.372024	1008
15	rs12901331	T	C	0.100198	1008
15	rs1814880	T	C	0.584325	1008
15	rs1814879	G	T	0.982143	1008
15	rs151331938	G	A	0.00793651	1008
15	rs1809412	C	T	0.472222	1008
15	rs60191003	G	T	0.353175	1008
15	rs34225855	C	G	0.372024	1008
15	rs74508956	T	G	0.35119	1008
15	rs34067845	T	C	0.100198	1008
15	rs1825082	G	A	0.372024	1008
15	rs1825083	T	C	0.372024	1008
15	rs1825085	A	G	0.372024	1008
15	rs11639049	A	G	0.372024	1008
15	rs11639166	G	C	0.372024	1008
15	rs150942581	C	T	0.0406746	1008
15	rs11639181	A	G	0.372024	1008
15	rs11639375	G	A	0.372024	1008
15	rs11639382	G	A	0.373016	1008
15	rs11639347	C	T	0.373016	1008
15	rs34099810	A	G	0.100198	1008
15	rs114467287	A	G	0.078373	1008
15	rs57342652	G	A	0.0228175	1008
15	rs11072797	A	T	0.897817	1008
15	rs9920207	G	A	0.924603	1008
15	rs150133100	A	C	0.0178571	1008
15	rs1994018	G	A	0.383929	1008
15	rs375260508	G	T	0.0357143	1008
15	rs2415186	A	G	0.100198	1008
15	rs4887086	C	T	0.385913	1008
15	rs4887087	C	T	0.0208333	1008
15	rs4886586	G	A	0.385913	1008
15	rs4887088	G	A	0.365079	1008
15	rs4886587	T	A	0.385913	1008
15	rs77288847	G	C	0.365079	1008
15	rs67775542	A	G	0.100198	1008
15	rs11072799	G	T	0.488095	1008
15	rs1809414	G	T	0.488095	1008
15	rs140675399	C	G	0.0178571	1008
15	rs1809415	C	T	0.382937	1008
15	rs34653907	G	A	0.0922619	1008
15	rs1383634	T	C	0.121032	1008
15	rs1825086	A	G	0.121032	1008
15	rs1383635	T	C	0.125	1008
15	rs1904920	C	T	0.123016	1008
15	rs12906171	C	T	0.103175	1008
15	rs192629483	T	C	0.0277778	1008
15	rs2219939	G	A	0.125	1008
15	rs34552906	A	G	0.10119	1008
15	rs35741852	G	A	0.10119	1008
15	rs12901228	G	T	0.124008	1008
15	rs140599089	G	A	0.00992063	1008
15	rs58717592	T	C	0.375992	1008
15	rs75150160	G	A	0.373016	1008
15	rs11856441	T	G	0.609127	1008
15	rs11853608	A	C	0.0208333	1008
15	rs12907207	G	A	0.124008	1008
15	rs12906977	C	A	0.124008	1008
15	rs12906847	A	G	0.124008	1008
15	rs12907432	G	C	0.124008	1008
15	rs12907536	G	A	0.134921	1008
15	rs111573053	T	A	0.373016	1008
15	rs80100758	C	T	0.365079	1008
15	rs12913779	T	C	0.124008	1008
15	rs755998	C	T	0.124008	1008
15	rs117929688	C	G	0.107143	1008
15	rs2017091	G	A	0.121032	1008
15	rs2005263	C	T	0.100198	1008
15	rs62012588	G	A	0.37996	1008
15	rs111749499	A	G	0.0248016	1008
15	rs2869571	G	A	0.377976	1008
15	rs2005057	G	C	0.500992	1008
15	rs113991567	A	G	0.00396825	1008
15	rs147925231	C	T	0.0575397	1008
15	rs2017295	G	A	0.100198	1008
15	rs2017296	A	C	0.982143	1008
15	rs2017297	T	C	0.123016	1008
15	rs78836635	G	A	0.373016	1008
15	rs7176070	T	C	0.497024	1008
15	rs56354501	A	G	0.0208333	1008
15	rs12899201	G	A	0.123016	1008
15	rs12904489	T	A	0.124008	1008
15	rs8030335	G	A	0.123016	1008
15	rs8030090	A	G	0.124008	1008
15	rs8031513	T	C	0.0208333	1008
15	rs7178741	C	A	0.448413	1008
15	rs113732489	C	T	0.110119	1008
15	rs56195905	A	C	0.0208333	1008
15	rs8024463	G	T	0.371032	1008
15	rs78648100	G	A	0.371032	1008
15	rs117329966	G	A	0.371032	1008
15	rs12148817	A	G	0.12004	1008
15	rs139886268	G	A	0.0367063	1008
15	rs12905116	T	A	0.119048	1008
15	rs79265862	G	A	0.371032	1008
15	rs3861181	C	A	0.384921	1008
15	rs3861180	A	G	0.987103	1008
15	rs4887091	T	C	0.119048	1008
15	rs4887092	T	C	0.119048	1008
15	rs59414039	T	C	0.0992063	1008
15	rs12910831	T	C	0.119048	1008
15	rs4887094	C	T	0.889881	1008
15	rs12909668	A	G	0.119048	1008
15	rs34019568	C	T	0.0992063	1008
15	rs11632672	A	G	0.119048	1008
15	rs2589373	C	T	0.988095	1008
15	rs7182993	G	A	0.119048	1008
15	rs7182694	C	T	0.119048	1008
15	rs7182567	A	G	0.119048	1008
15	rs184970993	C	T	0.0119048	1008
15	rs11072800	A	G	0.119048	1008
15	rs2291196	C	T	0.386905	1008
15	rs150715412	C	T	0.0238095	1008
15	rs1964562	C	G	0.0992063	1008
15	rs2622821	A	G	0.119048	1008
15	rs12906835	A	G	0.119048	1008
15	rs3743068	G	T	0.760913	1008
15	rs12439049	T	C	0.388889	1008
15	rs374283193	C	G	0.0257937	1008
15	rs2929154	A	G	0.0982143	1008
15	rs3743065	C	T	0.87004	1008
15	rs8024939	C	T	0.87004	1008
15	rs59934757	C	T	0.387897	1008
15	rs59888683	C	T	0.387897	1008
15	rs55834964	C	A	0.0198413	1008
15	rs147416656	G	A	0.0367063	1008
15	rs7170423	C	T	0.0119048	1008
15	rs2306469	C	T	0.490079	1008
15	rs2306468	A	G	0.490079	1008
15	rs2306467	G	C	0.490079	1008
15	rs2306466	A	G	0.374008	1008
15	rs7176492	C	T	0.869048	1008
15	rs80304363	G	C	0.375	1008
15	rs78506389	C	T	0.375	1008
15	rs7177143	G	A	0.869048	1008
15	rs1045130	G	A	0.094246	1008
15	rs12286	G	A	0.0208333	1008
15	rs76701763	A	G	0.375992	1008
15	rs12438734	T	C	0.0188492	1008
15	rs12438758	T	C	0.431548	1008
15	rs7182642	C	T	0.0188492	1008
15	rs533797420	C	G	0.0168651	1008
15	rs145339333	C	T	0.0188492	1008
15	rs80126792	A	G	0.0178571	1008
15	rs12906653	G	A	0.0178571	1008
15	rs2869868	G	A	0.127976	1008
15	rs34115022	C	G	0.0962302	1008
15	rs2002854	A	G	0.47123	1008
15	rs4887096	T	C	0.0178571	1008
15	rs2010752	T	C	0.985119	1008
15	rs1809419	G	A	0.0178571	1008
15	rs12916326	A	G	0.0178571	1008
15	rs12916648	C	T	0.0188492	1008
15	rs78995047	G	A	0.12004	1008
15	rs7495616	C	G	0.59127	1008
15	rs149889628	T	C	0.12004	1008
15	rs145429757	G	C	0.33631	1008
15	rs3934898	A	G	0.116071	1008
15	rs78874784	G	T	0.047619	1008
15	rs78073665	C	T	0.337302	1008
15	rs3736119	C	T	0.0257937	1008
15	rs1809420	T	C	0.0188492	1008
15	rs11633351	C	T	0.0188492	1008
15	rs6495267	G	A	0.0188492	1008
15	rs76106349	C	T	0.356151	1008
15	rs117541407	C	A	0.030754	1008
15	rs4243085	G	C	0.59127	1008
15	rs76539511	T	C	0.357143	1008
15	rs191980564	T	C	0.357143	1008
15	rs201951140	A	G	0.318452	1008
15	rs139364869	A	G	0.0625	1008
15	rs138153390	C	A	0.0277778	1008
15	rs28699256	T	C	0.104167	1008
15	rs146662463	G	A	0.0654762	1008
15	rs140478676	T	C	0.0456349	1008
15	rs139248514	G	A	0.0396825	1008
15	rs1810165	G	A	0.795635	1008
15	rs2904223	G	A	0.199405	1008
15	rs57051574	C	T	0.356151	1008
15	rs8043119	G	A	0.0188492	1008
15	rs59709310	T	C	0.0962302	1008
15	rs146379851	T	C	0.122024	1008
15	rs1807007	T	G	0.0188492	1008
15	rs1807006	C	G	0.0188492	1008
15	rs111775124	G	A	0.0882937	1008
15	rs138238026	C	T	0.356151	1008
15	rs79509003	T	C	0.356151	1008
15	rs1809409	A	T	0.0188492	1008
15	rs11635931	G	A	0.0188492	1008
15	rs11635870	C	G	0.0188492	1008
15	rs3784323	C	T	0.122024	1008
15	rs3784321	G	C	0.122024	1008
15	rs2869876	C	A	0.391865	1008
15	rs151036032	A	G	0.122024	1008
15	rs7174367	A	G	0.0188492	1008
15	rs58692708	G	T	0.347222	1008
15	rs57945790	A	G	0.347222	1008
15	rs3743063	A	C	0.502976	1008
15	rs3743062	A	G	0.124008	1008
15	rs200008556	A	C	0.0327381	1008
15	rs74405922	G	A	0.356151	1008
15	rs57708073	A	G	0.407738	1008
15	rs12900168	A	G	0.482143	1008
15	rs2277549	C	T	0.18254	1008
15	rs35934157	G	A	0.0188492	1008
15	rs4887102	A	G	0.0188492	1008
15	rs7171347	G	A	0.0952381	1008
15	rs7171045	C	T	0.0952381	1008
15	rs78632183	T	G	0.777778	1008
15	rs7171578	C	T	0.0188492	1008
15	rs7171916	G	C	0.860119	1008
15	rs12438645	A	G	0.406746	1008
15	rs12906691	G	A	0.0188492	1008
15	rs59275951	G	A	0.121032	1008
15	rs4887105	T	C	0.357143	1008
15	rs11854507	A	G	0.139881	1008
15	rs111354672	C	A	0.121032	1008
15	rs113034332	C	T	0.121032	1008
15	rs7161774	G	T	0.860119	1008
15	rs62012628	C	T	0.340278	1008
15	rs61671687	T	C	0.130952	1008
15	rs28722937	T	C	0.369048	1008
15	rs12907535	C	T	0.701389	1008
15	rs142351001	C	T	0.369048	1008
15	rs150840955	C	T	0.369048	1008
15	rs76283091	A	G	0.362103	1008
15	rs28700877	C	T	0.360119	1008
15	rs62012629	C	A	0.302579	1008
15	rs12907764	A	G	0.21131	1008
15	rs12913260	G	A	0.0178571	1008
15	rs1077190	T	G	0.287698	1008
15	rs2004039	A	G	0.90377	1008
15	rs2004038	G	A	0.210317	1008
15	rs1077187	G	A	0.359127	1008
15	rs4886982	A	G	0.90377	1008
15	rs59697303	C	T	0.334325	1008
15	rs112321636	G	T	0.210317	1008
15	rs186846371	C	T	0.121032	1008
15	rs147259397	C	T	0.122024	1008
15	rs61226407	G	C	0.210317	1008
15	rs150930509	G	A	0.359127	1008
15	rs1021069	C	G	0.12004	1008
15	rs2921120	T	C	0.0704365	1008
15	rs35474770	A	G	0.212302	1008
15	rs138297947	G	C	0.0257937	1008
15	rs36061084	G	A	0.234127	1008
15	rs4887109	C	T	0.0178571	1008
15	rs4886589	C	T	0.21131	1008
15	rs4886590	G	A	0.0178571	1008
15	rs4886591	G	A	0.21131	1008
15	rs2046144	A	G	0.907738	1008
15	rs142352737	A	G	0.015873	1008
15	rs12050525	T	C	0.0912698	1008
15	rs12440925	G	A	0.316468	1008
15	rs2904220	G	T	0.0912698	1008
15	rs2869862	A	G	0.338294	1008
15	rs1825087	A	G	0.0912698	1008
15	rs4887110	C	A	0.358135	1008
15	rs10851911	T	C	0.426587	1008
15	rs77338180	A	G	0.0188492	1008
15	rs11072806	G	A	0.0912698	1008
15	rs12899147	A	G	0.0922619	1008
15	rs28419124	C	T	0.0704365	1008
15	rs117336260	C	T	0.0704365	1008
15	rs78690169	T	C	0.358135	1008
15	rs1994016	C	T	0.0912698	1008
15	rs1994017	T	C	0.906746	1008
15	rs2869878	G	A	0.358135	1008
15	rs3743058	C	T	0.334325	1008
15	rs16970103	G	A	0.123016	1008
15	rs74760983	C	T	0.358135	1008
15	rs80153487	T	C	0.123016	1008
15	rs145903742	G	A	0.0208333	1008
15	rs59017738	G	C	0.0704365	1008
15	rs2277548	C	T	0.358135	1008
15	rs12905740	C	T	0.093254	1008
15	rs2277547	A	G	0.334325	1008
15	rs4886592	T	C	0.0912698	1008
15	rs79808443	C	A	0.123016	1008
15	rs79304747	T	C	0.123016	1008
15	rs75190569	C	T	0.358135	1008
15	rs2277546	C	A	0.0912698	1008
15	rs2277545	T	C	0.0912698	1008
15	rs60960636	T	C	0.358135	1008
15	rs11639044	C	T	0.0208333	1008
15	rs12438008	G	A	0.34127	1008
15	rs117498479	C	T	0.119048	1008
15	rs1564499	T	C	0.905754	1008
15	rs12903203	T	C	0.0912698	1008
15	rs1976007	T	C	0.906746	1008
15	rs11631955	A	G	0.0208333	1008
15	rs5017824	G	A	0.0188492	1008
15	rs11632102	G	A	0.0208333	1008
15	rs2904228	G	A	0.0337302	1008
15	rs78943797	G	C	0.131944	1008
15	rs3784317	G	C	0.378968	1008
15	rs76372784	T	C	0.131944	1008
15	rs76818114	G	A	0.117063	1008
15	rs12437868	T	C	0.332341	1008
15	rs3743057	T	C	0.863095	1008
15	rs3825807	A	G	0.151786	1008
15	rs7177699	T	C	0.151786	1008
15	rs3743056	G	A	0.117063	1008
15	rs28610385	C	A	0.151786	1008
15	rs146298934	G	A	0.0684524	1008
15	rs11638321	T	C	0.151786	1008
15	rs6495329	G	A	0.332341	1008
15	rs7173267	G	C	0.151786	1008
15	rs11634450	A	G	0.151786	1008
15	rs118163846	C	T	0.00793651	1008
15	rs4887112	T	C	0.377976	1008
15	rs7169068	G	C	0.332341	1008
15	rs28691842	A	G	0.332341	1008
15	rs75892304	G	A	0.377976	1008
15	rs11856536	A	G	0.151786	1008
15	rs4887113	C	T	0.0198413	1008
15	rs8041974	G	A	0.117063	1008
15	rs8042170	G	A	0.484127	1008
15	rs8025960	G	A	0.313492	1008
15	rs11630027	C	A	0.484127	1008
15	rs28542482	G	A	0.484127	1008
15	rs113458918	C	T	0.332341	1008
15	rs78493817	T	C	0.0178571	1008
15	rs8038189	G	C	0.862103	1008
15	rs12592721	G	C	0.151786	1008
15	rs1564500	A	C	0.117063	1008
15	rs922693	G	A	0.484127	1008
15	rs12592762	A	G	0.131944	1008
15	rs77994198	G	A	0.131944	1008
15	rs76257233	A	T	0.377976	1008
15	rs6495330	C	G	0.333333	1008
15	rs8029039	G	C	0.979167	1008
15	rs61393924	G	C	0.313492	1008
15	rs117407330	C	T	0.377976	1008
15	rs62014860	C	T	0.313492	1008
15	rs35969124	T	C	0.978175	1008
15	rs58676916	G	A	0.314484	1008
15	rs7182809	G	C	0.861111	1008
15	rs11634042	C	T	0.146825	1008
15	rs7183257	G	A	0.338294	1008
15	rs7183621	G	A	0.861111	1008
15	rs1383636	G	A	0.862103	1008
15	rs62010961	C	G	0.638889	1008
15	rs75293524	G	A	0.0763889	1008
15	rs62010962	G	A	0.0922619	1008
15	rs12907065	A	G	0.0218254	1008
15	rs11638020	G	A	0.0446429	1008
15	rs3890715	C	A	0.607143	1008
15	rs3971829	A	G	0.609127	1008
15	rs4387568	C	G	0.390873	1008
15	rs28513584	G	A	0.609127	1008
15	rs9806363	A	G	0.390873	1008
15	rs34372090	C	T	0.390873	1008
15	rs74703012	T	C	0.132937	1008
15	rs4380028	C	T	0.390873	1008
15	rs11072807	A	G	0.609127	1008
15	rs7403593	A	G	0.390873	1008
15	rs7403728	T	G	0.390873	1008
15	rs75106109	C	T	0.131944	1008
15	rs12898392	G	A	0.609127	1008
15	rs56683682	G	T	0.386905	1008
15	rs12899452	T	A	0.613095	1008
15	rs12898292	A	G	0.606151	1008
15	rs12898712	G	T	0.606151	1008
15	rs12898452	C	A	0.606151	1008
15	rs8027833	T	C	0.609127	1008
15	rs8026598	A	G	0.609127	1008
15	rs6495333	G	A	0.609127	1008
15	rs7166340	C	T	0.609127	1008
15	rs7167853	T	C	0.609127	1008
15	rs7402370	C	A	0.367063	1008
15	rs7167056	G	T	0.609127	1008
15	rs7167242	G	A	0.609127	1008
15	rs7166770	A	G	0.608135	1008
15	rs7402376	A	G	0.391865	1008
15	rs9920493	A	C	0.609127	1008
15	rs12909317	G	T	0.390873	1008
15	rs28455815	C	T	0.502976	1008
15	rs28505515	C	G	0.47619	1008
15	rs56076311	A	G	0.387897	1008
15	rs8041064	A	G	0.612103	1008
15	rs66925868	A	G	0.0238095	1008
15	rs7403608	A	G	0.387897	1008
15	rs12915192	G	A	0.612103	1008
15	rs7165902	T	G	0.612103	1008
15	rs7165075	G	A	0.612103	1008
15	rs11072809	C	A	0.047619	1008
15	rs58158830	C	T	0.368056	1008
15	rs6495335	G	T	0.608135	1008
15	rs8032908	G	C	0.475198	1008
15	rs117849266	A	C	0.0178571	1008
15	rs12442476	G	A	0.608135	1008
15	rs55870734	A	T	0.391865	1008
15	rs7178051	C	T	0.391865	1008
15	rs7403714	C	T	0.391865	1008
15	rs9920968	G	A	0.608135	1008
15	rs117299599	T	C	0.368056	1008
15	rs58021857	C	A	0.391865	1008
15	rs142833262	A	G	0.0208333	1008
15	rs61043060	T	C	0.391865	1008
15	rs146100798	T	A	0.367063	1008
15	rs62011001	G	A	0.609127	1008
15	rs76825533	A	G	0.367063	1008
15	rs62011002	C	T	0.609127	1008
15	rs8035093	T	C	0.609127	1008
15	rs7176187	T	C	0.609127	1008
15	rs4389113	G	A	0.390873	1008
15	rs7179953	C	T	0.502976	1008
15	rs4433781	A	T	0.390873	1008
15	rs141233437	C	T	0.0248016	1008
15	rs4389112	G	A	0.0238095	1008
15	rs4389111	G	A	0.889881	1008
15	rs138044108	A	G	0.0525794	1008
15	rs4073322	G	C	0.613095	1008
15	rs4073321	T	C	0.363095	1008
15	rs72749206	G	A	0.0238095	1008
15	rs62011003	G	A	0.125992	1008
15	rs7164479	C	T	0.502976	1008
15	rs7165042	C	G	0.502976	1008
15	rs7165081	C	G	0.502976	1008
15	rs7165733	G	A	0.502976	1008
15	rs7166764	T	G	0.502976	1008
15	rs7182529	T	C	0.502976	1008
15	rs7182716	T	C	0.502976	1008
15	rs7181432	C	T	0.502976	1008
15	rs7403708	T	C	0.390873	1008
15	rs7182103	G	T	0.502976	1008
15	rs10083696	G	A	0.386905	1008
15	rs10083697	G	A	0.386905	1008
15	rs4468572	T	C	0.502976	1008
15	rs4421942	T	A	0.889881	1008
15	rs4628927	A	T	0.889881	1008
15	rs76277789	C	G	0.0257937	1008
15	rs67745769	G	A	0.391865	1008
15	rs74024464	G	A	0.360119	1008
15	rs7166405	A	G	0.482143	1008
15	rs75461664	C	A	0.0248016	1008
15	rs11852830	A	T	0.457341	1008
15	rs79045062	G	A	0.0257937	1008
15	rs76494103	G	T	0.119048	1008
15	rs6495337	C	G	0.462302	1008
15	rs8032842	G	A	0.46131	1008
15	rs60589519	G	A	0.384921	1008
15	rs8032771	A	G	0.46131	1008
15	rs8034274	T	C	0.875992	1008
15	rs150952466	G	A	0.390873	1008
15	rs78997594	A	G	0.388889	1008
15	rs80142372	C	T	0.388889	1008
15	rs62011004	C	T	0.46131	1008
15	rs12908341	T	G	0.46131	1008
15	rs7178750	G	A	0.46131	1008
15	rs58684007	C	G	0.388889	1008
15	rs57185710	G	A	0.388889	1008
15	rs8024048	G	A	0.46131	1008
15	rs75304690	A	G	0.0267857	1008
15	rs6495338	C	T	0.402778	1008
15	rs6495339	T	C	0.46131	1008
15	rs6495340	A	G	0.46131	1008
15	rs4539564	G	A	0.46131	1008
15	rs7169511	T	C	0.46131	1008
15	rs7168915	G	A	0.876984	1008
15	rs56144940	T	A	0.388889	1008
15	rs59973885	T	C	0.388889	1008
15	rs12903613	G	T	0.850198	1008
15	rs56179040	C	G	0.388889	1008
15	rs116846929	A	G	0.388889	1008
15	rs12903668	A	G	0.850198	1008
15	rs80194439	T	C	0.0267857	1008
15	rs8030937	G	T	0.46131	1008
15	rs8034804	C	T	0.850198	1008
15	rs118152271	T	G	0.0277778	1008
15	rs8035039	A	G	0.850198	1008
15	rs7403094	C	T	0.388889	1008
15	rs7403100	C	T	0.388889	1008
15	rs74970028	G	A	0.388889	1008
15	rs7403155	G	A	0.00198413	1008
15	rs4551997	G	A	0.463294	1008
15	rs118162838	G	C	0.377976	1008
15	rs75579690	C	T	0.388889	1008
15	rs77254561	A	T	0.388889	1008
15	rs8041607	A	G	0.58631	1008
15	rs57923940	C	T	0.386905	1008
15	rs57547095	G	A	0.386905	1008
15	rs61477430	T	C	0.386905	1008
15	rs11072810	T	C	0.491071	1008
15	rs11072811	A	C	0.876984	1008
15	rs11632963	G	A	0.488095	1008
15	rs7402877	T	C	0.625	1008
15	rs6495341	C	T	0.62004	1008
15	rs6495342	C	T	0.386905	1008
15	rs7166501	C	T	0.234127	1008
15	rs7166723	C	T	0.621032	1008
15	rs8027870	A	G	0.637897	1008
15	rs62011027	T	A	0.242063	1008
15	rs8028410	C	T	0.637897	1008
15	rs8029173	G	A	0.637897	1008
15	rs28694044	A	T	0.121032	1008
15	rs28580532	C	T	0.121032	1008
15	rs4401016	G	A	0.250992	1008
15	rs12442036	C	T	0.241071	1008
15	rs28439027	A	C	0.250992	1008
15	rs8035783	T	G	0.637897	1008
15	rs7403393	C	G	0.636905	1008
15	rs7403438	C	T	0.637897	1008
15	rs62011028	G	A	0.0406746	1008
15	rs7403442	A	G	0.637897	1008
15	rs74751255	G	A	0.386905	1008
15	rs56227704	A	G	0.0257937	1008
15	rs12232282	T	C	0.121032	1008
15	rs4608303	T	C	0.637897	1008
15	rs75910069	G	T	0.386905	1008
15	rs79348124	A	T	0.386905	1008
15	rs141931673	G	A	0.386905	1008
15	rs4420501	A	T	0.121032	1008
15	rs4438276	A	G	0.121032	1008
15	rs4533253	T	C	0.37996	1008
15	rs4439728	A	G	0.121032	1008
15	rs62011029	G	A	0.257937	1008
15	rs11637783	T	C	0.121032	1008
15	rs56225615	C	T	0.257937	1008
15	rs8037017	A	C	0.378968	1008
15	rs8037171	C	A	0.121032	1008
15	rs56031815	G	A	0.257937	1008
15	rs118019212	C	T	0.138889	1008
15	rs141510540	G	A	0.0882937	1008
15	rs8041818	C	T	0.622024	1008
15	rs149201087	T	C	0.387897	1008
15	rs143336822	G	T	0.0218254	1008
15	rs11856903	A	G	0.766865	1008
15	rs62011032	T	C	0.257937	1008
15	rs62011033	G	C	0.257937	1008
15	rs11072812	C	T	0.121032	1008
15	rs11636545	C	T	0.234127	1008
15	rs112813907	T	G	0.0496032	1008
15	rs4341710	C	T	0.378968	1008
15	rs79399727	C	A	0.386905	1008
15	rs62011034	G	A	0.257937	1008
15	rs4567668	T	C	0.121032	1008
15	rs11857877	G	C	0.121032	1008
15	rs145910518	A	G	0.014881	1008
15	rs4628930	T	C	0.257937	1008
15	rs4132786	G	A	0.121032	1008
15	rs4344704	T	A	0.5	1008
15	rs7173743	T	C	0.508929	1008
15	rs147228279	G	C	0.257937	1008
15	rs11639335	A	G	0.0248016	1008
15	rs144236039	T	G	0.030754	1008
15	rs12050535	C	T	0.138889	1008
15	rs11632020	C	T	0.121032	1008
15	rs7173955	A	G	0.241071	1008
15	rs7175271	A	G	0.765873	1008
15	rs7181240	G	A	0.742063	1008
15	rs7164529	G	A	0.234127	1008
15	rs12440662	A	C	0.257937	1008
15	rs7165139	C	T	0.372024	1008
15	rs34184420	G	T	0.121032	1008
15	rs75374350	T	C	0.137897	1008
15	rs117160332	C	T	0.0297619	1008
15	rs118098962	A	G	0.014881	1008
15	rs75363638	T	C	0.389881	1008
15	rs76777764	C	T	0.132937	1008
15	rs12911870	C	T	0.121032	1008
15	rs368699258	C	T	0.0168651	1008
15	rs62011036	C	T	0.252976	1008
15	rs34803085	G	A	0.0436508	1008
15	rs145896377	C	T	0.389881	1008
15	rs57496361	T	C	0.0585317	1008
15	rs76247098	G	C	0.252976	1008
15	rs78201944	G	A	0.0267857	1008
15	rs75124555	T	C	0.134921	1008
15	rs7402487	G	T	0.389881	1008
15	rs76038412	A	G	0.0575397	1008
15	rs58257692	T	C	0.389881	1008
15	rs7174727	G	A	0.747024	1008
15	rs12903249	C	T	0.121032	1008
15	rs12903542	C	T	0.121032	1008
15	rs75023556	C	T	0.251984	1008
15	rs7181033	C	T	0.236111	1008
15	rs5029904	C	G	0.121032	1008
15	rs187971223	C	G	0.0168651	1008
15	rs12442152	A	G	0.252976	1008
15	rs77500044	T	C	0.0436508	1008
15	rs117906053	C	T	0.0228175	1008
15	rs62011050	C	T	0.252976	1008
15	rs12595538	A	T	0.234127	1008
15	rs11630014	C	T	0.0575397	1008
15	rs2869887	G	T	0.0426587	1008
15	rs4778909	C	T	0.356151	1008
15	rs61157089	T	C	0.252976	1008
15	rs116926173	C	T	0.0406746	1008
15	rs74936331	C	T	0.133929	1008
15	rs117586689	G	C	0.046627	1008
15	rs62011052	T	C	0.252976	1008
15	rs7180375	T	C	0.236111	1008
15	rs4491476	G	A	0.0248016	1008
15	rs6495346	T	C	0.236111	1008
15	rs56343754	G	A	0.253968	1008
15	rs75267298	G	A	0.253968	1008
15	rs139200248	G	C	0.046627	1008
15	rs78152946	G	C	0.0962302	1008
15	rs12899800	T	G	0.260913	1008
15	rs12898532	A	G	0.260913	1008
15	rs11629759	C	T	0.0813492	1008
15	rs8042186	G	A	0.261905	1008
15	rs8042187	G	A	0.253968	1008
15	rs139263802	A	G	0.0228175	1008
15	rs8025870	C	T	0.253968	1008
15	rs57210923	G	A	0.046627	1008
15	rs7402286	G	C	0.259921	1008
15	rs8026077	A	C	0.253968	1008
15	rs75130740	T	C	0.388889	1008
15	rs149470839	G	A	0.134921	1008
15	rs62011055	C	T	0.253968	1008
15	rs142611473	T	G	0.388889	1008
15	rs7171615	C	T	0.611111	1008
15	rs74545338	A	T	0.0228175	1008
15	rs4778738	G	A	0.357143	1008
15	rs4778740	A	G	0.357143	1008
15	rs11635498	C	T	0.0813492	1008
15	rs76374592	T	C	0.0228175	1008
15	rs62011056	G	A	0.253968	1008
15	rs113850146	C	A	0.0962302	1008
15	rs8034658	G	T	0.0436508	1008
15	rs76770078	G	A	0.0962302	1008
15	rs8039140	G	A	0.357143	1008
15	rs59312571	A	C	0.253968	1008
15	rs10851913	C	T	0.260913	1008
15	rs10851914	C	G	0.260913	1008
15	rs11072813	C	T	0.0813492	1008
15	rs75384806	A	G	0.388889	1008
15	rs77362013	T	C	0.253968	1008
15	rs79435848	C	T	0.388889	1008
15	rs56281795	G	A	0.253968	1008
15	rs8029659	A	G	0.178571	1008
15	rs8031280	T	C	0.253968	1008
15	rs77524213	G	A	0.388889	1008
15	rs72749233	A	G	0.0813492	1008
15	rs181643365	C	G	0.0178571	1008
15	rs76121039	G	C	0.388889	1008
15	rs62013160	C	T	0.253968	1008
15	rs75888439	T	C	0.0972222	1008
15	rs143789094	T	G	0.0119048	1008
15	rs11632720	C	T	0.0277778	1008
15	rs12592618	G	A	0.357143	1008
15	rs4624135	A	G	0.642857	1008
15	rs59735519	C	T	0.253968	1008
15	rs116943315	G	T	0.0119048	1008
15	rs56272008	G	T	0.253968	1008
15	rs76502319	A	G	0.0228175	1008
15	rs8029496	T	A	0.253968	1008
15	rs12911969	C	T	0.259921	1008
15	rs8028352	C	G	0.642857	1008
15	rs8032867	G	A	0.253968	1008
15	rs113198676	G	A	0.0982143	1008
15	rs4778858	C	T	0.389881	1008
15	rs4778627	A	G	0.388889	1008
15	rs17243470	T	G	0.0426587	1008
15	rs17832351	A	G	0.0436508	1008
15	rs8039144	A	T	0.642857	1008
15	rs117740268	A	G	0.0238095	1008
15	rs16970179	A	G	0.0922619	1008
15	rs734287	G	A	0.739087	1008
15	rs76675237	C	T	0.253968	1008
15	rs61009187	C	T	0.388889	1008
15	rs7497610	G	T	0.357143	1008
15	rs74733276	T	G	0.253968	1008
15	rs56963875	C	T	0.388889	1008
15	rs113265118	C	T	0.0972222	1008
15	rs8027635	T	G	0.253968	1008
15	rs74742334	G	A	0.388889	1008
15	rs115957851	G	A	0.253968	1008
15	rs113542716	C	T	0.388889	1008
15	rs16970187	C	G	0.0962302	1008
15	rs16970190	T	G	0.388889	1008
15	rs16970194	G	A	0.253968	1008
15	rs8037651	A	G	0.253968	1008
15	rs78027264	C	T	0.388889	1008
15	rs78972994	A	C	0.350198	1008
15	rs117662804	C	A	0.0297619	1008
15	rs56687292	C	T	0.253968	1008
15	rs113634084	G	C	0.388889	1008
15	rs78835196	A	C	0.388889	1008
15	rs75268049	C	G	0.388889	1008
15	rs10519214	T	C	0.388889	1008
15	rs76022249	A	C	0.388889	1008
15	rs7179763	A	G	0.253968	1008
15	rs4778659	A	G	0.388889	1008
15	rs4778952	T	C	0.388889	1008
15	rs10519215	T	A	0.253968	1008
15	rs12440205	T	G	0.253968	1008
15	rs12443105	C	T	0.253968	1008
15	rs9806693	G	A	0.739087	1008
15	rs3803545	G	T	0.388889	1008
15	rs74835562	G	C	0.0962302	1008
15	rs12050510	A	G	0.253968	1008
15	rs12050511	A	G	0.253968	1008
15	rs28408315	G	A	0.179563	1008
15	rs62013184	G	A	0.253968	1008
15	rs76730098	G	T	0.388889	1008
15	rs62013185	G	A	0.388889	1008
15	rs1836556	A	G	0.253968	1008
15	rs1435163	C	A	0.253968	1008
15	rs16970207	T	C	0.388889	1008
15	rs79987052	T	C	0.0178571	1008
15	rs12050636	G	A	0.253968	1008
15	rs78029710	C	T	0.388889	1008
15	rs117462835	C	T	0.138889	1008
15	rs112817522	G	A	0.0962302	1008
15	rs10519216	T	A	0.253968	1008
15	rs75732182	T	G	0.252976	1008
15	rs10519217	C	T	0.253968	1008
15	rs34449854	C	T	0.0426587	1008
15	rs145963263	G	A	0.0119048	1008
15	rs10444811	C	G	0.253968	1008
15	rs12437644	T	C	0.0426587	1008
15	rs10519218	T	C	0.0575397	1008
15	rs139202709	T	A	0.0505952	1008
15	rs12438433	T	C	0.251984	1008
15	rs10519219	T	C	0.252976	1008
15	rs4622479	G	A	0.640873	1008
15	rs79697364	G	A	0.388889	1008
15	rs76624999	T	C	0.388889	1008
15	rs145981677	C	T	0.0456349	1008
15	rs58807257	C	T	0.388889	1008
15	rs11857042	T	C	0.641865	1008
15	rs62013186	G	A	0.251984	1008
15	rs16970215	C	T	0.388889	1008
15	rs16970216	A	C	0.388889	1008
15	rs184010300	G	A	0.0168651	1008
15	rs7171539	G	A	0.251984	1008
15	rs7171258	C	T	0.737103	1008
15	rs117665443	A	G	0.0119048	1008
15	rs74783630	G	C	0.251984	1008
15	rs111708343	C	T	0.0962302	1008
15	rs16970223	T	A	0.640873	1008
15	rs77556040	C	T	0.0962302	1008
15	rs118056078	A	C	0.0486111	1008
15	rs58105551	A	G	0.388889	1008
15	rs12592340	T	C	0.875	1008
15	rs11636975	G	A	0.0565476	1008
15	rs74248601	C	A	0.640873	1008
15	rs74793099	C	T	0.388889	1008
15	rs16970227	A	G	0.253968	1008
15	rs117639614	G	T	0.0297619	1008
15	rs12593083	T	C	0.137897	1008
15	rs1036377	G	A	0.0426587	1008
15	rs16970233	T	C	0.251984	1008
15	rs117626207	A	G	0.00198413	1008
15	rs58848937	C	T	0.640873	1008
15	rs62013188	A	C	0.251984	1008
15	rs62013189	T	C	0.251984	1008
15	rs76164573	T	G	0.0228175	1008
15	rs892787	C	G	0.737103	1008
15	rs1075965	A	C	0.388889	1008
15	rs34866535	G	T	0.251984	1008
15	rs117905573	A	T	0.0287698	1008
15	rs16970242	G	A	0.251984	1008
15	rs77218429	A	G	0.388889	1008
15	rs79951170	A	G	0.388889	1008
15	rs79400220	G	A	0.0168651	1008
15	rs79800329	T	C	0.251984	1008
15	rs16970244	T	C	0.640873	1008
15	rs16970248	T	C	0.388889	1008
15	rs16970254	T	G	0.0962302	1008
15	rs117829433	A	T	0.386905	1008
15	rs111599361	C	T	0.0962302	1008
15	rs62013191	A	G	0.251984	1008
15	rs62013192	G	C	0.253968	1008
15	rs12439583	T	C	0.251984	1008
15	rs7402463	T	A	0.388889	1008
15	rs80099244	T	G	0.0119048	1008
15	rs62013193	C	T	0.256944	1008
15	rs34851962	A	C	0.0367063	1008
15	rs138792981	T	C	0.0178571	1008
15	rs60634495	T	C	0.25496	1008
15	rs62013196	T	C	0.642857	1008
15	rs12438191	A	G	0.641865	1008
15	rs79440330	T	C	0.0972222	1008
15	rs79975633	T	C	0.0972222	1008
15	rs8035305	G	C	0.256944	1008
15	rs8035028	A	G	0.25496	1008
15	rs1541965	G	A	0.0982143	1008
15	rs147356617	T	G	0.0228175	1008
15	rs144940003	T	C	0.0119048	1008
15	rs145527459	G	A	0.00694444	1008
15	rs79401761	C	T	0.0644841	1008
15	rs73470371	T	C	0.387897	1008
15	rs60009001	G	A	0.387897	1008
15	rs59772922	T	C	0.739087	1008
15	rs73470375	A	G	0.387897	1008
15	rs76100873	C	T	0.0972222	1008
15	rs8042638	A	G	0.875	1008
15	rs80189365	A	G	0.387897	1008
15	rs4779081	T	A	0.387897	1008
15	rs4779082	C	A	0.387897	1008
15	rs78493226	A	G	0.135913	1008
15	rs77729189	A	G	0.0972222	1008
15	rs113675468	C	G	0.354167	1008
15	rs139276073	C	T	0.0218254	1008
15	rs78004896	C	T	0.0972222	1008
15	rs6495351	C	T	0.12004	1008
15	rs75143874	C	T	0.382937	1008
15	rs78247130	A	C	0.133929	1008
15	rs73470383	C	T	0.382937	1008
15	rs5849	C	T	0.0972222	1008
15	rs3129	C	T	0.0406746	1008
15	rs894785	T	G	0.519841	1008
15	rs2289690	C	T	0.134921	1008
15	rs2289691	T	C	0.262897	1008
15	rs2289692	C	T	0.0972222	1008
15	rs2289693	A	C	0.518849	1008
15	rs34577742	C	T	0.0367063	1008
15	rs187949824	C	T	0.0168651	1008
15	rs1968582	A	G	0.521825	1008
15	rs147865029	G	A	0.0168651	1008
15	rs73470384	C	G	0.499008	1008
15	rs7182836	C	T	0.27877	1008
15	rs7161986	T	G	0.27877	1008
15	rs2289694	G	A	0.138889	1008
15	rs2289695	A	G	0.281746	1008
15	rs117238468	G	A	0.0198413	1008
15	rs12440862	A	G	0.277778	1008
15	rs12441725	C	T	0.271825	1008
15	rs76893083	G	A	0.146825	1008
15	rs3784537	C	T	0.271825	1008
15	rs3784538	G	A	0.271825	1008
15	rs3784539	C	T	0.030754	1008
15	rs3784540	G	A	0.271825	1008
15	rs117870813	C	T	0.015873	1008
15	rs3825931	C	T	0.271825	1008
15	rs58119858	C	T	0.308532	1008
15	rs77926585	G	A	0.368056	1008
15	rs8039683	G	C	0.271825	1008
15	rs73470389	A	G	0.638889	1008
15	rs79123103	A	G	0.271825	1008
15	rs4779112	G	A	0.0962302	1008
15	rs113816500	C	T	0.0505952	1008
15	rs79480543	G	T	0.369048	1008
15	rs7163828	G	C	0.268849	1008
15	rs2289697	T	C	0.270833	1008
15	rs9302286	A	G	0.270833	1008
15	rs77792858	C	T	0.143849	1008
15	rs76274544	G	A	0.142857	1008
15	rs28699989	T	C	0.833333	1008
15	rs138931381	C	T	0.368056	1008
15	rs74481317	G	A	0.143849	1008
15	rs74828045	A	T	0.368056	1008
15	rs7496812	C	T	0.0962302	1008
15	rs2289698	G	C	0.270833	1008
15	rs2289699	G	A	0.90377	1008
15	rs62013198	T	A	0.0515873	1008
15	rs61504829	C	T	0.368056	1008
15	rs79721720	C	T	0.0357143	1008
15	rs59238093	T	C	0.368056	1008
15	rs2289700	C	T	0.638889	1008
15	rs13345	C	T	0.321429	1008
15	rs74847893	G	C	0.142857	1008
15	rs78840655	C	T	0.367063	1008
15	rs12591571	A	C	0.144841	1008
15	rs16970287	A	G	0.269841	1008
15	rs8034542	A	G	0.268849	1008
15	rs79479542	G	A	0.0545635	1008
15	rs1808757	G	C	0.371032	1008
15	rs12592898	A	G	0.930556	1008
15	rs111495139	A	G	0.0515873	1008
15	rs12592959	G	A	0.144841	1008
15	rs78449029	G	A	0.0833333	1008
15	rs62013199	A	G	0.0525794	1008
15	rs16970296	A	G	0.144841	1008
15	rs75564875	T	G	0.320437	1008
15	rs112318964	C	T	0.238095	1008
15	rs62013200	G	T	0.195437	1008
15	rs118087960	A	G	0.0843254	1008
15	rs10152868	A	G	0.732143	1008
15	rs78813423	T	C	0.267857	1008
15	rs62013227	G	T	0.0515873	1008
15	rs74525211	C	T	0.144841	1008
15	rs10152892	A	C	0.686508	1008
15	rs12148472	T	C	0.0694444	1008
15	rs11638844	A	G	0.46627	1008
15	rs10400902	A	G	0.46627	1008
15	rs113452494	G	C	0.268849	1008
15	rs145079300	C	T	0.0367063	1008
15	rs11072815	A	G	0.0952381	1008
15	rs11856301	T	C	0.0952381	1008
15	rs28655102	C	T	0.0952381	1008
15	rs77209233	G	C	0.371032	1008
15	rs148132577	A	T	0.0188492	1008
15	rs10152587	T	C	0.0952381	1008
15	rs10152589	T	C	0.0952381	1008
15	rs4778716	A	G	0.0952381	1008
15	rs190802245	G	A	0.0297619	1008
15	rs2870085	T	C	0.0952381	1008
15	rs10400877	A	T	0.0952381	1008
15	rs10400881	G	C	0.0952381	1008
15	rs34843303	T	C	0.102183	1008
15	rs77784974	G	C	0.37004	1008
15	rs11855406	A	G	0.0972222	1008
15	rs34593439	G	A	0.0694444	1008
15	rs3825932	T	C	0.0952381	1008
15	rs73472313	A	G	0.372024	1008
15	rs77180290	G	A	0.0297619	1008
15	rs11072817	G	A	0.0952381	1008
15	rs11072818	A	G	0.0952381	1008
15	rs1036937	C	A	0.0952381	1008
15	rs1036938	C	G	0.0952381	1008
15	rs2289702	C	T	0.0714286	1008
15	rs1036939	C	A	0.0962302	1008
15	rs375667376	G	C	0.0803571	1008
15	rs181583992	C	T	0.0198413	1008
15	rs77719589	C	T	0.149802	1008
15	rs56148823	T	C	0.303571	1008
15	rs12901830	T	G	0.39881	1008
15	rs1369324	A	G	0.0952381	1008
15	rs12440097	C	G	0.449405	1008
15	rs74363180	G	A	0.014881	1008
15	rs62013229	C	T	0.308532	1008
15	rs62013230	C	T	0.295635	1008
15	rs78051932	G	A	0.357143	1008
15	rs78921128	G	C	0.308532	1008
15	rs16970344	G	A	0.308532	1008
15	rs117185937	T	C	0.112103	1008
15	rs4779153	A	G	0.667659	1008
15	rs62013231	C	T	0.3125	1008
15	rs2002832	C	T	0.0228175	1008
15	rs145747371	C	T	0.0367063	1008
15	rs56248637	C	T	0.302579	1008
15	rs56289610	A	C	0.302579	1008
15	rs876941	A	G	0.328373	1008
15	rs16970350	C	A	0.354167	1008
15	rs11072819	T	C	0.327381	1008
15	rs4779154	G	A	0.252976	1008
15	rs8035576	C	T	0.303571	1008
15	rs4779156	G	A	0.25496	1008
15	rs7175785	A	C	0.672619	1008
15	rs62013235	G	A	0.047619	1008
15	rs7177831	T	A	0.31746	1008
15	rs1550065	C	G	0.646825	1008
15	rs62013236	C	T	0.298611	1008
15	rs11635178	G	T	0.323413	1008
15	rs78764205	A	C	0.299603	1008
15	rs79569958	T	C	0.299603	1008
15	rs75157919	G	A	0.298611	1008
15	rs78130877	T	C	0.298611	1008
15	rs78601536	A	C	0.298611	1008
15	rs77207978	A	G	0.298611	1008
15	rs78626061	T	C	0.298611	1008
15	rs76555000	T	C	0.298611	1008
15	rs62013237	C	A	0.297619	1008
15	rs62013238	T	C	0.299603	1008
15	rs145260719	A	C	0.357143	1008
15	rs4779161	T	C	0.356151	1008
15	rs75508148	A	G	0.0248016	1008
15	rs79384415	G	C	0.0248016	1008
15	rs11632238	T	C	0.296627	1008
15	rs4408506	C	T	0.321429	1008
15	rs76542222	G	A	0.354167	1008
15	rs145121222	C	T	0.015873	1008
15	rs113420860	A	C	0.0257937	1008
15	rs4778730	T	G	0.394841	1008
15	rs61117503	G	A	0.0734127	1008
15	rs12443215	A	G	0.0238095	1008
15	rs7183668	G	T	0.313492	1008
15	rs16970356	T	C	0.0238095	1008
15	rs7163131	T	C	0.0238095	1008
15	rs138232257	T	G	0.0337302	1008
15	rs3759857	A	T	0.0238095	1008
15	rs3759858	G	A	0.0595238	1008
15	rs2869815	G	A	0.635913	1008
15	rs7175091	T	C	0.361111	1008
15	rs7174314	G	C	0.257937	1008
15	rs57533456	C	G	0.19246	1008
15	rs144430606	C	T	0.0208333	1008
15	rs74582811	A	G	0.204365	1008
15	rs8039661	C	T	0.318452	1008
15	rs57623551	A	G	0.232143	1008
15	rs57850655	T	G	0.349206	1008
15	rs138808187	C	T	0.34623	1008
15	rs80180708	C	A	0.161706	1008
15	rs113073012	C	G	0.0327381	1008
15	rs62011167	T	C	0.0753968	1008
15	rs58911914	T	G	0.102183	1008
15	rs7183127	A	G	0.40377	1008
15	rs16970374	G	A	0.0952381	1008
15	rs17245773	A	G	0.141865	1008
15	rs12148343	C	T	0.174603	1008
15	rs12101606	A	G	0.280754	1008
15	rs4238514	G	A	0.894841	1008
15	rs149704607	T	C	0.0744048	1008
15	rs148887737	T	C	0.0228175	1008
15	rs74024497	C	T	0.0704365	1008
15	rs74024498	C	T	0.0952381	1008
15	rs141926735	C	T	0.0267857	1008
15	rs3743195	G	A	0.161706	1008
15	rs34640990	C	T	0.66369	1008
15	rs67674051	G	A	0.0882937	1008
15	rs12903619	C	T	0.667659	1008
15	rs7174399	G	A	0.219246	1008
15	rs7175835	T	G	0.779762	1008
15	rs28774671	A	T	0.219246	1008
15	rs28758422	G	T	0.219246	1008
15	rs75019189	A	G	0.077381	1008
15	rs7175590	C	T	0.220238	1008
15	rs12914792	T	C	0.109127	1008
15	rs56060107	C	T	0.219246	1008
15	rs8026710	T	C	0.219246	1008
15	rs8026309	C	G	0.219246	1008
15	rs1867315	C	G	0.704365	1008
15	rs7173329	T	C	0.266865	1008
15	rs3743196	C	T	0.189484	1008
15	rs3743197	G	T	0.190476	1008
15	rs8038151	G	A	0.078373	1008
15	rs13379704	T	C	0.077381	1008
15	rs78820016	A	G	0.077381	1008
15	rs2278650	C	G	0.186508	1008
15	rs1036378	C	T	0.736111	1008
15	rs114048709	T	A	0.0763889	1008
15	rs79957698	G	A	0.0763889	1008
15	rs3825928	C	T	0.186508	1008
15	rs75080042	T	A	0.0218254	1008
15	rs3743198	A	G	0.186508	1008
15	rs3743199	C	G	0.0763889	1008
15	rs3743200	C	T	0.1875	1008
15	rs3743201	T	A	0.186508	1008
15	rs7168964	G	A	0.184524	1008
15	rs75790538	G	A	0.0763889	1008
15	rs28407629	G	A	0.0267857	1008
15	rs118176163	G	A	0.0724206	1008
15	rs8036107	A	T	0.186508	1008
15	rs6495356	T	C	0.186508	1008
15	rs78604055	G	A	0.0763889	1008
15	rs3803544	T	C	0.186508	1008
15	rs2230518	A	G	0.186508	1008
15	rs76012974	C	A	0.0585317	1008
15	rs7167720	T	C	0.184524	1008
15	rs7167721	T	C	0.184524	1008
15	rs7167730	T	C	0.184524	1008
15	rs8033417	T	C	0.263889	1008
15	rs4778753	A	T	0.737103	1008
15	rs28566661	A	G	0.186508	1008
15	rs145368568	C	T	0.0833333	1008
15	rs147246278	A	G	0.0297619	1008
15	rs894783	C	T	0.717262	1008
15	rs3784528	T	A	0.241071	1008
15	rs894782	A	G	0.720238	1008
15	rs894781	A	G	0.875	1008
15	rs56057581	G	A	0.15873	1008
15	rs56378114	C	T	0.15873	1008
15	rs3784530	C	T	0.15873	1008
15	rs3784531	T	A	0.15873	1008
15	rs3784532	G	A	0.874008	1008
15	rs55942507	T	C	0.15873	1008
15	rs3784533	T	A	0.15873	1008
15	rs74627166	C	T	0.484127	1008
15	rs11852922	G	A	0.156746	1008
15	rs11852934	C	T	0.281746	1008
15	rs12902783	G	A	0.843254	1008
15	rs6495358	C	A	0.156746	1008
15	rs3816284	A	G	0.728175	1008
15	rs76479283	G	A	0.0406746	1008
15	rs754516	C	T	0.712302	1008
15	rs2870087	C	T	0.872024	1008
15	rs4352018	G	A	0.149802	1008
15	rs2304995	C	G	0.119048	1008
15	rs12914556	C	T	0.719246	1008
15	rs56267258	G	A	0.149802	1008
15	rs12900315	G	T	0.714286	1008
15	rs11072823	G	A	0.702381	1008
15	rs75410700	C	T	0.0376984	1008
15	rs139098544	T	C	0.0605159	1008
15	rs146119090	A	C	0.0267857	1008
15	rs116868207	T	C	0.0347222	1008
15	rs1562008	G	A	0.094246	1008
15	rs3825929	T	A	0.302579	1008
15	rs3784534	G	A	0.0654762	1008
15	rs3784535	G	A	0.132937	1008
15	rs6495360	G	T	0.0109127	1008
15	rs117011872	C	T	0.0416667	1008
15	rs6495361	C	A	0.899802	1008
15	rs894780	G	A	0.0972222	1008
15	rs894779	C	T	0.872024	1008
15	rs12915587	C	T	0.0982143	1008
15	rs11635204	G	C	0.222222	1008
15	rs79878831	C	T	0.0734127	1008
15	rs6495362	G	A	0.894841	1008
15	rs12101506	T	C	0.12004	1008
15	rs28660137	G	A	0.6875	1008
15	rs7169735	T	C	0.311508	1008
15	rs7161873	A	G	0.0654762	1008
15	rs79059908	A	G	0.0119048	1008
15	rs12101818	T	C	0.121032	1008
15	rs8025124	G	A	0.997024	1008
15	rs8036953	T	G	0.816468	1008
15	rs34628127	C	T	0.100198	1008
15	rs4778592	A	C	0.811508	1008
15	rs78223756	A	C	0.00297619	1008
15	rs75186388	A	T	0.0515873	1008
15	rs3816283	A	T	0.10119	1008
15	rs930538	C	T	0.810516	1008
15	rs2117586	A	G	0.815476	1008
15	rs8032724	C	T	0.810516	1008
15	rs28626563	C	T	0.134921	1008
15	rs1373203	G	A	0.806548	1008
15	rs28621627	T	C	0.698413	1008
15	rs74027007	T	G	0.0595238	1008
15	rs1443656	A	G	0.102183	1008
15	rs16970441	T	G	0.0654762	1008
15	rs2304994	G	A	0.0238095	1008
15	rs11855004	A	G	0.169643	1008
15	rs75132634	G	A	0.0863095	1008
15	rs11855058	A	G	0.103175	1008
15	rs75352192	G	T	0.00297619	1008
15	rs12900613	G	C	0.784722	1008
15	rs7163079	C	T	0.194444	1008
15	rs2304993	G	A	0.134921	1008
15	rs61276093	T	C	0.0753968	1008
15	rs112884081	G	C	0.22619	1008
15	rs12901912	C	A	0.590278	1008
15	rs12438126	C	T	0.610119	1008
15	rs529073053	A	G	0.0525794	1008
15	rs117296430	A	C	0.00595238	1008
15	rs78316304	T	G	0.147817	1008
15	rs2044227	C	G	0.83631	1008
15	rs12442230	T	G	0.613095	1008
15	rs62652901	C	T	0.611111	1008
15	rs12148401	C	T	0.146825	1008
15	rs4778801	G	A	0.610119	1008
15	rs139916956	C	T	0.133929	1008
15	rs4778802	C	T	0.611111	1008
15	rs2304992	C	T	0.146825	1008
15	rs4778601	C	G	0.613095	1008
15	rs9652433	C	T	0.205357	1008
15	rs75399633	C	T	0.0218254	1008
15	rs28494503	G	C	0.613095	1008
15	rs28404144	T	A	0.612103	1008
15	rs56202352	T	A	0.612103	1008
15	rs4778603	T	A	0.613095	1008
15	rs7161801	T	A	0.206349	1008
15	rs10851915	C	A	0.204365	1008
15	rs1373202	A	C	0.615079	1008
15	rs75676382	G	A	0.0803571	1008
15	rs7167515	C	T	0.741071	1008
15	rs75822675	A	G	0.0396825	1008
15	rs4778812	T	C	0.819444	1008
15	rs74027009	C	T	0.00595238	1008
15	rs140765861	C	T	0.0267857	1008
15	rs75616922	A	C	0.0763889	1008
15	rs2304991	A	G	0.661706	1008
15	rs2870094	T	C	0.819444	1008
15	rs34730957	C	T	0.162698	1008
15	rs1373201	G	A	0.581349	1008
15	rs1822471	T	G	0.821429	1008
15	rs16970460	T	G	0.0694444	1008
15	rs736554	C	T	0.818452	1008
15	rs2016133	C	A	0.50496	1008
15	rs734447	G	A	0.50496	1008
15	rs734446	C	T	0.503968	1008
15	rs148833762	A	G	0.031746	1008
15	rs34685179	C	T	0.165675	1008
15	rs8038104	G	A	0.252976	1008
15	rs4344705	T	G	0.746032	1008
15	rs8025226	T	C	0.761905	1008
15	rs4280203	A	G	0.747024	1008
15	rs78413393	C	A	0.16369	1008
15	rs146384183	C	T	0.0138889	1008
15	rs8029816	G	A	0.746032	1008
15	rs184871946	C	A	0.0367063	1008
15	rs967204	T	C	0.747024	1008
15	rs71409208	T	G	0.165675	1008
15	rs78866737	C	T	0.166667	1008
15	rs10152417	A	G	0.762897	1008
15	rs10152443	C	T	0.74504	1008
15	rs11632649	A	G	0.175595	1008
15	rs75305229	C	T	0.0654762	1008
15	rs4778846	G	C	0.746032	1008
15	rs4778847	T	C	0.826389	1008
15	rs75245053	C	T	0.0605159	1008
15	rs28615659	A	G	0.046627	1008
15	rs16970495	G	A	0.44246	1008
15	rs77086471	G	A	0.0763889	1008
15	rs7166598	T	C	0.205357	1008
15	rs75941875	G	A	0.110119	1008
15	rs12911414	A	G	0.191468	1008
15	rs117964594	A	C	0.0218254	1008
15	rs12440502	T	G	0.385913	1008
15	rs77773016	C	T	0.00694444	1008
15	rs11072824	C	T	0.809524	1008
15	rs75028387	A	C	0.201389	1008
15	rs73477325	T	C	0.165675	1008
15	rs28624697	A	C	0.253968	1008
15	rs62011240	T	C	0.0605159	1008
15	rs997285	G	T	0.0287698	1008
15	rs62011241	T	A	0.0376984	1008
15	rs4778626	C	T	0.00396825	1008
15	rs62011242	G	C	0.0297619	1008
15	rs4778861	C	T	0.893849	1008
15	rs62011243	A	G	0.0297619	1008
15	rs141746099	C	G	0.0446429	1008
15	rs16970524	G	A	0.0297619	1008
15	rs3816282	A	G	0.232143	1008
15	rs894784	G	T	0.893849	1008
15	rs62011244	G	A	0.0585317	1008
15	rs12911829	C	T	0.443452	1008
15	rs11633133	A	T	0.926587	1008
15	rs11634225	A	G	0.926587	1008
15	rs4778628	C	T	0.924603	1008
15	rs57707390	G	A	0.15873	1008
15	rs56975391	C	T	0.15873	1008
15	rs79343508	C	A	0.0486111	1008
15	rs11072825	T	C	0.691468	1008
15	rs141884433	C	T	0.0109127	1008
15	rs987057	T	C	0.21131	1008
15	rs56010525	C	G	0.0277778	1008
15	rs62011245	G	C	0.0496032	1008
15	rs12443101	A	C	0.261905	1008
15	rs62011246	C	T	0.0505952	1008
15	rs4778867	A	G	0.926587	1008
15	rs8026819	C	T	0.208333	1008
15	rs62011247	C	T	0.21131	1008
15	rs62011248	C	T	0.0505952	1008
15	rs2009197	C	T	0.0287698	1008
15	rs736827	A	G	0.438492	1008
15	rs744060	C	T	0.570437	1008
15	rs62011249	C	T	0.0505952	1008
15	rs729650	C	T	0.0287698	1008
15	rs744059	C	T	0.397817	1008
15	rs116110129	C	T	0.0109127	1008
15	rs72732673	A	G	0.00595238	1008
15	rs62011250	G	A	0.0287698	1008
15	rs10152832	C	G	0.00595238	1008
15	rs11629697	G	A	0.311508	1008
15	rs7166032	G	A	0.46131	1008
15	rs117748283	G	A	0.00595238	1008
15	rs56117790	G	A	0.469246	1008
15	rs56319962	C	T	0.469246	1008
15	rs6495364	T	C	0.911706	1008
```
