## Supplementary material for "Characterization of shared and ancestry-specific signals driving complex traits using multi-ancestry fine-mapping": s2_ref.bim

```
15	rs67559383	0	78369325	G	A
15	rs9047	0	78369815	G	A
15	rs2903702	0	78370548	G	T
15	rs3803380	0	78370743	A	G
15	rs75421405	0	78372449	A	G
15	rs62011522	0	78373195	G	A
15	rs62009265	0	78373486	C	T
15	rs7168374	0	78374022	G	T
15	rs7169381	0	78374072	T	C
15	rs11072726	0	78374509	C	T
15	rs11631180	0	78374581	T	C
15	rs117101431	0	78374863	G	A
15	rs7174428	0	78375142	A	C
15	rs112386516	0	78375229	C	T
15	rs146211306	0	78375562	C	G
15	rs12913206	0	78375735	C	G
15	rs2017959	0	78375980	A	G
15	rs2867926	0	78376378	A	T
15	rs16969482	0	78377610	T	C
15	rs12907141	0	78378529	T	C
15	rs56280304	0	78379184	G	A
15	rs12906198	0	78379896	A	C
15	rs28680277	0	78380017	C	T
15	rs77189303	0	78380146	A	T
15	rs76348678	0	78380777	C	A
15	rs4473152	0	78381660	C	G
15	rs12903240	0	78382721	G	C
15	rs12903461	0	78383029	C	T
15	rs146834470	0	78384255	G	C
15	rs150121384	0	78386120	C	T
15	rs8028378	0	78386264	T	C
15	rs8034486	0	78387406	T	A
15	rs60121404	0	78387459	C	T
15	rs11633292	0	78388095	T	A
15	rs6495272	0	78388464	C	T
15	rs148517784	0	78389273	C	T
15	rs11639461	0	78389329	A	C
15	rs2289525	0	78389968	C	T
15	rs2289524	0	78390414	T	C
15	rs12593575	0	78390909	C	T
15	rs72732564	0	78391077	C	A
15	rs2903700	0	78391958	A	C
15	rs2867922	0	78391969	G	A
15	rs62009267	0	78392326	C	T
15	rs7182113	0	78392357	G	A
15	rs77209293	0	78392362	G	C
15	rs138653275	0	78393082	T	C
15	rs117297950	0	78394430	T	C
15	rs62009270	0	78394979	G	C
15	rs62009271	0	78395196	C	T
15	rs9806257	0	78395362	T	C
15	rs78675946	0	78396777	A	G
15	rs140416909	0	78397724	G	A
15	rs7164338	0	78397846	T	C
15	rs10456	0	78398146	G	A
15	rs3784326	0	78398761	T	C
15	rs11072727	0	78400311	C	T
15	rs55921592	0	78400366	T	G
15	rs16953973	0	78400640	C	T
15	rs11072728	0	78400673	T	A
15	rs55833717	0	78401002	C	T
15	rs59999498	0	78401335	A	C
15	rs145585553	0	78401428	C	T
15	rs11072729	0	78402001	A	C
15	rs3784327	0	78402258	G	A
15	rs2304829	0	78403292	T	C
15	rs2304828	0	78403293	G	A
15	rs2304827	0	78403357	G	A
15	rs78937802	0	78403924	T	G
15	rs76700497	0	78404037	C	T
15	rs74408423	0	78404120	T	C
15	rs11856417	0	78404315	A	C
15	rs11856461	0	78404407	C	A
15	rs74824657	0	78404905	C	T
15	rs16969507	0	78405617	T	C
15	rs76394764	0	78405652	A	C
15	rs16969508	0	78406192	T	C
15	rs75599090	0	78406241	T	G
15	rs17478430	0	78406959	T	C
15	rs12440984	0	78407493	T	C
15	rs8031028	0	78407639	G	A
15	rs116405955	0	78407722	C	A
15	rs12438507	0	78408134	C	G
15	rs72625800	0	78408382	T	G
15	rs8032449	0	78408455	G	A
15	rs78633859	0	78408512	T	C
15	rs116498303	0	78408644	A	T
15	rs62009273	0	78409190	A	G
15	rs16969514	0	78410289	T	C
15	rs7162025	0	78410422	G	A
15	rs7161765	0	78410508	A	T
15	rs8028859	0	78411458	A	G
15	rs1542101	0	78413016	A	G
15	rs1542100	0	78413197	G	A
15	rs6495273	0	78413275	T	C
15	rs2011323	0	78413526	A	G
15	rs2005217	0	78414128	C	A
15	rs76542449	0	78415119	C	T
15	rs7359294	0	78415822	G	A
15	rs3784328	0	78416674	C	T
15	rs16969520	0	78417184	C	T
15	rs1971151	0	78418047	A	T
15	rs78982176	0	78418342	C	T
15	rs117576823	0	78418780	A	G
15	rs8036417	0	78419476	A	G
15	rs74474583	0	78419525	G	A
15	rs3784330	0	78420311	T	C
15	rs11072730	0	78420541	A	G
15	rs11857947	0	78421669	A	G
15	rs3784331	0	78422205	C	G
15	rs6495274	0	78422769	C	T
15	rs61573009	0	78422985	C	T
15	rs8040395	0	78423479	T	C
15	rs11547207	0	78423596	A	C
15	rs369854897	0	78423613	C	T
15	rs117831341	0	78424041	A	T
15	rs76576752	0	78425339	G	T
15	rs62009275	0	78426746	C	A
15	rs145372988	0	78427393	G	A
15	rs2007540	0	78429340	C	T
15	rs9783722	0	78429728	A	G
15	rs7179651	0	78432096	C	G
15	rs11072732	0	78432849	T	C
15	rs80044045	0	78434384	A	G
15	rs7165154	0	78435064	C	G
15	rs9920103	0	78435527	C	T
15	rs7172176	0	78436485	C	T
15	rs138170962	0	78436683	G	C
15	rs6495275	0	78436817	T	C
15	rs12439537	0	78437555	A	G
15	rs28470276	0	78437815	T	C
15	rs62009331	0	78438063	G	A
15	rs11634325	0	78438073	G	A
15	rs11629561	0	78438122	T	G
15	rs12903696	0	78439018	T	C
15	rs2028548	0	78439120	C	T
15	rs16969548	0	78439265	T	C
15	rs143114891	0	78440229	C	T
15	rs57867560	0	78440360	G	A
15	rs62009333	0	78441574	C	G
15	rs11555541	0	78441769	T	C
15	rs113037555	0	78441886	T	G
15	rs74024174	0	78442201	C	T
15	rs143273705	0	78443020	G	A
15	rs11855354	0	78443631	G	A
15	rs114903147	0	78444272	G	A
15	rs74514986	0	78444657	C	T
15	rs112842611	0	78444766	G	A
15	rs12906189	0	78444791	C	T
15	rs6495276	0	78446098	T	C
15	rs62009334	0	78446169	G	T
15	rs118189835	0	78447000	G	A
15	rs62009335	0	78447207	C	T
15	rs12050483	0	78447280	C	T
15	rs11630776	0	78447790	C	G
15	rs3825848	0	78448024	T	C
15	rs62009336	0	78448252	G	A
15	rs11631100	0	78448456	G	A
15	rs11854120	0	78448959	G	C
15	rs62009337	0	78449431	A	G
15	rs12904688	0	78449748	G	C
15	rs4570804	0	78450204	C	T
15	rs8027582	0	78451332	G	A
15	rs62009338	0	78451781	A	T
15	rs2044098	0	78451914	G	T
15	rs8032618	0	78452003	C	T
15	rs62009339	0	78452244	T	C
15	rs4886560	0	78452296	C	T
15	rs1982241	0	78452722	T	C
15	rs1982242	0	78452872	T	C
15	rs7180687	0	78454795	T	C
15	rs12439733	0	78454951	G	C
15	rs62009340	0	78455012	C	T
15	rs7180781	0	78455355	G	T
15	rs78998021	0	78455732	G	A
15	rs12904404	0	78456855	G	A
15	rs12441406	0	78456894	A	G
15	rs141158898	0	78457113	T	C
15	rs12904700	0	78457242	A	G
15	rs2868607	0	78457855	C	T
15	rs56803002	0	78458300	C	T
15	rs3816253	0	78458485	T	C
15	rs2304826	0	78458638	C	T
15	rs2304825	0	78458797	C	T
15	rs115513235	0	78458980	T	C
15	rs11638921	0	78459073	A	G
15	rs60274620	0	78459926	T	C
15	rs76789131	0	78461278	T	C
15	rs11072733	0	78462403	A	C
15	rs3087998	0	78462518	C	T
15	rs3743081	0	78463129	C	T
15	rs3825847	0	78463486	G	A
15	rs11638547	0	78463890	G	T
15	rs62009342	0	78464513	G	A
15	rs11072735	0	78466006	G	A
15	rs2304824	0	78466127	T	C
15	rs147214991	0	78466451	C	T
15	rs11631653	0	78466597	C	T
15	rs17850483	0	78466781	G	A
15	rs62009343	0	78466919	C	G
15	rs12911405	0	78467379	A	C
15	rs28599778	0	78467605	A	G
15	rs12915990	0	78467777	C	G
15	rs79494491	0	78468259	T	C
15	rs59824250	0	78469740	C	T
15	rs8034946	0	78470310	A	G
15	rs8035724	0	78470542	G	A
15	rs17850484	0	78471110	G	A
15	rs79399102	0	78471593	G	A
15	rs17479031	0	78471954	G	A
15	rs58092270	0	78472186	T	C
15	rs28699018	0	78472388	G	C
15	rs12910386	0	78472644	C	A
15	rs62009344	0	78472749	G	A
15	rs17479135	0	78473018	G	A
15	rs12915634	0	78473309	G	A
15	rs9972590	0	78473469	G	A
15	rs61092196	0	78473492	G	T
15	rs9972613	0	78473549	T	C
15	rs8027925	0	78473868	T	C
15	rs8026525	0	78473889	A	G
15	rs11856106	0	78474124	C	T
15	rs2304823	0	78474476	C	T
15	rs6495277	0	78474517	T	C
15	rs62009346	0	78475236	C	T
15	rs77390520	0	78476284	A	T
15	rs28616107	0	78476843	C	T
15	rs78684966	0	78476900	A	G
15	rs28413000	0	78476921	A	G
15	rs28832935	0	78477861	T	C
15	rs28535318	0	78478151	G	T
15	rs62009347	0	78478394	G	C
15	rs62009348	0	78478622	A	G
15	rs376195431	0	78480465	G	A
15	rs28528750	0	78483475	C	G
15	rs76541648	0	78483559	C	T
15	rs12442037	0	78483706	T	A
15	rs11072738	0	78484169	C	T
15	rs28433827	0	78484256	C	T
15	rs62009353	0	78484602	A	G
15	rs28461704	0	78484977	A	G
15	rs62011375	0	78485216	G	T
15	rs79908499	0	78485732	G	A
15	rs28700056	0	78485814	A	G
15	rs2271902	0	78486189	G	A
15	rs2018983	0	78486551	C	T
15	rs118084625	0	78487042	C	T
15	rs2271901	0	78487160	C	T
15	rs12905325	0	78487583	C	T
15	rs12905634	0	78487672	G	C
15	rs894299	0	78488508	A	C
15	rs4887011	0	78489163	T	C
15	rs74861331	0	78489164	G	A
15	rs4887012	0	78489562	C	A
15	rs4887013	0	78489574	G	T
15	rs4887014	0	78489799	G	A
15	rs117041835	0	78489851	G	C
15	rs7166938	0	78490016	G	A
15	rs11072739	0	78490442	G	A
15	rs147339342	0	78490735	C	G
15	rs142557183	0	78490882	G	A
15	rs11072740	0	78490972	G	A
15	rs74563006	0	78491047	T	C
15	rs6495280	0	78491741	C	T
15	rs59398201	0	78492105	C	G
15	rs4887016	0	78492586	T	G
15	rs869858	0	78493044	T	C
15	rs1105401	0	78493278	T	C
15	rs80241084	0	78493386	A	G
15	rs12443000	0	78494201	G	A
15	rs11072741	0	78494204	A	C
15	rs6495281	0	78494250	A	G
15	rs2139442	0	78494356	G	A
15	rs4334267	0	78494429	T	C
15	rs11852636	0	78495247	G	A
15	rs146777334	0	78497357	G	A
15	rs1554377	0	78497593	T	C
15	rs59184904	0	78497663	T	C
15	rs16969575	0	78498913	C	T
15	rs1011173	0	78498947	G	A
15	rs62011377	0	78499377	C	T
15	rs12441219	0	78499389	C	G
15	rs7169757	0	78499408	T	C
15	rs56308433	0	78499612	C	T
15	rs8033802	0	78499787	A	C
15	rs76003499	0	78499900	T	C
15	rs3825846	0	78500107	G	A
15	rs60968764	0	78500798	C	T
15	rs74024190	0	78501152	T	C
15	rs3902931	0	78501433	T	C
15	rs117592611	0	78501442	G	A
15	rs1011172	0	78501803	G	A
15	rs28722516	0	78501823	G	A
15	rs1011171	0	78501838	T	C
15	rs11854143	0	78501971	G	A
15	rs28452388	0	78502086	G	A
15	rs57021464	0	78502376	G	A
15	rs58299587	0	78502395	C	A
15	rs12910124	0	78502444	G	A
15	rs57491843	0	78502550	G	C
15	rs11072742	0	78503202	A	C
15	rs4536431	0	78503356	T	C
15	rs10851901	0	78503501	A	G
15	rs12900547	0	78503895	C	T
15	rs139626713	0	78503934	C	T
15	rs12902247	0	78504289	T	C
15	rs16969577	0	78504425	C	T
15	rs61414053	0	78504641	T	C
15	rs4887017	0	78504662	A	G
15	rs74024192	0	78505461	T	C
15	rs56287085	0	78505530	G	A
15	rs12917090	0	78506904	C	A
15	rs11629576	0	78507316	G	A
15	rs78671957	0	78508801	G	A
15	rs8035030	0	78508830	C	T
15	rs8037412	0	78509542	T	A
15	rs8036250	0	78509588	C	T
15	rs7182497	0	78509994	T	C
15	rs11072744	0	78510819	G	T
15	rs28454342	0	78511903	C	T
15	rs12909007	0	78512552	G	C
15	rs11632293	0	78512608	C	T
15	rs7163412	0	78513656	A	G
15	rs7163803	0	78513823	A	C
15	rs908949	0	78514872	A	G
15	rs62011382	0	78516053	G	A
15	rs76105468	0	78516145	T	C
15	rs7161826	0	78516800	T	A
15	rs7182829	0	78516810	C	A
15	rs11855610	0	78517329	T	G
15	rs6495283	0	78517857	G	C
15	rs6495284	0	78517984	C	T
15	rs4887018	0	78518047	T	C
15	rs75453885	0	78518773	A	G
15	rs144994866	0	78519328	G	A
15	rs8034758	0	78519543	A	G
15	rs74323037	0	78519672	A	T
15	rs4887019	0	78520204	G	A
15	rs2139443	0	78521149	G	A
15	rs1022389	0	78521333	T	C
15	rs4887020	0	78521646	A	C
15	rs6495285	0	78522306	A	G
15	rs55639638	0	78523320	G	T
15	rs56942697	0	78523619	C	T
15	rs142111490	0	78523725	G	A
15	rs12591998	0	78523816	C	T
15	rs8032174	0	78523968	C	T
15	rs57729539	0	78524199	A	G
15	rs35078436	0	78524868	A	T
15	rs11072745	0	78525008	G	A
15	rs11072746	0	78525016	A	C
15	rs7179157	0	78525421	G	A
15	rs11634386	0	78525994	G	A
15	rs8024207	0	78526301	G	A
15	rs80071140	0	78526317	C	T
15	rs76547247	0	78526441	C	T
15	rs10162606	0	78526556	C	T
15	rs3813577	0	78527253	T	C
15	rs78565759	0	78527575	G	A
15	rs4886563	0	78527616	G	T
15	rs144503648	0	78527748	G	A
15	rs12708524	0	78528538	C	T
15	rs80014851	0	78529070	G	C
15	rs12443071	0	78529539	C	T
15	rs8041847	0	78529575	G	A
15	rs28445860	0	78529576	G	A
15	rs8027099	0	78529943	T	C
15	rs8026517	0	78530166	G	C
15	rs2102906	0	78530257	A	G
15	rs12910114	0	78530261	C	T
15	rs4886564	0	78530837	T	C
15	rs1533665	0	78530940	G	A
15	rs1533666	0	78530991	G	A
15	rs2013093	0	78531287	C	A
15	rs1969341	0	78531533	T	C
15	rs11072747	0	78532385	T	C
15	rs8043149	0	78532926	C	T
15	rs8043166	0	78532959	C	T
15	rs59839442	0	78533038	T	C
15	rs1980229	0	78533652	T	C
15	rs1980230	0	78533710	T	C
15	rs1010389	0	78534110	G	A
15	rs932218	0	78535050	T	C
15	rs939243	0	78535281	T	C
15	rs72734675	0	78535287	G	A
15	rs4887023	0	78535437	C	G
15	rs12591810	0	78536209	A	G
15	rs12904618	0	78536369	G	A
15	rs12904669	0	78536529	C	T
15	rs12439043	0	78536683	C	T
15	rs12439144	0	78536924	G	A
15	rs4643281	0	78537091	A	C
15	rs1879154	0	78537155	T	C
15	rs1879155	0	78537156	G	A
15	rs11854210	0	78537327	A	C
15	rs11637790	0	78537363	T	C
15	rs28539781	0	78537742	C	T
15	rs11633763	0	78537744	G	C
15	rs4283196	0	78537917	T	C
15	rs11633894	0	78537981	G	A
15	rs12916024	0	78537990	T	C
15	rs11633822	0	78538062	C	G
15	rs4616260	0	78538176	C	T
15	rs11635166	0	78538899	C	T
15	rs7166069	0	78539092	C	A
15	rs11853080	0	78539406	T	G
15	rs16969656	0	78539421	G	A
15	rs8032081	0	78539661	A	G
15	rs12916463	0	78540267	A	G
15	rs1519818	0	78541745	G	A
15	rs1519819	0	78541769	C	T
15	rs8182023	0	78542649	C	T
15	rs62007799	0	78542661	C	T
15	rs8182033	0	78543520	C	T
15	rs34833901	0	78544178	T	C
15	rs4887024	0	78544524	C	T
15	rs149174720	0	78544652	G	A
15	rs148177597	0	78545463	G	A
15	rs12905862	0	78545507	G	A
15	rs11072749	0	78545724	G	A
15	rs11633014	0	78546189	T	C
15	rs62007802	0	78546512	G	C
15	rs7183158	0	78546903	G	A
15	rs4461038	0	78546996	A	G
15	rs10851902	0	78547321	A	G
15	rs11639191	0	78547449	C	A
15	rs11639195	0	78547493	A	T
15	rs56744926	0	78547570	T	C
15	rs41422846	0	78548078	T	C
15	rs56291665	0	78548314	C	T
15	rs144934111	0	78548856	C	G
15	rs116884898	0	78548913	A	G
15	rs12907308	0	78549109	A	G
15	rs28681327	0	78549669	C	T
15	rs8039884	0	78550081	G	T
15	rs28631197	0	78551146	T	A
15	rs8025227	0	78551216	C	G
15	rs2139444	0	78551389	A	G
15	rs56116800	0	78551595	C	A
15	rs2176752	0	78551678	T	C
15	rs11638511	0	78551927	A	G
15	rs56273823	0	78552537	C	G
15	rs56291632	0	78552790	C	T
15	rs12900109	0	78553032	A	G
15	rs55948722	0	78553424	G	T
15	rs11631528	0	78554213	C	T
15	rs11631613	0	78554215	G	A
15	rs12592062	0	78554301	A	T
15	rs75369292	0	78555357	T	C
15	rs79827225	0	78555982	A	G
15	rs77185764	0	78556076	G	A
15	rs78827644	0	78556250	G	A
15	rs79052265	0	78556258	A	T
15	rs62007805	0	78556571	G	A
15	rs117636273	0	78556895	G	A
15	rs113594982	0	78557392	C	T
15	rs62007832	0	78557720	C	G
15	rs55718582	0	78558170	T	C
15	rs2037347	0	78558509	G	A
15	rs10152846	0	78558857	C	T
15	rs4887025	0	78559118	G	A
15	rs12442376	0	78559767	T	G
15	rs12909123	0	78559843	A	G
15	rs12442418	0	78559937	T	C
15	rs8025999	0	78559999	G	A
15	rs3813576	0	78560409	C	T
15	rs3813575	0	78560742	T	C
15	rs10152977	0	78560927	T	G
15	rs4887026	0	78561427	C	T
15	rs12050695	0	78561627	C	T
15	rs7176976	0	78561891	A	G
15	rs12901552	0	78562160	G	A
15	rs11635370	0	78562179	G	A
15	rs3743084	0	78562693	A	G
15	rs3169166	0	78563103	A	C
15	rs4886566	0	78563652	G	A
15	rs74026019	0	78563735	A	G
15	rs17402006	0	78565188	T	C
15	rs11629630	0	78565414	A	G
15	rs7163689	0	78565478	C	T
15	rs56229935	0	78565616	A	G
15	rs74570957	0	78565647	A	G
15	rs56101048	0	78565742	G	A
15	rs7168596	0	78565785	A	T
15	rs11853189	0	78565820	C	T
15	rs11853191	0	78565841	C	T
15	rs11856774	0	78566039	T	C
15	rs3813574	0	78567543	A	G
15	rs967821	0	78567853	G	T
15	rs72736715	0	78569126	C	G
15	rs8032417	0	78569930	A	G
15	rs11638991	0	78569950	A	G
15	rs140900869	0	78569976	G	A
15	rs78994386	0	78570725	G	A
15	rs62007839	0	78570875	G	A
15	rs62007840	0	78570918	A	G
15	rs62007841	0	78571076	C	G
15	rs56186834	0	78571113	C	T
15	rs142388412	0	78572193	C	T
15	rs6996	0	78573487	A	T
15	rs3743083	0	78573619	C	T
15	rs3743082	0	78573745	G	C
15	rs2867933	0	78574787	C	T
15	rs1519820	0	78577207	G	A
15	rs117795659	0	78578545	A	G
15	rs7173851	0	78578659	T	G
15	rs66994426	0	78578924	C	T
15	rs75281351	0	78579650	C	T
15	rs62007844	0	78579873	T	C
15	rs62007845	0	78579938	C	T
15	rs4887027	0	78579941	G	C
15	rs11635815	0	78580271	C	G
15	rs7179979	0	78580280	C	T
15	rs2277551	0	78580481	G	A
15	rs72736725	0	78581717	T	A
15	rs1879152	0	78581840	T	C
15	rs16969675	0	78581938	C	A
15	rs876364	0	78583531	C	T
15	rs78725347	0	78583669	G	A
15	rs7170960	0	78583818	C	T
15	rs62007846	0	78584680	T	C
15	rs2280364	0	78585106	C	T
15	rs2280365	0	78585433	C	A
15	rs2280366	0	78585898	T	C
15	rs17480994	0	78586915	T	C
15	rs62621402	0	78587970	T	C
15	rs16969691	0	78588264	G	A
15	rs77056929	0	78588517	A	G
15	rs56299741	0	78588972	C	T
15	rs11855111	0	78589069	T	C
15	rs72736732	0	78589819	A	G
15	rs8026217	0	78590336	C	A
15	rs11854322	0	78590414	G	C
15	rs8026257	0	78590455	A	T
15	rs17402697	0	78590625	C	T
15	rs2867932	0	78591037	A	G
15	rs4887029	0	78591510	C	T
15	rs16969703	0	78592036	C	T
15	rs11635324	0	78592277	C	T
15	rs78151008	0	78592706	T	C
15	rs11636560	0	78592723	G	T
15	rs12906684	0	78593263	A	T
15	rs34757410	0	78593343	G	T
15	rs16969705	0	78593362	A	G
15	rs16969707	0	78594105	A	T
15	rs6495287	0	78594447	C	T
15	rs6495288	0	78594485	C	T
15	rs145064649	0	78595865	T	C
15	rs11853262	0	78596034	G	A
15	rs73467147	0	78596313	C	T
15	rs2090679	0	78596906	A	G
15	rs191298203	0	78597012	G	A
15	rs12910757	0	78597366	T	A
15	rs74894101	0	78597405	G	A
15	rs75886457	0	78597701	G	A
15	rs60101069	0	78598276	A	G
15	rs12593776	0	78598931	A	G
15	rs12591569	0	78599270	T	G
15	rs4491475	0	78599729	T	C
15	rs189757974	0	78599873	G	A
15	rs4887030	0	78599995	A	G
15	rs56094647	0	78600166	T	A
15	rs17481341	0	78600467	G	A
15	rs4268717	0	78600568	G	A
15	rs141025078	0	78600973	C	T
15	rs1996625	0	78601094	T	G
15	rs7183765	0	78601654	C	T
15	rs146274677	0	78602545	C	T
15	rs113415057	0	78602576	T	C
15	rs72736745	0	78602774	C	T
15	rs76053575	0	78603021	A	C
15	rs60677474	0	78603065	G	A
15	rs147976590	0	78603728	G	A
15	rs870731	0	78604485	G	T
15	rs12593753	0	78604578	G	C
15	rs4887031	0	78604683	C	T
15	rs877325	0	78605862	G	A
15	rs12442338	0	78606170	A	G
15	rs16969710	0	78606362	T	G
15	rs79018535	0	78606567	G	A
15	rs2013580	0	78606621	T	C
15	rs16969711	0	78606913	A	G
15	rs4887033	0	78609853	G	T
15	rs1973733	0	78610259	G	A
15	rs79631517	0	78612278	C	G
15	rs184751828	0	78612288	G	A
15	rs8037145	0	78613420	G	A
15	rs11633194	0	78613561	C	T
15	rs62007859	0	78614899	C	T
15	rs74409536	0	78615347	G	A
15	rs12442110	0	78615721	G	C
15	rs8040826	0	78617086	A	G
15	rs8041135	0	78617109	C	T
15	rs62010360	0	78617547	A	T
15	rs11856111	0	78617815	T	C
15	rs8027394	0	78617913	T	C
15	rs11630058	0	78618195	A	G
15	rs8027332	0	78618429	G	A
15	rs11630206	0	78618608	A	C
15	rs8031689	0	78618734	C	T
15	rs8032013	0	78618792	G	A
15	rs151161580	0	78619344	G	A
15	rs11631585	0	78619384	A	C
15	rs925987	0	78619893	C	T
15	rs55706802	0	78620289	T	G
15	rs117569839	0	78620366	C	T
15	rs2012976	0	78620745	C	A
15	rs7169295	0	78622429	G	A
15	rs882929	0	78622728	T	C
15	rs1810355	0	78623451	C	T
15	rs2012349	0	78623585	G	T
15	rs62010361	0	78623756	G	A
15	rs11632415	0	78624909	A	G
15	rs7178402	0	78625557	T	G
15	rs189113983	0	78626260	G	A
15	rs61033377	0	78626438	C	T
15	rs11072753	0	78627031	G	C
15	rs12438236	0	78627647	T	C
15	rs112810069	0	78627833	T	A
15	rs117424581	0	78628455	A	G
15	rs59843175	0	78628635	T	G
15	rs79163406	0	78628917	T	C
15	rs12913251	0	78628956	T	C
15	rs141290671	0	78630342	C	G
15	rs3813573	0	78631359	C	T
15	rs2280368	0	78632374	A	G
15	rs2280367	0	78632507	T	C
15	rs1127472	0	78632830	C	G
15	rs2139440	0	78633595	T	G
15	rs12910273	0	78633870	C	T
15	rs12593362	0	78634731	T	G
15	rs3784333	0	78635188	C	T
15	rs4887035	0	78636780	C	A
15	rs11072754	0	78637161	A	G
15	rs4886568	0	78637573	T	C
15	rs56107703	0	78637877	A	G
15	rs16969725	0	78637938	G	A
15	rs184744053	0	78639341	T	G
15	rs8026332	0	78639541	G	C
15	rs77924552	0	78640760	G	C
15	rs117661933	0	78641802	A	G
15	rs11631382	0	78641833	A	C
15	rs78825164	0	78642011	T	C
15	rs8043186	0	78642471	C	T
15	rs8027180	0	78642718	A	G
15	rs141717266	0	78643219	G	A
15	rs2139445	0	78644530	G	A
15	rs2139446	0	78644706	G	A
15	rs2139447	0	78644747	G	A
15	rs7168166	0	78644885	C	T
15	rs11635744	0	78645150	A	G
15	rs11631240	0	78645534	T	G
15	rs72736770	0	78645667	C	T
15	rs76302365	0	78646388	C	T
15	rs12443034	0	78647420	A	G
15	rs4887041	0	78647962	C	T
15	rs76673116	0	78648452	G	A
15	rs187450420	0	78648670	G	A
15	rs34659776	0	78648734	G	A
15	rs12905421	0	78648964	C	T
15	rs11072755	0	78648994	T	C
15	rs12906502	0	78649409	G	T
15	rs7177322	0	78649677	G	A
15	rs78111971	0	78649909	T	C
15	rs12592250	0	78650756	T	C
15	rs4887042	0	78651215	G	A
15	rs2056307	0	78651815	A	T
15	rs11638058	0	78651873	C	G
15	rs16969738	0	78651978	G	A
15	rs117814241	0	78652153	G	A
15	rs1850887	0	78652623	A	G
15	rs74440144	0	78653157	G	C
15	rs12591147	0	78653310	C	T
15	rs2037348	0	78653563	G	A
15	rs28709928	0	78653643	G	A
15	rs80202087	0	78653983	G	A
15	rs28385476	0	78654148	T	A
15	rs11072756	0	78654811	G	T
15	rs12439071	0	78654865	A	G
15	rs1105190	0	78655710	G	A
15	rs75803504	0	78655749	C	T
15	rs8043303	0	78656221	T	C
15	rs3843956	0	78656319	A	C
15	rs3850090	0	78656542	C	G
15	rs3850091	0	78656638	C	G
15	rs149446258	0	78657024	C	T
15	rs77797827	0	78657308	C	A
15	rs2037351	0	78657377	A	T
15	rs2037349	0	78657720	G	A
15	rs117816551	0	78658222	C	T
15	rs12594605	0	78658474	C	T
15	rs76907524	0	78659127	G	A
15	rs7179924	0	78659487	G	A
15	rs77491947	0	78659584	T	A
15	rs28534884	0	78659954	T	C
15	rs76958475	0	78660985	A	G
15	rs28428764	0	78662001	G	A
15	rs7176305	0	78662548	A	G
15	rs76660386	0	78662592	C	A
15	rs117273191	0	78662817	C	G
15	rs4624138	0	78663003	G	T
15	rs8042502	0	78663007	T	C
15	rs4389115	0	78663077	C	G
15	rs11072757	0	78663382	G	A
15	rs150557257	0	78663393	C	T
15	rs8036879	0	78664005	A	G
15	rs16969741	0	78664132	G	A
15	rs2869028	0	78664662	G	A
15	rs28483565	0	78665540	G	T
15	rs1985078	0	78665555	C	A
15	rs2869033	0	78665849	C	G
15	rs9920270	0	78666288	T	C
15	rs9920189	0	78666311	A	C
15	rs4243078	0	78666887	A	G
15	rs147567143	0	78667005	G	A
15	rs7173888	0	78667023	G	C
15	rs76730868	0	78667188	G	A
15	rs2869036	0	78667572	G	A
15	rs11633242	0	78667720	G	A
15	rs12914703	0	78668311	T	A
15	rs141971779	0	78670245	C	G
15	rs7170528	0	78670258	C	A
15	rs4304991	0	78670948	G	A
15	rs4503760	0	78671121	C	T
15	rs200739106	0	78671422	G	C
15	rs139962002	0	78673416	T	C
15	rs6495295	0	78673538	T	C
15	rs4502185	0	78673671	C	T
15	rs4591101	0	78673732	C	T
15	rs138774906	0	78673737	G	T
15	rs2869037	0	78674015	A	G
15	rs55856821	0	78674491	C	T
15	rs62010378	0	78675433	T	C
15	rs11635829	0	78675438	A	G
15	rs12913908	0	78676808	G	A
15	rs144860972	0	78677976	T	A
15	rs8027418	0	78678139	T	C
15	rs12900333	0	78678276	C	T
15	rs75320141	0	78678289	T	G
15	rs74593036	0	78678611	A	G
15	rs10152251	0	78679837	G	A
15	rs4243081	0	78680264	T	C
15	rs117469144	0	78680549	G	C
15	rs11635500	0	78680663	A	G
15	rs4283201	0	78681365	A	C
15	rs73459265	0	78681952	C	T
15	rs4243082	0	78682076	C	T
15	rs79686552	0	78682208	C	T
15	rs78091872	0	78682214	G	A
15	rs11638335	0	78682436	G	A
15	rs73459268	0	78682586	G	T
15	rs16969743	0	78683702	T	C
15	rs73459270	0	78683813	C	T
15	rs145775962	0	78684044	G	C
15	rs11630879	0	78684051	A	G
15	rs553120904	0	78684230	C	T
15	rs62010380	0	78684517	C	T
15	rs11631252	0	78684614	G	A
15	rs56410797	0	78685241	G	A
15	rs55642616	0	78686531	G	A
15	rs11072761	0	78686669	A	G
15	rs11635031	0	78686690	A	G
15	rs11635084	0	78686823	A	G
15	rs11635330	0	78687353	C	T
15	rs4516196	0	78687925	C	T
15	rs7172999	0	78688204	G	T
15	rs7172878	0	78688344	C	T
15	rs2869039	0	78688500	G	C
15	rs7177895	0	78688611	C	T
15	rs7179397	0	78688729	T	C
15	rs2869040	0	78688834	C	T
15	rs3743085	0	78689383	C	T
15	rs3743086	0	78689443	A	G
15	rs3743087	0	78689449	C	G
15	rs3825849	0	78689669	G	A
15	rs28654165	0	78690026	G	C
15	rs35309735	0	78691012	C	A
15	rs2869042	0	78691154	T	A
15	rs2869043	0	78691469	A	G
15	rs2009293	0	78691646	T	C
15	rs75088965	0	78691683	T	C
15	rs73459290	0	78692056	C	T
15	rs4887049	0	78692112	A	T
15	rs4887050	0	78692431	A	T
15	rs58973764	0	78692938	T	C
15	rs12906894	0	78693660	T	C
15	rs187679047	0	78693831	A	C
15	rs76634819	0	78694920	T	C
15	rs8042381	0	78694954	C	T
15	rs79865321	0	78695132	A	G
15	rs7183387	0	78695241	C	G
15	rs146949935	0	78695424	G	C
15	rs11630269	0	78695769	C	T
15	rs35507142	0	78695791	C	T
15	rs11630315	0	78695911	A	C
15	rs6495296	0	78696492	A	G
15	rs8034354	0	78696653	T	C
15	rs6495297	0	78696747	T	C
15	rs8035749	0	78697463	T	C
15	rs28428872	0	78697632	T	C
15	rs7179171	0	78697851	A	G
15	rs80231189	0	78697988	G	A
15	rs7163013	0	78698759	C	T
15	rs61185638	0	78700193	G	C
15	rs58498078	0	78700496	G	A
15	rs8036991	0	78701365	C	A
15	rs80007530	0	78702167	G	T
15	rs28790408	0	78702440	A	T
15	rs12907636	0	78702568	T	A
15	rs190172459	0	78702652	C	T
15	rs144928882	0	78702663	C	T
15	rs181427460	0	78702665	A	G
15	rs12911913	0	78702710	T	G
15	rs73461510	0	78702912	T	G
15	rs4887052	0	78703631	G	A
15	rs77156427	0	78703944	T	C
15	rs12917000	0	78704046	G	A
15	rs76061647	0	78704580	A	C
15	rs7167701	0	78704610	G	A
15	rs62010386	0	78704615	G	A
15	rs55832521	0	78704732	C	T
15	rs73461513	0	78704930	C	G
15	rs76765649	0	78705102	C	G
15	rs11637052	0	78706161	A	G
15	rs62010387	0	78706299	G	A
15	rs11637161	0	78706391	A	G
15	rs6495298	0	78706774	A	T
15	rs7180928	0	78707148	C	G
15	rs7182596	0	78707368	T	G
15	rs79961164	0	78707978	T	G
15	rs80225953	0	78708302	T	C
15	rs77826529	0	78708555	C	T
15	rs7170281	0	78708669	C	T
15	rs7171749	0	78708715	T	C
15	rs6495300	0	78708932	C	T
15	rs2869029	0	78708963	A	C
15	rs2903992	0	78709146	G	A
15	rs11631453	0	78709330	C	A
15	rs58374597	0	78709933	T	A
15	rs12913946	0	78709937	T	C
15	rs28475146	0	78709976	T	G
15	rs144307856	0	78710148	A	C
15	rs12912970	0	78710157	A	C
15	rs28526814	0	78710415	T	C
15	rs7183034	0	78710766	C	T
15	rs78616075	0	78711166	A	C
15	rs11630911	0	78711761	A	G
15	rs2869030	0	78711803	G	T
15	rs188894919	0	78712460	G	A
15	rs74951737	0	78712957	G	T
15	rs16969840	0	78712985	A	G
15	rs76884299	0	78713288	C	T
15	rs118041806	0	78713345	G	T
15	rs76105419	0	78713772	G	A
15	rs4436747	0	78714008	A	G
15	rs2869032	0	78714561	C	T
15	rs77806775	0	78715136	G	T
15	rs75999484	0	78716019	A	G
15	rs79287998	0	78716167	G	A
15	rs11632223	0	78716350	T	C
15	rs57947079	0	78716386	C	T
15	rs76184288	0	78716960	C	T
15	rs4381564	0	78717753	G	A
15	rs4390557	0	78717905	T	C
15	rs2869045	0	78718899	T	C
15	rs72736802	0	78719501	A	T
15	rs72738704	0	78719832	G	C
15	rs2656055	0	78720194	C	A
15	rs2568495	0	78720201	C	G
15	rs16969845	0	78720770	C	T
15	rs2869046	0	78720966	T	C
15	rs2568497	0	78721397	G	T
15	rs11072762	0	78721445	G	C
15	rs76517646	0	78721495	G	A
15	rs80077971	0	78721778	C	G
15	rs2568498	0	78721932	A	T
15	rs2568499	0	78722359	T	C
15	rs2656056	0	78722519	T	C
15	rs112124684	0	78722600	G	A
15	rs2656057	0	78723082	C	T
15	rs12916769	0	78723347	A	G
15	rs2656058	0	78723411	G	T
15	rs11072763	0	78724256	A	G
15	rs73461542	0	78724289	A	C
15	rs1394371	0	78724469	C	T
15	rs12903150	0	78724645	A	G
15	rs12908534	0	78725521	A	G
15	rs2036528	0	78726271	G	C
15	rs2036529	0	78726272	A	T
15	rs77182653	0	78726577	G	A
15	rs12899425	0	78726836	G	A
15	rs12899131	0	78726885	A	G
15	rs2568500	0	78726928	C	T
15	rs111678794	0	78727348	G	A
15	rs2036532	0	78727386	G	A
15	rs113746795	0	78727393	C	T
15	rs184941255	0	78727814	T	G
15	rs76009179	0	78727864	A	G
15	rs139198381	0	78728713	T	C
15	rs78868213	0	78728939	A	G
15	rs16969846	0	78729739	A	G
15	rs2656070	0	78730252	A	G
15	rs17483548	0	78730313	G	A
15	rs112848882	0	78730526	G	A
15	rs954144	0	78730591	C	T
15	rs17405217	0	78731149	C	T
15	rs924840	0	78731808	T	A
15	rs72738715	0	78732010	A	G
15	rs80211243	0	78732510	G	A
15	rs2938671	0	78732754	A	G
15	rs17483686	0	78733390	A	T
15	rs17483721	0	78733731	T	C
15	rs11072765	0	78734292	A	G
15	rs1847529	0	78735070	A	C
15	rs55983731	0	78735269	C	T
15	rs8041628	0	78735355	C	G
15	rs72738718	0	78735438	G	C
15	rs80120411	0	78735726	G	A
15	rs11630115	0	78736184	C	T
15	rs11630228	0	78736325	G	A
15	rs2568488	0	78736593	T	A
15	rs2568490	0	78738370	T	C
15	rs16969858	0	78738780	C	T
15	rs2915695	0	78739471	T	C
15	rs2089162	0	78739763	A	G
15	rs2568493	0	78740233	G	A
15	rs2938670	0	78740688	T	G
15	rs140843495	0	78740711	T	C
15	rs2656052	0	78740932	A	C
15	rs2568494	0	78740964	G	A
15	rs79234075	0	78741345	C	A
15	rs2656074	0	78741384	T	C
15	rs7181486	0	78741618	T	C
15	rs143725637	0	78742244	G	A
15	rs2656073	0	78742276	T	G
15	rs17483929	0	78742376	G	A
15	rs56219465	0	78742579	A	G
15	rs10519198	0	78742754	C	A
15	rs2958719	0	78743029	G	A
15	rs12909921	0	78743260	A	G
15	rs12910090	0	78743300	A	C
15	rs117207357	0	78744270	G	A
15	rs2656072	0	78744292	A	G
15	rs12916396	0	78744524	G	A
15	rs12916558	0	78744600	G	A
15	rs74248578	0	78744965	G	A
15	rs2656071	0	78745343	T	A
15	rs76711744	0	78745416	C	T
15	rs2656069	0	78745707	C	T
15	rs75577625	0	78745969	C	T
15	rs76175644	0	78746118	T	G
15	rs80021936	0	78747055	A	G
15	rs117132108	0	78747183	A	C
15	rs2869048	0	78747568	A	G
15	rs75390244	0	78748821	A	G
15	rs77231847	0	78749779	A	T
15	rs72738729	0	78750052	T	C
15	rs2656065	0	78750549	G	A
15	rs145134869	0	78751120	G	T
15	rs149114540	0	78751121	G	T
15	rs11637656	0	78751961	C	T
15	rs12442456	0	78751962	G	T
15	rs2568485	0	78752114	C	T
15	rs72738732	0	78752188	C	G
15	rs2568483	0	78752343	G	A
15	rs11639224	0	78753371	A	G
15	rs1964678	0	78754000	A	G
15	rs2009746	0	78754102	A	G
15	rs78388917	0	78754575	T	C
15	rs16969874	0	78754863	T	C
15	rs57839482	0	78757892	T	C
15	rs2938674	0	78757913	C	A
15	rs112264133	0	78758920	A	T
15	rs958025	0	78759348	C	T
15	rs61299530	0	78760287	G	A
15	rs61388072	0	78760344	G	A
15	rs4887057	0	78760918	G	A
15	rs17484235	0	78761414	C	G
15	rs142154233	0	78761875	G	C
15	rs28480606	0	78762313	A	G
15	rs147876895	0	78763273	G	A
15	rs7174190	0	78763617	C	T
15	rs3817092	0	78764285	A	G
15	rs8036042	0	78764324	G	A
15	rs72738736	0	78765122	G	T
15	rs16969883	0	78765189	C	T
15	rs12593229	0	78765290	T	G
15	rs76384106	0	78766208	A	T
15	rs1504550	0	78766250	A	G
15	rs1504549	0	78766629	C	T
15	rs193232460	0	78767322	G	A
15	rs12910910	0	78767850	C	T
15	rs28602670	0	78768167	C	G
15	rs8043227	0	78768871	C	G
15	rs12916801	0	78769130	A	G
15	rs78901746	0	78770917	G	A
15	rs11634990	0	78771186	T	C
15	rs11072766	0	78771546	C	T
15	rs17484524	0	78772676	A	G
15	rs35031105	0	78772806	C	T
15	rs113011956	0	78772946	G	A
15	rs146810977	0	78772960	G	A
15	rs184486839	0	78773005	T	C
15	rs112337935	0	78773693	C	T
15	rs12914994	0	78773908	C	T
15	rs8042238	0	78774271	C	T
15	rs8042260	0	78774374	A	G
15	rs10851906	0	78774676	A	G
15	rs77235292	0	78775381	C	G
15	rs138831201	0	78776152	G	A
15	rs16969894	0	78776456	C	T
15	rs12903285	0	78778953	A	G
15	rs12903295	0	78778972	A	G
15	rs117900587	0	78779227	G	A
15	rs12904234	0	78779384	C	T
15	rs36146269	0	78779510	T	A
15	rs12101809	0	78779801	C	T
15	rs11855783	0	78779933	A	G
15	rs147552423	0	78781312	G	A
15	rs2036533	0	78781687	G	A
15	rs4887059	0	78782095	C	T
15	rs16969899	0	78782326	T	G
15	rs28732369	0	78782585	A	T
15	rs75430714	0	78782592	A	T
15	rs116946710	0	78782732	C	T
15	rs11858836	0	78783277	G	A
15	rs28511883	0	78783683	C	T
15	rs79207506	0	78785261	T	C
15	rs72738743	0	78785802	T	G
15	rs147511789	0	78786193	A	G
15	rs12593550	0	78786843	A	G
15	rs11636431	0	78788500	G	C
15	rs10450964	0	78789191	G	A
15	rs965604	0	78789223	G	A
15	rs13180	0	78789488	C	T
15	rs75639061	0	78789672	A	G
15	rs2292116	0	78789676	T	C
15	rs2292115	0	78790189	A	G
15	rs78870290	0	78790841	A	G
15	rs3743079	0	78791061	C	T
15	rs12899351	0	78792398	T	C
15	rs7174348	0	78792439	G	A
15	rs1062980	0	78792527	T	C
15	rs187588274	0	78792894	A	G
15	rs148794508	0	78793015	A	G
15	rs76584450	0	78793085	C	A
15	rs16969906	0	78793109	T	C
15	rs12594711	0	78793921	C	T
15	rs11637193	0	78794235	C	T
15	rs115782063	0	78794250	A	T
15	rs148904526	0	78795676	C	T
15	rs142664893	0	78795778	C	A
15	rs4362358	0	78796104	C	T
15	rs58766815	0	78796221	C	T
15	rs147069848	0	78796366	C	T
15	rs74925218	0	78796732	C	T
15	rs72738757	0	78797307	C	T
15	rs144819967	0	78797452	T	C
15	rs9672607	0	78797460	T	A
15	rs9672608	0	78797463	T	A
15	rs111542464	0	78797546	C	G
15	rs373935612	0	78797694	C	T
15	rs57338032	0	78798939	A	G
15	rs117086673	0	78799221	A	G
15	rs58432603	0	78799392	G	A
15	rs6495304	0	78800416	G	A
15	rs77907534	0	78801192	C	A
15	rs11852372	0	78801394	A	C
15	rs117962518	0	78801397	A	C
15	rs16969914	0	78801756	T	G
15	rs9788682	0	78802586	G	A
15	rs9788721	0	78802869	C	T
15	rs75890029	0	78802974	A	G
15	rs7164594	0	78803057	C	T
15	rs16969920	0	78803723	A	G
15	rs57996982	0	78803937	G	A
15	rs76639159	0	78803994	G	A
15	rs141733808	0	78804043	G	T
15	rs147673046	0	78804501	G	C
15	rs74248582	0	78804712	C	G
15	rs75201393	0	78804804	T	G
15	rs116990850	0	78805154	C	T
15	rs8034191	0	78806023	T	C
15	rs28437878	0	78807872	C	T
15	rs192716270	0	78808165	C	T
15	rs5022780	0	78808235	A	T
15	rs62008174	0	78808947	C	T
15	rs77236449	0	78808988	C	T
15	rs76705389	0	78809664	C	A
15	rs143451221	0	78809747	C	T
15	rs78440530	0	78810011	C	T
15	rs12910978	0	78810017	A	G
15	rs147443292	0	78810154	G	A
15	rs138195617	0	78810163	T	A
15	rs12912673	0	78810216	T	C
15	rs12913173	0	78810546	T	C
15	rs12912022	0	78810585	A	G
15	rs75882841	0	78810823	T	C
15	rs140155614	0	78811129	C	T
15	rs12591557	0	78811732	A	G
15	rs12438181	0	78812098	G	A
15	rs12441426	0	78812329	T	C
15	rs62008193	0	78813334	G	A
15	rs75470656	0	78813440	G	A
15	rs62008194	0	78813805	G	T
15	rs10519203	0	78814046	G	A
15	rs7181245	0	78814389	C	T
15	rs12914694	0	78814444	G	A
15	rs7181447	0	78814567	A	G
15	rs7163730	0	78814681	A	G
15	rs61204066	0	78815298	G	A
15	rs12900783	0	78815523	G	A
15	rs8031948	0	78816057	G	T
15	rs12594391	0	78816240	A	G
15	rs75026769	0	78816644	C	T
15	rs12910969	0	78816980	G	A
15	rs77349058	0	78817017	G	C
15	rs12910726	0	78817034	C	T
15	rs4461039	0	78817447	A	T
15	rs76264113	0	78817782	G	A
15	rs8042849	0	78817929	C	T
15	rs79093205	0	78818373	G	A
15	rs1504545	0	78818471	G	C
15	rs77221112	0	78818546	T	G
15	rs75672035	0	78818920	T	C
15	rs112671439	0	78819074	T	C
15	rs952215	0	78819153	T	C
15	rs952216	0	78819202	C	T
15	rs12902493	0	78819275	C	G
15	rs534626289	0	78819502	C	A
15	rs12903129	0	78819606	C	T
15	rs76859680	0	78820468	A	G
15	rs141931699	0	78820964	G	C
15	rs12441354	0	78821016	G	A
15	rs59778788	0	78821106	T	C
15	rs11636131	0	78821606	C	T
15	rs11637127	0	78821758	C	G
15	rs11632604	0	78821914	T	C
15	rs12910289	0	78822065	T	G
15	rs2869055	0	78822388	G	C
15	rs7169584	0	78822660	A	T
15	rs12910100	0	78822667	C	T
15	rs12915428	0	78823368	G	A
15	rs75672873	0	78823732	T	G
15	rs12900612	0	78823993	C	T
15	rs1847530	0	78824031	G	A
15	rs1504546	0	78824235	C	T
15	rs111445177	0	78824262	A	T
15	rs11630349	0	78824608	C	T
15	rs12438659	0	78824924	G	A
15	rs12906284	0	78825105	C	T
15	rs12906846	0	78825295	G	A
15	rs12907169	0	78825498	G	C
15	rs931794	0	78826180	G	A
15	rs56007453	0	78826239	T	C
15	rs17407257	0	78826249	A	G
15	rs77452014	0	78826548	G	A
15	rs565535101	0	78826678	G	A
15	rs12916999	0	78826912	C	T
15	rs2036534	0	78826948	T	C
15	rs76019741	0	78827317	G	A
15	rs111650215	0	78828083	A	G
15	rs72738786	0	78828086	G	T
15	rs74953143	0	78829063	G	T
15	rs12439240	0	78829091	T	C
15	rs34664138	0	78831624	T	G
15	rs34138960	0	78831668	A	G
15	rs12915366	0	78831753	G	A
15	rs35212593	0	78831826	G	A
15	rs12915652	0	78831928	G	A
15	rs188356541	0	78831951	A	C
15	rs12916483	0	78832397	G	A
15	rs3813572	0	78832588	T	C
15	rs3813571	0	78832792	G	T
15	rs3813570	0	78832832	T	C
15	rs57064725	0	78833036	C	A
15	rs116931950	0	78833102	C	T
15	rs113809575	0	78833209	G	A
15	rs12901682	0	78833223	A	C
15	rs113882269	0	78833286	A	G
15	rs77424455	0	78833362	A	G
15	rs59133824	0	78833450	C	A
15	rs59683676	0	78833453	T	C
15	rs56818859	0	78833462	C	A
15	rs78880694	0	78833584	G	A
15	rs55690619	0	78833612	A	G
15	rs4886571	0	78833758	G	A
15	rs4243083	0	78833830	C	G
15	rs2292117	0	78834689	A	G
15	rs77376397	0	78835208	A	G
15	rs11858230	0	78835552	A	G
15	rs78262427	0	78835678	A	G
15	rs28438420	0	78836288	A	T
15	rs8025429	0	78836362	G	A
15	rs191730608	0	78836751	G	A
15	rs28392948	0	78836866	T	C
15	rs111972507	0	78836917	A	C
15	rs75255438	0	78837112	G	A
15	rs4886572	0	78837452	A	G
15	rs28498264	0	78837673	C	T
15	rs4887062	0	78837801	G	A
15	rs113672073	0	78838427	T	A
15	rs147728918	0	78838733	G	A
15	rs77058612	0	78838745	C	T
15	rs2869544	0	78839400	G	A
15	rs4887063	0	78839715	C	T
15	rs148676889	0	78840152	G	T
15	rs113352275	0	78840567	C	T
15	rs8053	0	78841220	T	C
15	rs1979907	0	78842239	T	C
15	rs1979906	0	78842289	C	T
15	rs80266806	0	78842343	C	T
15	rs1979905	0	78842374	A	C
15	rs117469337	0	78842700	G	T
15	rs77994111	0	78842713	A	T
15	rs4887064	0	78842847	G	C
15	rs12907966	0	78843051	C	T
15	rs1504548	0	78843246	T	G
15	rs150603656	0	78843404	C	T
15	rs8024878	0	78843411	C	G
15	rs1979908	0	78843564	C	T
15	rs59737941	0	78844251	T	G
15	rs16969941	0	78844305	T	G
15	rs880395	0	78844356	A	G
15	rs905740	0	78844386	T	C
15	rs7164030	0	78844661	G	A
15	rs905739	0	78845110	A	G
15	rs148186401	0	78846166	C	T
15	rs144245172	0	78847640	C	T
15	rs139727578	0	78848189	C	T
15	rs58365910	0	78849034	T	C
15	rs145957783	0	78849290	G	T
15	rs4275821	0	78849541	C	T
15	rs72740955	0	78849779	C	T
15	rs7173512	0	78849914	C	T
15	rs7173514	0	78849918	C	T
15	rs74902670	0	78849939	A	G
15	rs28395178	0	78850558	G	A
15	rs79407507	0	78850640	G	A
15	rs183612078	0	78850697	A	G
15	rs188652069	0	78850703	C	G
15	rs75235972	0	78851338	C	T
15	rs2036527	0	78851615	G	A
15	rs142086229	0	78853238	T	C
15	rs138184754	0	78854261	C	A
15	rs34380619	0	78855078	G	A
15	rs35759350	0	78855437	G	A
15	rs71402946	0	78855711	T	G
15	rs3813569	0	78856166	T	C
15	rs12911865	0	78856206	C	T
15	rs3829787	0	78856266	C	T
15	rs12912321	0	78856323	G	A
15	rs503464	0	78857896	T	A
15	rs55853698	0	78857939	T	G
15	rs55781567	0	78857986	C	G
15	rs684513	0	78858400	C	G
15	rs871058	0	78858491	G	A
15	rs74522567	0	78860128	T	G
15	rs1711731	0	78861918	G	A
15	rs11633958	0	78862064	C	T
15	rs111823232	0	78862231	T	C
15	rs7172118	0	78862453	C	A
15	rs57945453	0	78862845	C	T
15	rs7178897	0	78862975	T	C
15	rs117022776	0	78863015	T	A
15	rs1472739	0	78863436	C	T
15	rs667282	0	78863472	T	C
15	rs55758640	0	78864144	G	C
15	rs73463074	0	78864659	A	G
15	rs16969948	0	78864786	A	G
15	rs73463077	0	78865026	T	C
15	rs73463078	0	78865104	G	A
15	rs17486195	0	78865197	A	G
15	rs73463082	0	78865344	C	T
15	rs588765	0	78865425	T	C
15	rs61012457	0	78865694	C	G
15	rs6495306	0	78865893	G	A
15	rs112973744	0	78866444	C	T
15	rs140330585	0	78866445	G	A
15	rs74574008	0	78866717	T	G
15	rs75034808	0	78866793	A	T
15	rs58651598	0	78866811	C	G
15	rs16969949	0	78866964	C	T
15	rs77258183	0	78867094	G	A
15	rs73463090	0	78867283	T	C
15	rs74248586	0	78867345	T	C
15	rs17486278	0	78867482	A	C
15	rs1875870	0	78867720	T	A
15	rs79000453	0	78868075	A	G
15	rs1875869	0	78868157	T	A
15	rs2456020	0	78868398	C	T
15	rs147994135	0	78868482	T	G
15	rs2456019	0	78868489	T	G
15	rs72740964	0	78868636	G	A
15	rs601079	0	78869579	T	A
15	rs495956	0	78869930	C	T
15	rs495090	0	78870003	A	G
15	rs471889	0	78870235	T	C
15	rs576982	0	78870803	C	T
15	rs680244	0	78871288	T	C
15	rs621849	0	78872861	G	A
15	rs569207	0	78873119	C	T
15	rs77487352	0	78873963	G	A
15	rs637137	0	78873976	T	A
15	rs7180002	0	78873993	A	T
15	rs141748182	0	78874703	G	A
15	rs79568103	0	78875562	A	G
15	rs1700006	0	78875623	A	G
15	rs692780	0	78876505	C	G
15	rs11637635	0	78877150	A	G
15	rs56390833	0	78877381	C	A
15	rs141609018	0	78877532	C	G
15	rs481134	0	78877563	A	G
15	rs76964537	0	78877702	C	T
15	rs8043214	0	78878334	C	G
15	rs951266	0	78878541	G	A
15	rs10519205	0	78878791	T	C
15	rs555018	0	78879242	G	A
15	rs647041	0	78880481	T	C
15	rs17408276	0	78881618	T	C
15	rs77514863	0	78881671	T	C
15	rs16969968	0	78882925	G	A
15	rs584135	0	78883628	A	G
15	rs518425	0	78883813	A	G
15	rs514743	0	78884227	T	A
15	rs76474922	0	78884553	A	C
15	rs73463095	0	78884868	T	A
15	rs76071148	0	78885574	T	A
15	rs615470	0	78885988	T	C
15	rs8192483	0	78886149	G	A
15	rs8192482	0	78886198	C	T
15	rs76678365	0	78886893	G	A
15	rs7183983	0	78886902	C	T
15	rs4887067	0	78886947	G	A
15	rs7163480	0	78887171	T	C
15	rs660652	0	78887832	A	G
15	rs472054	0	78887994	A	G
15	rs146990002	0	78888209	T	C
15	rs578776	0	78888400	G	A
15	rs71541945	0	78888848	G	A
15	rs74733525	0	78889705	G	A
15	rs56276142	0	78889795	T	C
15	rs6495307	0	78890321	C	T
15	rs73465003	0	78890829	C	T
15	rs12911602	0	78891449	T	C
15	rs12910984	0	78891627	G	A
15	rs7359276	0	78892661	C	T
15	rs367784370	0	78892677	A	G
15	rs62010327	0	78892784	G	A
15	rs74649513	0	78892951	C	G
15	rs12901300	0	78892952	G	A
15	rs7178162	0	78893335	C	A
15	rs1051730	0	78894339	G	A
15	rs3743078	0	78894759	C	G
15	rs3743077	0	78894896	C	T
15	rs77666045	0	78894950	G	A
15	rs62010328	0	78894971	C	T
15	rs117356781	0	78895762	G	A
15	rs1317286	0	78896129	A	G
15	rs57708953	0	78896208	C	T
15	rs938682	0	78896547	G	A
15	rs12914385	0	78898723	C	T
15	rs55676755	0	78898932	C	G
15	rs56077333	0	78899003	C	A
15	rs7182583	0	78899210	G	C
15	rs7183604	0	78899213	T	C
15	rs78090107	0	78899341	G	A
15	rs111725959	0	78899346	G	A
15	rs11637630	0	78899719	G	A
15	rs79596927	0	78899826	A	G
15	rs138183042	0	78900054	A	C
15	rs191734094	0	78900081	C	T
15	rs7495518	0	78900574	C	T
15	rs370394477	0	78900608	T	A
15	rs112878080	0	78900647	A	G
15	rs138544659	0	78900701	T	G
15	rs113931022	0	78901113	C	T
15	rs185108893	0	78901921	C	T
15	rs375110816	0	78902576	A	G
15	rs202126010	0	78904399	A	G
15	rs146898316	0	78904961	G	A
15	rs188467750	0	78906161	G	A
15	rs146009840	0	78906177	A	T
15	rs77438700	0	78906637	A	G
15	rs2869546	0	78907345	C	T
15	rs7177514	0	78907406	C	G
15	rs6495308	0	78907656	T	C
15	rs12443170	0	78907736	G	A
15	rs8042059	0	78907859	A	C
15	rs8042494	0	78908010	C	T
15	rs8042374	0	78908032	A	G
15	rs8043009	0	78908154	G	C
15	rs113389579	0	78908367	A	G
15	rs80103354	0	78908551	C	T
15	rs28681284	0	78908565	C	T
15	rs79053468	0	78908806	C	A
15	rs76878931	0	78908898	G	A
15	rs4887069	0	78909070	A	G
15	rs3743076	0	78909227	T	A
15	rs71581741	0	78909358	C	G
15	rs3743075	0	78909452	T	C
15	rs3743074	0	78909480	G	A
15	rs3743073	0	78909539	G	T
15	rs3825845	0	78910258	C	T
15	rs28669908	0	78910267	C	A
15	rs142383572	0	78910584	G	A
15	rs8040868	0	78911181	T	C
15	rs4243084	0	78911672	G	C
15	rs2067808	0	78911780	G	A
15	rs1878399	0	78912003	G	C
15	rs4366683	0	78912203	C	T
15	rs4352017	0	78912204	A	C
15	rs8025188	0	78912278	C	G
15	rs79649294	0	78912421	C	T
15	rs117832812	0	78912472	C	A
15	rs7170068	0	78912943	G	A
15	rs12907519	0	78913044	T	C
15	rs74947410	0	78913131	G	A
15	rs73465024	0	78913866	A	G
15	rs13329271	0	78914230	A	C
15	rs79680745	0	78914397	G	T
15	rs75555768	0	78914410	C	A
15	rs8039449	0	78914534	C	T
15	rs8023462	0	78914734	C	T
15	rs6495309	0	78915245	C	T
15	rs76695999	0	78915294	C	G
15	rs10851907	0	78915864	G	A
15	rs55958997	0	78915872	C	A
15	rs4887070	0	78916187	C	T
15	rs2904130	0	78916622	C	G
15	rs71534221	0	78916633	G	A
15	rs1948	0	78917399	A	G
15	rs79802316	0	78918135	A	C
15	rs62010332	0	78918762	G	C
15	rs146599197	0	78919089	G	A
15	rs60958974	0	78919754	T	C
15	rs12593950	0	78920935	G	C
15	rs7178270	0	78921077	C	G
15	rs3743072	0	78921762	G	A
15	rs56218866	0	78922229	T	C
15	rs2869548	0	78922638	G	A
15	rs28634189	0	78922689	G	A
15	rs28534575	0	78923845	T	G
15	rs17487223	0	78923987	C	T
15	rs79302673	0	78924030	C	T
15	rs191756285	0	78924534	T	G
15	rs60569173	0	78924889	G	A
15	rs4887072	0	78925435	A	G
15	rs950776	0	78926018	T	C
15	rs78028070	0	78926254	T	C
15	rs72743158	0	78926445	T	C
15	rs12440014	0	78926726	C	G
15	rs190213392	0	78926733	G	A
15	rs79091973	0	78927310	G	T
15	rs12440298	0	78927589	G	T
15	rs71537686	0	78928020	A	C
15	rs12441088	0	78928264	G	T
15	rs67175876	0	78928399	G	A
15	rs79609284	0	78928411	G	A
15	rs11636605	0	78928878	A	G
15	rs11636753	0	78928946	G	T
15	rs57728226	0	78929350	G	C
15	rs12441998	0	78929372	G	A
15	rs11072768	0	78929478	T	G
15	rs36045869	0	78929498	C	T
15	rs200090291	0	78929520	T	C
15	rs73465097	0	78929894	G	A
15	rs77823196	0	78930242	C	A
15	rs1316971	0	78930510	A	G
15	rs75759948	0	78930813	C	T
15	rs9920506	0	78931057	A	G
15	rs140829446	0	78934181	T	A
15	rs67426328	0	78934318	C	G
15	rs75381829	0	78934544	T	C
15	rs3813567	0	78934551	G	A
15	rs11637890	0	78935419	C	G
15	rs11633223	0	78935476	T	C
15	rs80004594	0	78935627	T	G
15	rs112912595	0	78935661	G	C
15	rs55988292	0	78936168	A	G
15	rs112559859	0	78936274	G	A
15	rs79335856	0	78937190	C	T
15	rs114586676	0	78937414	T	C
15	rs55927929	0	78937489	G	A
15	rs142168350	0	78938271	G	A
15	rs60445394	0	78938633	G	A
15	rs80178211	0	78939043	C	T
15	rs117846735	0	78939426	G	A
15	rs11072773	0	78939575	C	T
15	rs12915539	0	78940795	T	A
15	rs3971872	0	78942035	T	C
15	rs77282437	0	78942134	C	A
15	rs12901971	0	78942159	T	G
15	rs12902294	0	78942339	T	C
15	rs146519820	0	78943019	G	A
15	rs74734427	0	78943085	A	G
15	rs117023334	0	78943421	G	C
15	rs147943210	0	78943716	C	T
15	rs74574746	0	78943793	G	A
15	rs75262975	0	78943910	G	A
15	rs80263949	0	78944034	T	C
15	rs11633178	0	78944538	A	G
15	rs11634351	0	78944718	G	A
15	rs8023822	0	78945040	C	G
15	rs117143369	0	78945260	G	A
15	rs56778876	0	78946110	G	A
15	rs118092991	0	78946248	T	C
15	rs12594247	0	78946633	C	T
15	rs117214547	0	78946820	T	C
15	rs1021070	0	78946863	C	G
15	rs77597850	0	78946942	G	A
15	rs2170311	0	78947611	G	A
15	rs184092573	0	78947772	A	G
15	rs7181405	0	78948152	A	G
15	rs11638830	0	78948319	G	C
15	rs12900336	0	78948850	G	A
15	rs74552499	0	78949060	G	A
15	rs12900519	0	78949127	C	T
15	rs117937783	0	78949521	C	G
15	rs78073334	0	78949567	G	C
15	rs117598573	0	78949719	A	C
15	rs76186187	0	78949906	T	C
15	rs12915669	0	78950101	A	C
15	rs12443430	0	78950206	T	C
15	rs78194027	0	78950322	T	C
15	rs146009583	0	78950495	C	T
15	rs148240261	0	78950651	G	A
15	rs150795991	0	78951330	T	C
15	rs4887074	0	78952110	G	C
15	rs145434285	0	78952401	T	G
15	rs145368744	0	78952465	C	T
15	rs11072774	0	78952697	C	T
15	rs12912524	0	78952756	G	A
15	rs4887075	0	78953131	C	T
15	rs78729506	0	78953279	C	T
15	rs12593043	0	78953346	T	A
15	rs16969996	0	78953397	C	T
15	rs12595350	0	78953464	G	A
15	rs115000911	0	78953486	G	A
15	rs7163204	0	78953740	G	A
15	rs17487514	0	78953785	C	T
15	rs7164665	0	78953919	T	C
15	rs75865414	0	78953921	G	A
15	rs12437528	0	78953930	G	T
15	rs12437537	0	78954197	A	C
15	rs12899135	0	78954379	A	G
15	rs149830748	0	78955071	A	G
15	rs117981207	0	78955646	C	T
15	rs138027166	0	78955947	A	T
15	rs79640320	0	78956097	C	A
15	rs12148319	0	78956192	A	G
15	rs12910237	0	78956338	C	T
15	rs1996371	0	78956806	T	C
15	rs75099792	0	78956846	C	T
15	rs148747811	0	78957594	G	A
15	rs80128628	0	78957720	T	C
15	rs79212093	0	78958217	T	C
15	rs8034028	0	78958788	T	C
15	rs12594550	0	78959037	C	G
15	rs79345755	0	78959117	T	C
15	rs6495312	0	78959322	T	C
15	rs6495314	0	78960529	A	C
15	rs12324203	0	78961421	G	A
15	rs58946838	0	78961449	A	C
15	rs117899833	0	78961891	A	G
15	rs76943320	0	78962618	G	T
15	rs144425814	0	78962803	C	T
15	rs74730907	0	78963570	A	G
15	rs922691	0	78963994	A	G
15	rs138343299	0	78964289	G	A
15	rs12905641	0	78964362	C	T
15	rs76912891	0	78964464	G	A
15	rs8032156	0	78964498	A	G
15	rs80329401	0	78964932	G	A
15	rs77495006	0	78965031	A	G
15	rs74634068	0	78965209	G	A
15	rs7178007	0	78965254	G	A
15	rs77653548	0	78965497	A	G
15	rs61630816	0	78965866	T	C
15	rs34694149	0	78965917	C	T
15	rs11072783	0	78965966	G	A
15	rs11072784	0	78966058	T	C
15	rs11639372	0	78966655	C	T
15	rs117027301	0	78966761	G	C
15	rs12902602	0	78967401	A	G
15	rs60565501	0	78967786	T	C
15	rs1021071	0	78968179	G	C
15	rs11072785	0	78968229	C	T
15	rs11857532	0	78968268	T	G
15	rs62010525	0	78968310	C	G
15	rs4886579	0	78969256	C	T
15	rs76507625	0	78969358	T	C
15	rs4886580	0	78969385	T	G
15	rs74945122	0	78969490	A	G
15	rs16970006	0	78970259	T	C
15	rs116884337	0	78970985	G	A
15	rs8032552	0	78971136	T	C
15	rs11072787	0	78972977	T	C
15	rs8043105	0	78973356	C	T
15	rs8043123	0	78973393	C	T
15	rs57260218	0	78973772	C	T
15	rs8038920	0	78974545	A	G
15	rs62010551	0	78975416	G	A
15	rs77953393	0	78975525	G	A
15	rs58115278	0	78975742	C	A
15	rs72743199	0	78975855	A	T
15	rs73467254	0	78976014	G	C
15	rs1158778	0	78977330	A	T
15	rs76870571	0	78977546	G	T
15	rs77855008	0	78977670	G	A
15	rs75302030	0	78978116	T	C
15	rs61142483	0	78978318	T	G
15	rs4887077	0	78978364	C	T
15	rs74024423	0	78978696	C	T
15	rs113690535	0	78980731	A	G
15	rs2869550	0	78981001	T	C
15	rs34275594	0	78981282	A	C
15	rs12901913	0	78981348	C	T
15	rs2869551	0	78981423	A	G
15	rs6495315	0	78981758	T	C
15	rs144837936	0	78981833	G	A
15	rs113718125	0	78982521	G	A
15	rs113413210	0	78982526	T	C
15	rs116890910	0	78982575	G	A
15	rs138606522	0	78982920	G	A
15	rs75611532	0	78983342	G	T
15	rs11638372	0	78983559	C	T
15	rs922692	0	78984214	C	A
15	rs76231650	0	78984328	A	T
15	rs28444683	0	78984507	C	A
15	rs117370250	0	78985269	G	A
15	rs28661610	0	78985317	G	A
15	rs3825806	0	78985342	C	A
15	rs117042958	0	78985433	C	T
15	rs12441736	0	78985641	T	C
15	rs6495316	0	78986101	T	A
15	rs78878951	0	78986563	G	A
15	rs77832859	0	78986643	T	C
15	rs8041651	0	78986758	G	T
15	rs8041377	0	78986805	A	G
15	rs12593207	0	78987225	G	A
15	rs1878396	0	78987229	C	T
15	rs62010552	0	78987686	T	C
15	rs76074408	0	78987885	A	G
15	rs1114829	0	78989821	G	A
15	rs8039600	0	78990300	G	A
15	rs7163236	0	78991292	C	A
15	rs6495317	0	78991716	A	C
15	rs11072790	0	78992025	C	T
15	rs7169223	0	78992116	A	G
15	rs6495318	0	78992137	G	C
15	rs115675615	0	78992473	C	G
15	rs72625802	0	78992811	G	A
15	rs2869552	0	78993600	T	C
15	rs117079963	0	78993786	C	T
15	rs7170552	0	78994066	A	C
15	rs7170563	0	78994094	A	G
15	rs188498155	0	78994202	G	A
15	rs148118188	0	78994671	C	T
15	rs12910627	0	78994933	G	C
15	rs117740579	0	78995050	G	A
15	rs12442575	0	78995488	G	A
15	rs12324870	0	78995801	C	T
15	rs11072791	0	78997076	C	A
15	rs147045734	0	78997159	C	A
15	rs1825089	0	78997562	A	C
15	rs12907178	0	78997922	A	G
15	rs79240244	0	78997973	G	A
15	rs12907511	0	78998061	C	G
15	rs80164146	0	78998747	C	T
15	rs139532585	0	78999458	C	T
15	rs11633519	0	78999552	A	G
15	rs190901152	0	78999553	G	A
15	rs11072792	0	78999911	A	G
15	rs4886581	0	78999999	C	T
15	rs12899940	0	79001699	C	T
15	rs1842561	0	79001959	T	C
15	rs117992188	0	79002345	T	C
15	rs117759551	0	79002480	C	T
15	rs12901241	0	79002662	A	G
15	rs12905273	0	79002755	A	G
15	rs62010554	0	79002832	A	G
15	rs35704045	0	79003292	G	C
15	rs11633170	0	79004642	C	T
15	rs12592823	0	79004643	G	A
15	rs35701817	0	79004968	A	G
15	rs11634543	0	79005504	C	T
15	rs59150332	0	79005519	C	G
15	rs11629824	0	79005524	T	G
15	rs11634628	0	79005579	G	A
15	rs78422066	0	79005847	A	G
15	rs11072793	0	79006442	G	A
15	rs11072794	0	79006582	T	C
15	rs76894428	0	79006825	C	T
15	rs62010555	0	79007555	G	A
15	rs2127900	0	79007561	G	A
15	rs181141278	0	79007678	C	T
15	rs140368953	0	79007856	A	G
15	rs11638490	0	79007950	C	T
15	rs9888691	0	79010046	T	C
15	rs4887078	0	79011073	C	T
15	rs78625331	0	79011209	A	C
15	rs75027621	0	79011480	A	C
15	rs62010556	0	79012311	G	A
15	rs58526289	0	79012418	T	C
15	rs34550457	0	79012476	G	A
15	rs2086484	0	79012543	T	C
15	rs112414080	0	79012702	G	T
15	rs7497235	0	79014517	G	A
15	rs200098670	0	79015438	A	G
15	rs59671175	0	79017933	A	G
15	rs151279413	0	79017950	G	A
15	rs1808065	0	79018698	G	A
15	rs11629637	0	79019024	C	T
15	rs11629639	0	79019086	A	G
15	rs3829786	0	79019546	C	A
15	rs899997	0	79019578	G	T
15	rs3813565	0	79019610	G	T
15	rs3813564	0	79019990	C	T
15	rs35583595	0	79020152	C	G
15	rs34563625	0	79020278	G	C
15	rs34422348	0	79020472	A	G
15	rs2869554	0	79021037	T	C
15	rs12901331	0	79021097	T	C
15	rs1814880	0	79021140	T	C
15	rs1814879	0	79021204	G	T
15	rs151331938	0	79021662	G	A
15	rs1809412	0	79021908	C	T
15	rs60191003	0	79022122	G	T
15	rs34225855	0	79022136	C	G
15	rs74508956	0	79022322	T	G
15	rs34067845	0	79023415	T	C
15	rs1825082	0	79023433	G	A
15	rs1825083	0	79023467	T	C
15	rs1825085	0	79023578	A	G
15	rs11639049	0	79023730	A	G
15	rs11639166	0	79023766	G	C
15	rs150942581	0	79023901	C	T
15	rs11639181	0	79024016	A	G
15	rs11639375	0	79024214	G	A
15	rs11639382	0	79024268	G	A
15	rs11639347	0	79024350	C	T
15	rs34099810	0	79024355	A	G
15	rs114467287	0	79024720	A	G
15	rs57342652	0	79024731	G	A
15	rs11072797	0	79024766	A	T
15	rs9920207	0	79024784	G	A
15	rs150133100	0	79025369	A	C
15	rs1994018	0	79025584	G	A
15	rs375260508	0	79025834	G	T
15	rs2415186	0	79026069	A	G
15	rs4887086	0	79026529	C	T
15	rs4887087	0	79026541	C	T
15	rs4886586	0	79026674	G	A
15	rs4887088	0	79026723	G	A
15	rs4886587	0	79026822	T	A
15	rs77288847	0	79027242	G	C
15	rs67775542	0	79027561	A	G
15	rs11072799	0	79027814	G	T
15	rs1809414	0	79028120	G	T
15	rs140675399	0	79028176	C	G
15	rs1809415	0	79028201	C	T
15	rs34653907	0	79028672	G	A
15	rs1383634	0	79029396	T	C
15	rs1825086	0	79029492	A	G
15	rs1383635	0	79029511	T	C
15	rs1904920	0	79029587	C	T
15	rs12906171	0	79029640	C	T
15	rs192629483	0	79029680	T	C
15	rs2219939	0	79029723	G	A
15	rs34552906	0	79029939	A	G
15	rs35741852	0	79029943	G	A
15	rs12901228	0	79030049	G	T
15	rs140599089	0	79030197	G	A
15	rs58717592	0	79030417	T	C
15	rs75150160	0	79030479	G	A
15	rs11856441	0	79030526	T	G
15	rs11853608	0	79030693	A	C
15	rs12907207	0	79031290	G	A
15	rs12906977	0	79031329	C	A
15	rs12906847	0	79031357	A	G
15	rs12907432	0	79031473	G	C
15	rs12907536	0	79031485	G	A
15	rs111573053	0	79031576	T	A
15	rs80100758	0	79031655	C	T
15	rs12913779	0	79032355	T	C
15	rs755998	0	79032469	C	T
15	rs117929688	0	79032550	C	G
15	rs2017091	0	79032744	G	A
15	rs2005263	0	79032825	C	T
15	rs62012588	0	79032942	G	A
15	rs111749499	0	79033009	A	G
15	rs2869571	0	79033018	G	A
15	rs2005057	0	79033025	G	C
15	rs113991567	0	79033072	A	G
15	rs147925231	0	79033227	C	T
15	rs2017295	0	79033269	G	A
15	rs2017296	0	79033274	A	C
15	rs2017297	0	79033278	T	C
15	rs78836635	0	79033445	G	A
15	rs7176070	0	79033489	T	C
15	rs56354501	0	79033520	A	G
15	rs12899201	0	79033534	G	A
15	rs12904489	0	79033925	T	A
15	rs8030335	0	79034124	G	A
15	rs8030090	0	79034260	A	G
15	rs8031513	0	79034276	T	C
15	rs7178741	0	79039274	C	A
15	rs113732489	0	79040170	C	T
15	rs56195905	0	79040317	A	C
15	rs8024463	0	79040357	G	T
15	rs78648100	0	79040479	G	A
15	rs117329966	0	79040492	G	A
15	rs12148817	0	79041128	A	G
15	rs139886268	0	79041196	G	A
15	rs12905116	0	79042734	T	A
15	rs79265862	0	79042756	G	A
15	rs3861181	0	79043370	C	A
15	rs3861180	0	79043393	A	G
15	rs4887091	0	79043580	T	C
15	rs4887092	0	79043675	T	C
15	rs59414039	0	79043766	T	C
15	rs12910831	0	79043801	T	C
15	rs4887094	0	79043864	C	T
15	rs12909668	0	79043949	A	G
15	rs34019568	0	79044233	C	T
15	rs11632672	0	79044330	A	G
15	rs2589373	0	79044865	C	T
15	rs7182993	0	79045014	G	A
15	rs7182694	0	79045030	C	T
15	rs7182567	0	79045054	A	G
15	rs184970993	0	79045735	C	T
15	rs11072800	0	79045857	A	G
15	rs2291196	0	79045985	C	T
15	rs150715412	0	79046164	C	T
15	rs1964562	0	79046491	C	G
15	rs2622821	0	79046693	A	G
15	rs12906835	0	79046989	A	G
15	rs3743068	0	79047285	G	T
15	rs12439049	0	79047435	T	C
15	rs374283193	0	79047567	C	G
15	rs2929154	0	79048551	A	G
15	rs3743065	0	79048569	C	T
15	rs8024939	0	79049237	C	T
15	rs59934757	0	79049413	C	T
15	rs59888683	0	79049464	C	T
15	rs55834964	0	79049766	C	A
15	rs147416656	0	79050267	G	A
15	rs7170423	0	79050434	C	T
15	rs2306469	0	79050573	C	T
15	rs2306468	0	79050575	A	G
15	rs2306467	0	79050576	G	C
15	rs2306466	0	79050644	A	G
15	rs7176492	0	79051264	C	T
15	rs80304363	0	79051385	G	C
15	rs78506389	0	79051400	C	T
15	rs7177143	0	79051453	G	A
15	rs1045130	0	79051721	G	A
15	rs12286	0	79051759	G	A
15	rs76701763	0	79052079	A	G
15	rs12438734	0	79052135	T	C
15	rs12438758	0	79052227	T	C
15	rs7182642	0	79052277	C	T
15	rs533797420	0	79052480	C	G
15	rs145339333	0	79052510	C	T
15	rs80126792	0	79052526	A	G
15	rs12906653	0	79052580	G	A
15	rs2869868	0	79052755	G	A
15	rs34115022	0	79052972	C	G
15	rs2002854	0	79053014	A	G
15	rs4887096	0	79053284	T	C
15	rs2010752	0	79053395	T	C
15	rs1809419	0	79053814	G	A
15	rs12916326	0	79054011	A	G
15	rs12916648	0	79054129	C	T
15	rs78995047	0	79054773	G	A
15	rs7495616	0	79054900	C	G
15	rs149889628	0	79055009	T	C
15	rs145429757	0	79055217	G	C
15	rs3934898	0	79055278	A	G
15	rs78874784	0	79055358	G	T
15	rs78073665	0	79055513	C	T
15	rs3736119	0	79056544	C	T
15	rs1809420	0	79056769	T	C
15	rs11633351	0	79056815	C	T
15	rs6495267	0	79057093	G	A
15	rs76106349	0	79057362	C	T
15	rs117541407	0	79057455	C	A
15	rs4243085	0	79057723	G	C
15	rs76539511	0	79057902	T	C
15	rs191980564	0	79057934	T	C
15	rs201951140	0	79058213	A	G
15	rs139364869	0	79058541	A	G
15	rs138153390	0	79058557	C	A
15	rs28699256	0	79058951	T	C
15	rs146662463	0	79058974	G	A
15	rs140478676	0	79058980	T	C
15	rs139248514	0	79059013	G	A
15	rs1810165	0	79059449	G	A
15	rs2904223	0	79059691	G	A
15	rs57051574	0	79060760	C	T
15	rs8043119	0	79061002	G	A
15	rs59709310	0	79061214	T	C
15	rs146379851	0	79061362	T	C
15	rs1807007	0	79062102	T	G
15	rs1807006	0	79062340	C	G
15	rs111775124	0	79062454	G	A
15	rs138238026	0	79063045	C	T
15	rs79509003	0	79063128	T	C
15	rs1809409	0	79063474	A	T
15	rs11635931	0	79064080	G	A
15	rs11635870	0	79064143	C	G
15	rs3784323	0	79064170	C	T
15	rs3784321	0	79064306	G	C
15	rs2869876	0	79064360	C	A
15	rs151036032	0	79064533	A	G
15	rs7174367	0	79064667	A	G
15	rs58692708	0	79064758	G	T
15	rs57945790	0	79064759	A	G
15	rs3743063	0	79065171	A	C
15	rs3743062	0	79065314	A	G
15	rs200008556	0	79065887	A	C
15	rs74405922	0	79066581	G	A
15	rs57708073	0	79066653	A	G
15	rs12900168	0	79066932	A	G
15	rs2277549	0	79067055	C	T
15	rs35934157	0	79067385	G	A
15	rs4887102	0	79067495	A	G
15	rs7171347	0	79067660	G	A
15	rs7171045	0	79067669	C	T
15	rs78632183	0	79067866	T	G
15	rs7171578	0	79067922	C	T
15	rs7171916	0	79067951	G	C
15	rs12438645	0	79068203	A	G
15	rs12906691	0	79068328	G	A
15	rs59275951	0	79068649	G	A
15	rs4887105	0	79068716	T	C
15	rs11854507	0	79069121	A	G
15	rs111354672	0	79069222	C	A
15	rs113034332	0	79069477	C	T
15	rs7161774	0	79069734	G	T
15	rs62012628	0	79070000	C	T
15	rs61671687	0	79070159	T	C
15	rs28722937	0	79070171	T	C
15	rs12907535	0	79070182	C	T
15	rs142351001	0	79070190	C	T
15	rs150840955	0	79070193	C	T
15	rs76283091	0	79070226	A	G
15	rs28700877	0	79070257	C	T
15	rs62012629	0	79070351	C	A
15	rs12907764	0	79070438	A	G
15	rs12913260	0	79071095	G	A
15	rs1077190	0	79071384	T	G
15	rs2004039	0	79071399	A	G
15	rs2004038	0	79071406	G	A
15	rs1077187	0	79071442	G	A
15	rs4886982	0	79071598	A	G
15	rs59697303	0	79071961	C	T
15	rs112321636	0	79072100	G	T
15	rs186846371	0	79072155	C	T
15	rs147259397	0	79073125	C	T
15	rs61226407	0	79073454	G	C
15	rs150930509	0	79073495	G	A
15	rs1021069	0	79073756	C	G
15	rs2921120	0	79073833	T	C
15	rs35474770	0	79074000	A	G
15	rs138297947	0	79074221	G	C
15	rs36061084	0	79074253	G	A
15	rs4887109	0	79074294	C	T
15	rs4886589	0	79074380	C	T
15	rs4886590	0	79074506	G	A
15	rs4886591	0	79074518	G	A
15	rs2046144	0	79074562	A	G
15	rs142352737	0	79075085	A	G
15	rs12050525	0	79075746	T	C
15	rs12440925	0	79075754	G	A
15	rs2904220	0	79076704	G	T
15	rs2869862	0	79076885	A	G
15	rs1825087	0	79077114	A	G
15	rs4887110	0	79077373	C	A
15	rs10851911	0	79077666	T	C
15	rs77338180	0	79078921	A	G
15	rs11072806	0	79079074	G	A
15	rs12899147	0	79079512	A	G
15	rs28419124	0	79079665	C	T
15	rs117336260	0	79079722	C	T
15	rs78690169	0	79079749	T	C
15	rs1994016	0	79080234	C	T
15	rs1994017	0	79080306	T	C
15	rs2869878	0	79080797	G	A
15	rs3743058	0	79080798	C	T
15	rs16970103	0	79081412	G	A
15	rs74760983	0	79081547	C	T
15	rs80153487	0	79081604	T	C
15	rs145903742	0	79081652	G	A
15	rs59017738	0	79081702	G	C
15	rs2277548	0	79082108	C	T
15	rs12905740	0	79082364	C	T
15	rs2277547	0	79082431	A	G
15	rs4886592	0	79082547	T	C
15	rs79808443	0	79082889	C	A
15	rs79304747	0	79082907	T	C
15	rs75190569	0	79082970	C	T
15	rs2277546	0	79083376	C	A
15	rs2277545	0	79083591	T	C
15	rs60960636	0	79083776	T	C
15	rs11639044	0	79083814	C	T
15	rs12438008	0	79084680	G	A
15	rs117498479	0	79084729	C	T
15	rs1564499	0	79084808	T	C
15	rs12903203	0	79084933	T	C
15	rs1976007	0	79085023	T	C
15	rs11631955	0	79085915	A	G
15	rs5017824	0	79085985	G	A
15	rs11632102	0	79086057	G	A
15	rs2904228	0	79086099	G	A
15	rs78943797	0	79086876	G	C
15	rs3784317	0	79088096	G	C
15	rs76372784	0	79088243	T	C
15	rs76818114	0	79088381	G	A
15	rs12437868	0	79088460	T	C
15	rs3743057	0	79089007	T	C
15	rs3825807	0	79089111	A	G
15	rs7177699	0	79089734	T	C
15	rs3743056	0	79090204	G	A
15	rs28610385	0	79090606	C	A
15	rs146298934	0	79091166	G	A
15	rs11638321	0	79092183	T	C
15	rs6495329	0	79092603	G	A
15	rs7173267	0	79092750	G	C
15	rs11634450	0	79093201	A	G
15	rs118163846	0	79093648	C	T
15	rs4887112	0	79093761	T	C
15	rs7169068	0	79094069	G	C
15	rs28691842	0	79094196	A	G
15	rs75892304	0	79094315	G	A
15	rs11856536	0	79094325	A	G
15	rs4887113	0	79095287	C	T
15	rs8041974	0	79096427	G	A
15	rs8042170	0	79096599	G	A
15	rs8025960	0	79096673	G	A
15	rs11630027	0	79096983	C	A
15	rs28542482	0	79098354	G	A
15	rs113458918	0	79098383	C	T
15	rs78493817	0	79098822	T	C
15	rs8038189	0	79099026	G	C
15	rs12592721	0	79099145	G	C
15	rs1564500	0	79099496	A	C
15	rs922693	0	79099538	G	A
15	rs12592762	0	79099640	A	G
15	rs77994198	0	79099697	G	A
15	rs76257233	0	79099768	A	T
15	rs6495330	0	79099938	C	G
15	rs8029039	0	79100871	G	C
15	rs61393924	0	79102980	G	C
15	rs117407330	0	79104437	C	T
15	rs62014860	0	79104601	C	T
15	rs35969124	0	79104793	T	C
15	rs58676916	0	79104915	G	A
15	rs7182809	0	79105106	G	C
15	rs11634042	0	79105350	C	T
15	rs7183257	0	79105381	G	A
15	rs7183621	0	79105576	G	A
15	rs1383636	0	79106220	G	A
15	rs62010961	0	79106848	C	G
15	rs75293524	0	79107035	G	A
15	rs62010962	0	79107149	G	A
15	rs12907065	0	79107355	A	G
15	rs11638020	0	79107724	G	A
15	rs3890715	0	79107862	C	A
15	rs3971829	0	79109052	A	G
15	rs4387568	0	79109514	C	G
15	rs28513584	0	79109856	G	A
15	rs9806363	0	79110302	A	G
15	rs34372090	0	79110735	C	T
15	rs74703012	0	79110977	T	C
15	rs4380028	0	79111093	C	T
15	rs11072807	0	79111517	A	G
15	rs7403593	0	79111962	A	G
15	rs7403728	0	79112016	T	G
15	rs75106109	0	79112424	C	T
15	rs12898392	0	79112432	G	A
15	rs56683682	0	79112524	G	T
15	rs12899452	0	79112550	T	A
15	rs12898292	0	79112603	A	G
15	rs12898712	0	79112622	G	T
15	rs12898452	0	79112628	C	A
15	rs8027833	0	79112837	T	C
15	rs8026598	0	79112938	A	G
15	rs6495333	0	79113215	G	A
15	rs7166340	0	79113293	C	T
15	rs7167853	0	79113318	T	C
15	rs7402370	0	79113400	C	A
15	rs7167056	0	79113484	G	T
15	rs7167242	0	79113541	G	A
15	rs7166770	0	79113568	A	G
15	rs7402376	0	79113570	A	G
15	rs9920493	0	79113846	A	C
15	rs12909317	0	79114419	G	T
15	rs28455815	0	79114453	C	T
15	rs28505515	0	79114477	C	G
15	rs56076311	0	79115120	A	G
15	rs8041064	0	79115388	A	G
15	rs66925868	0	79115406	A	G
15	rs7403608	0	79115570	A	G
15	rs12915192	0	79115585	G	A
15	rs7165902	0	79115872	T	G
15	rs7165075	0	79115965	G	A
15	rs11072809	0	79116893	C	A
15	rs58158830	0	79117032	C	T
15	rs6495335	0	79117133	G	T
15	rs8032908	0	79117436	G	C
15	rs117849266	0	79117772	A	C
15	rs12442476	0	79117856	G	A
15	rs55870734	0	79117917	A	T
15	rs7178051	0	79118296	C	T
15	rs7403714	0	79118650	C	T
15	rs9920968	0	79118747	G	A
15	rs117299599	0	79119035	T	C
15	rs58021857	0	79119229	C	A
15	rs142833262	0	79119367	A	G
15	rs61043060	0	79120277	T	C
15	rs146100798	0	79120404	T	A
15	rs62011001	0	79120467	G	A
15	rs76825533	0	79120539	A	G
15	rs62011002	0	79120578	C	T
15	rs8035093	0	79120670	T	C
15	rs7176187	0	79121373	T	C
15	rs4389113	0	79121739	G	A
15	rs7179953	0	79121776	C	T
15	rs4433781	0	79121835	A	T
15	rs141233437	0	79121881	C	T
15	rs4389112	0	79122099	G	A
15	rs4389111	0	79122225	G	A
15	rs138044108	0	79122376	A	G
15	rs4073322	0	79122541	G	C
15	rs4073321	0	79122598	T	C
15	rs72749206	0	79122948	G	A
15	rs62011003	0	79122979	G	A
15	rs7164479	0	79123054	C	T
15	rs7165042	0	79123338	C	G
15	rs7165081	0	79123396	C	G
15	rs7165733	0	79123505	G	A
15	rs7166764	0	79123509	T	G
15	rs7182529	0	79123631	T	C
15	rs7182716	0	79123753	T	C
15	rs7181432	0	79123779	C	T
15	rs7403708	0	79123885	T	C
15	rs7182103	0	79123946	G	T
15	rs10083696	0	79124016	G	A
15	rs10083697	0	79124039	G	A
15	rs4468572	0	79124475	T	C
15	rs4421942	0	79124525	T	A
15	rs4628927	0	79124616	A	T
15	rs76277789	0	79124790	C	G
15	rs67745769	0	79124832	G	A
15	rs74024464	0	79125155	G	A
15	rs7166405	0	79125327	A	G
15	rs75461664	0	79125403	C	A
15	rs11852830	0	79125429	A	T
15	rs79045062	0	79125464	G	A
15	rs76494103	0	79125587	G	T
15	rs6495337	0	79125689	C	G
15	rs8032842	0	79125849	G	A
15	rs60589519	0	79125949	G	A
15	rs8032771	0	79126059	A	G
15	rs8034274	0	79126155	T	C
15	rs150952466	0	79126212	G	A
15	rs78997594	0	79126328	A	G
15	rs80142372	0	79126380	C	T
15	rs62011004	0	79126536	C	T
15	rs12908341	0	79126561	T	G
15	rs7178750	0	79126909	G	A
15	rs58684007	0	79127530	C	G
15	rs57185710	0	79127644	G	A
15	rs8024048	0	79127907	G	A
15	rs75304690	0	79128028	A	G
15	rs6495338	0	79128030	C	T
15	rs6495339	0	79128272	T	C
15	rs6495340	0	79128396	A	G
15	rs4539564	0	79128499	G	A
15	rs7169511	0	79128665	T	C
15	rs7168915	0	79128889	G	A
15	rs56144940	0	79128907	T	A
15	rs59973885	0	79128960	T	C
15	rs12903613	0	79129076	G	T
15	rs56179040	0	79129096	C	G
15	rs116846929	0	79129129	A	G
15	rs12903668	0	79129320	A	G
15	rs80194439	0	79129565	T	C
15	rs8030937	0	79129587	G	T
15	rs8034804	0	79129600	C	T
15	rs118152271	0	79129779	T	G
15	rs8035039	0	79129823	A	G
15	rs7403094	0	79130230	C	T
15	rs7403100	0	79130288	C	T
15	rs74970028	0	79130290	G	A
15	rs7403155	0	79130424	G	A
15	rs4551997	0	79130433	G	A
15	rs118162838	0	79130455	G	C
15	rs75579690	0	79130935	C	T
15	rs77254561	0	79131017	A	T
15	rs8041607	0	79131365	A	G
15	rs57923940	0	79131520	C	T
15	rs57547095	0	79131638	G	A
15	rs61477430	0	79131705	T	C
15	rs11072810	0	79132206	T	C
15	rs11072811	0	79132330	A	C
15	rs11632963	0	79132644	G	A
15	rs7402877	0	79132814	T	C
15	rs6495341	0	79133026	C	T
15	rs6495342	0	79133038	C	T
15	rs7166501	0	79133739	C	T
15	rs7166723	0	79133848	C	T
15	rs8027870	0	79134045	A	G
15	rs62011027	0	79134261	T	A
15	rs8028410	0	79134267	C	T
15	rs8029173	0	79134568	G	A
15	rs28694044	0	79134718	A	T
15	rs28580532	0	79134724	C	T
15	rs4401016	0	79134791	G	A
15	rs12442036	0	79135418	C	T
15	rs28439027	0	79135478	A	C
15	rs8035783	0	79135481	T	G
15	rs7403393	0	79135802	C	G
15	rs7403438	0	79136048	C	T
15	rs62011028	0	79136110	G	A
15	rs7403442	0	79136123	A	G
15	rs74751255	0	79136158	G	A
15	rs56227704	0	79136372	A	G
15	rs12232282	0	79136525	T	C
15	rs4608303	0	79136713	T	C
15	rs75910069	0	79136856	G	T
15	rs79348124	0	79136879	A	T
15	rs141931673	0	79137670	G	A
15	rs4420501	0	79138478	A	T
15	rs4438276	0	79138565	A	G
15	rs4533253	0	79138841	T	C
15	rs4439728	0	79138908	A	G
15	rs62011029	0	79138973	G	A
15	rs11637783	0	79139000	T	C
15	rs56225615	0	79139370	C	T
15	rs8037017	0	79139441	A	C
15	rs8037171	0	79139478	C	A
15	rs56031815	0	79139542	G	A
15	rs118019212	0	79139602	C	T
15	rs141510540	0	79139603	G	A
15	rs8041818	0	79139831	C	T
15	rs149201087	0	79139849	T	C
15	rs143336822	0	79139911	G	T
15	rs11856903	0	79140017	A	G
15	rs62011032	0	79140034	T	C
15	rs62011033	0	79140091	G	C
15	rs11072812	0	79140111	C	T
15	rs11636545	0	79140348	C	T
15	rs112813907	0	79140456	T	G
15	rs4341710	0	79140460	C	T
15	rs79399727	0	79140540	C	A
15	rs62011034	0	79140609	G	A
15	rs4567668	0	79140692	T	C
15	rs11857877	0	79140838	G	C
15	rs145910518	0	79140901	A	G
15	rs4628930	0	79141026	T	C
15	rs4132786	0	79141588	G	A
15	rs4344704	0	79141703	T	A
15	rs7173743	0	79141784	T	C
15	rs147228279	0	79142159	G	C
15	rs11639335	0	79142307	A	G
15	rs144236039	0	79142388	T	G
15	rs12050535	0	79142950	C	T
15	rs11632020	0	79143759	C	T
15	rs7173955	0	79143857	A	G
15	rs7175271	0	79144509	A	G
15	rs7181240	0	79145126	G	A
15	rs7164529	0	79145798	G	A
15	rs12440662	0	79145923	A	C
15	rs7165139	0	79146243	C	T
15	rs34184420	0	79146300	G	T
15	rs75374350	0	79146349	T	C
15	rs117160332	0	79146388	C	T
15	rs118098962	0	79147620	A	G
15	rs75363638	0	79148478	T	C
15	rs76777764	0	79148633	C	T
15	rs12911870	0	79148650	C	T
15	rs368699258	0	79148663	C	T
15	rs62011036	0	79148786	C	T
15	rs34803085	0	79148813	G	A
15	rs145896377	0	79148850	C	T
15	rs57496361	0	79149002	T	C
15	rs76247098	0	79149113	G	C
15	rs78201944	0	79149981	G	A
15	rs75124555	0	79150090	T	C
15	rs7402487	0	79150195	G	T
15	rs76038412	0	79150671	A	G
15	rs58257692	0	79150871	T	C
15	rs7174727	0	79151286	G	A
15	rs12903249	0	79151860	C	T
15	rs12903542	0	79151999	C	T
15	rs75023556	0	79152085	C	T
15	rs7181033	0	79152414	C	T
15	rs5029904	0	79152422	C	G
15	rs187971223	0	79152626	C	G
15	rs12442152	0	79152877	A	G
15	rs77500044	0	79152897	T	C
15	rs117906053	0	79153733	C	T
15	rs62011050	0	79154022	C	T
15	rs12595538	0	79154453	A	T
15	rs11630014	0	79154738	C	T
15	rs2869887	0	79155033	G	T
15	rs4778909	0	79155088	C	T
15	rs61157089	0	79155412	T	C
15	rs116926173	0	79156101	C	T
15	rs74936331	0	79156454	C	T
15	rs117586689	0	79156768	G	C
15	rs62011052	0	79156983	T	C
15	rs7180375	0	79157379	T	C
15	rs4491476	0	79157405	G	A
15	rs6495346	0	79157755	T	C
15	rs56343754	0	79158770	G	A
15	rs75267298	0	79159047	G	A
15	rs139200248	0	79159240	G	C
15	rs78152946	0	79159343	G	C
15	rs12899800	0	79159730	T	G
15	rs12898532	0	79159764	A	G
15	rs11629759	0	79160167	C	T
15	rs8042186	0	79161572	G	A
15	rs8042187	0	79161576	G	A
15	rs139263802	0	79161749	A	G
15	rs8025870	0	79161776	C	T
15	rs57210923	0	79161867	G	A
15	rs7402286	0	79161906	G	C
15	rs8026077	0	79161955	A	C
15	rs75130740	0	79162106	T	C
15	rs149470839	0	79162308	G	A
15	rs62011055	0	79162757	C	T
15	rs142611473	0	79162866	T	G
15	rs7171615	0	79163022	C	T
15	rs74545338	0	79163331	A	T
15	rs4778738	0	79163602	G	A
15	rs4778740	0	79163667	A	G
15	rs11635498	0	79164315	C	T
15	rs76374592	0	79164493	T	C
15	rs62011056	0	79164495	G	A
15	rs113850146	0	79164950	C	A
15	rs8034658	0	79165441	G	T
15	rs76770078	0	79165610	G	A
15	rs8039140	0	79165797	G	A
15	rs59312571	0	79166619	A	C
15	rs10851913	0	79166822	C	T
15	rs10851914	0	79166838	C	G
15	rs11072813	0	79167118	C	T
15	rs75384806	0	79167146	A	G
15	rs77362013	0	79167260	T	C
15	rs79435848	0	79167320	C	T
15	rs56281795	0	79167563	G	A
15	rs8029659	0	79167603	A	G
15	rs8031280	0	79167759	T	C
15	rs77524213	0	79167830	G	A
15	rs72749233	0	79168040	A	G
15	rs181643365	0	79168411	C	G
15	rs76121039	0	79168729	G	C
15	rs62013160	0	79169087	C	T
15	rs75888439	0	79169265	T	C
15	rs143789094	0	79169288	T	G
15	rs11632720	0	79169499	C	T
15	rs12592618	0	79169533	G	A
15	rs4624135	0	79169728	A	G
15	rs59735519	0	79169980	C	T
15	rs116943315	0	79169991	G	T
15	rs56272008	0	79171239	G	T
15	rs76502319	0	79171427	A	G
15	rs8029496	0	79171539	T	A
15	rs12911969	0	79171576	C	T
15	rs8028352	0	79171580	C	G
15	rs8032867	0	79171627	G	A
15	rs113198676	0	79171707	G	A
15	rs4778858	0	79172011	C	T
15	rs4778627	0	79172276	A	G
15	rs17243470	0	79172766	T	G
15	rs17832351	0	79173005	A	G
15	rs8039144	0	79173260	A	T
15	rs117740268	0	79173292	A	G
15	rs16970179	0	79173442	A	G
15	rs734287	0	79173900	G	A
15	rs76675237	0	79174326	C	T
15	rs61009187	0	79174854	C	T
15	rs7497610	0	79174872	G	T
15	rs74733276	0	79175260	T	G
15	rs56963875	0	79175383	C	T
15	rs113265118	0	79176322	C	T
15	rs8027635	0	79176460	T	G
15	rs74742334	0	79176582	G	A
15	rs115957851	0	79176683	G	A
15	rs113542716	0	79176756	C	T
15	rs16970187	0	79177460	C	G
15	rs16970190	0	79177669	T	G
15	rs16970194	0	79178073	G	A
15	rs8037651	0	79178364	A	G
15	rs78027264	0	79178720	C	T
15	rs78972994	0	79178754	A	C
15	rs117662804	0	79178932	C	A
15	rs56687292	0	79179050	C	T
15	rs113634084	0	79179205	G	C
15	rs78835196	0	79179267	A	C
15	rs75268049	0	79180123	C	G
15	rs10519214	0	79181619	T	C
15	rs76022249	0	79181639	A	C
15	rs7179763	0	79181930	A	G
15	rs4778659	0	79183204	A	G
15	rs4778952	0	79183305	T	C
15	rs10519215	0	79183747	T	A
15	rs12440205	0	79184281	T	G
15	rs12443105	0	79184352	C	T
15	rs9806693	0	79184387	G	A
15	rs3803545	0	79184448	G	T
15	rs74835562	0	79185059	G	C
15	rs12050510	0	79185119	A	G
15	rs12050511	0	79185134	A	G
15	rs28408315	0	79185180	G	A
15	rs62013184	0	79185294	G	A
15	rs76730098	0	79185464	G	T
15	rs62013185	0	79185537	G	A
15	rs1836556	0	79185877	A	G
15	rs1435163	0	79185898	C	A
15	rs16970207	0	79186584	T	C
15	rs79987052	0	79186733	T	C
15	rs12050636	0	79186741	G	A
15	rs78029710	0	79186836	C	T
15	rs117462835	0	79186952	C	T
15	rs112817522	0	79187019	G	A
15	rs10519216	0	79187342	T	A
15	rs75732182	0	79188223	T	G
15	rs10519217	0	79188278	C	T
15	rs34449854	0	79188389	C	T
15	rs145963263	0	79188407	G	A
15	rs10444811	0	79188554	C	G
15	rs12437644	0	79188644	T	C
15	rs10519218	0	79189155	T	C
15	rs139202709	0	79189222	T	A
15	rs12438433	0	79189282	T	C
15	rs10519219	0	79190132	T	C
15	rs4622479	0	79190501	G	A
15	rs79697364	0	79190639	G	A
15	rs76624999	0	79190690	T	C
15	rs145981677	0	79190696	C	T
15	rs58807257	0	79191209	C	T
15	rs11857042	0	79191538	T	C
15	rs62013186	0	79192081	G	A
15	rs16970215	0	79192318	C	T
15	rs16970216	0	79192416	A	C
15	rs184010300	0	79192670	G	A
15	rs7171539	0	79192903	G	A
15	rs7171258	0	79192963	C	T
15	rs117665443	0	79193536	A	G
15	rs74783630	0	79193595	G	C
15	rs111708343	0	79193833	C	T
15	rs16970223	0	79194286	T	A
15	rs77556040	0	79194670	C	T
15	rs118056078	0	79194801	A	C
15	rs58105551	0	79194948	A	G
15	rs12592340	0	79195110	T	C
15	rs11636975	0	79195390	G	A
15	rs74248601	0	79195530	C	A
15	rs74793099	0	79196010	C	T
15	rs16970227	0	79196261	A	G
15	rs117639614	0	79196428	G	T
15	rs12593083	0	79196637	T	C
15	rs1036377	0	79197129	G	A
15	rs16970233	0	79197332	T	C
15	rs117626207	0	79197423	A	G
15	rs58848937	0	79198413	C	T
15	rs62013188	0	79198538	A	C
15	rs62013189	0	79198544	T	C
15	rs76164573	0	79198760	T	G
15	rs892787	0	79199298	C	G
15	rs1075965	0	79199526	A	C
15	rs34866535	0	79199622	G	T
15	rs117905573	0	79199895	A	T
15	rs16970242	0	79199918	G	A
15	rs77218429	0	79199939	A	G
15	rs79951170	0	79200094	A	G
15	rs79400220	0	79200287	G	A
15	rs79800329	0	79200385	T	C
15	rs16970244	0	79200402	T	C
15	rs16970248	0	79200472	T	C
15	rs16970254	0	79200522	T	G
15	rs117829433	0	79200609	A	T
15	rs111599361	0	79200722	C	T
15	rs62013191	0	79200840	A	G
15	rs62013192	0	79200956	G	C
15	rs12439583	0	79201108	T	C
15	rs7402463	0	79201236	T	A
15	rs80099244	0	79202208	T	G
15	rs62013193	0	79202362	C	T
15	rs34851962	0	79203038	A	C
15	rs138792981	0	79203058	T	C
15	rs60634495	0	79203130	T	C
15	rs62013196	0	79203210	T	C
15	rs12438191	0	79203574	A	G
15	rs79440330	0	79204101	T	C
15	rs79975633	0	79204333	T	C
15	rs8035305	0	79204360	G	C
15	rs8035028	0	79204411	A	G
15	rs1541965	0	79205126	G	A
15	rs147356617	0	79205259	T	G
15	rs144940003	0	79205965	T	C
15	rs145527459	0	79206075	G	A
15	rs79401761	0	79206347	C	T
15	rs73470371	0	79206697	T	C
15	rs60009001	0	79206793	G	A
15	rs59772922	0	79207466	T	C
15	rs73470375	0	79207623	A	G
15	rs76100873	0	79208386	C	T
15	rs8042638	0	79209085	A	G
15	rs80189365	0	79209177	A	G
15	rs4779081	0	79209332	T	A
15	rs4779082	0	79209644	C	A
15	rs78493226	0	79209965	A	G
15	rs77729189	0	79209981	A	G
15	rs113675468	0	79210598	C	G
15	rs139276073	0	79210717	C	T
15	rs78004896	0	79211660	C	T
15	rs6495351	0	79212118	C	T
15	rs75143874	0	79212142	C	T
15	rs78247130	0	79212406	A	C
15	rs73470383	0	79213596	C	T
15	rs5849	0	79214192	C	T
15	rs3129	0	79214215	C	T
15	rs894785	0	79214868	T	G
15	rs2289690	0	79215120	C	T
15	rs2289691	0	79215238	T	C
15	rs2289692	0	79215247	C	T
15	rs2289693	0	79215311	A	C
15	rs34577742	0	79215568	C	T
15	rs187949824	0	79215734	C	T
15	rs1968582	0	79215820	A	G
15	rs147865029	0	79216250	G	A
15	rs73470384	0	79216385	C	G
15	rs7182836	0	79217329	C	T
15	rs7161986	0	79217400	T	G
15	rs2289694	0	79217606	G	A
15	rs2289695	0	79217631	A	G
15	rs117238468	0	79217691	G	A
15	rs12440862	0	79217900	A	G
15	rs12441725	0	79218773	C	T
15	rs76893083	0	79218828	G	A
15	rs3784537	0	79218994	C	T
15	rs3784538	0	79219180	G	A
15	rs3784539	0	79219188	C	T
15	rs3784540	0	79219332	G	A
15	rs117870813	0	79219358	C	T
15	rs3825931	0	79219372	C	T
15	rs58119858	0	79219423	C	T
15	rs77926585	0	79219558	G	A
15	rs8039683	0	79220345	G	C
15	rs73470389	0	79220549	A	G
15	rs79123103	0	79220567	A	G
15	rs4779112	0	79220586	G	A
15	rs113816500	0	79220885	C	T
15	rs79480543	0	79220992	G	T
15	rs7163828	0	79221356	G	C
15	rs2289697	0	79221907	T	C
15	rs9302286	0	79222149	A	G
15	rs77792858	0	79222271	C	T
15	rs76274544	0	79222504	G	A
15	rs28699989	0	79222642	T	C
15	rs138931381	0	79222737	C	T
15	rs74481317	0	79222856	G	A
15	rs74828045	0	79222915	A	T
15	rs7496812	0	79222924	C	T
15	rs2289698	0	79223445	G	C
15	rs2289699	0	79223681	G	A
15	rs62013198	0	79224322	T	A
15	rs61504829	0	79224447	C	T
15	rs79721720	0	79224450	C	T
15	rs59238093	0	79224509	T	C
15	rs2289700	0	79224683	C	T
15	rs13345	0	79224747	C	T
15	rs74847893	0	79225025	G	C
15	rs78840655	0	79225710	C	T
15	rs12591571	0	79227111	A	C
15	rs16970287	0	79228257	A	G
15	rs8034542	0	79228371	A	G
15	rs79479542	0	79228396	G	A
15	rs1808757	0	79229017	G	C
15	rs12592898	0	79229199	A	G
15	rs111495139	0	79229232	A	G
15	rs12592959	0	79229251	G	A
15	rs78449029	0	79229462	G	A
15	rs62013199	0	79229644	A	G
15	rs16970296	0	79230092	A	G
15	rs75564875	0	79230389	T	G
15	rs112318964	0	79230567	C	T
15	rs62013200	0	79230737	G	T
15	rs118087960	0	79230859	A	G
15	rs10152868	0	79230969	A	G
15	rs78813423	0	79231005	T	C
15	rs62013227	0	79231046	G	T
15	rs74525211	0	79231059	C	T
15	rs10152892	0	79231203	A	C
15	rs12148472	0	79231478	T	C
15	rs11638844	0	79231518	A	G
15	rs10400902	0	79231616	A	G
15	rs113452494	0	79232126	G	C
15	rs145079300	0	79232179	C	T
15	rs11072815	0	79232319	A	G
15	rs11856301	0	79232330	T	C
15	rs28655102	0	79232700	C	T
15	rs77209233	0	79232863	G	C
15	rs148132577	0	79232870	A	T
15	rs10152587	0	79233225	T	C
15	rs10152589	0	79233255	T	C
15	rs4778716	0	79233626	A	G
15	rs190802245	0	79234072	G	A
15	rs2870085	0	79234268	T	C
15	rs10400877	0	79234378	A	T
15	rs10400881	0	79234384	G	C
15	rs34843303	0	79234470	T	C
15	rs77784974	0	79234824	G	C
15	rs11855406	0	79234864	A	G
15	rs34593439	0	79234957	G	A
15	rs3825932	0	79235446	T	C
15	rs73472313	0	79236063	A	G
15	rs77180290	0	79236640	G	A
15	rs11072817	0	79236815	G	A
15	rs11072818	0	79236933	A	G
15	rs1036937	0	79237180	C	A
15	rs1036938	0	79237247	C	G
15	rs2289702	0	79237293	C	T
15	rs1036939	0	79237324	C	A
15	rs375667376	0	79237516	G	C
15	rs181583992	0	79237524	C	T
15	rs77719589	0	79238656	C	T
15	rs56148823	0	79239174	T	C
15	rs12901830	0	79239449	T	G
15	rs1369324	0	79239719	A	G
15	rs12440097	0	79240045	C	G
15	rs74363180	0	79240471	G	A
15	rs62013229	0	79241400	C	T
15	rs62013230	0	79241543	C	T
15	rs78051932	0	79241544	G	A
15	rs78921128	0	79241674	G	C
15	rs16970344	0	79241976	G	A
15	rs117185937	0	79242096	T	C
15	rs4779153	0	79242271	A	G
15	rs62013231	0	79242581	C	T
15	rs2002832	0	79242739	C	T
15	rs145747371	0	79243153	C	T
15	rs56248637	0	79243188	C	T
15	rs56289610	0	79243220	A	C
15	rs876941	0	79243571	A	G
15	rs16970350	0	79243674	C	A
15	rs11072819	0	79244071	T	C
15	rs4779154	0	79245465	G	A
15	rs8035576	0	79245755	C	T
15	rs4779156	0	79245891	G	A
15	rs7175785	0	79246098	A	C
15	rs62013235	0	79246166	G	A
15	rs7177831	0	79246342	T	A
15	rs1550065	0	79247100	C	G
15	rs62013236	0	79247482	C	T
15	rs11635178	0	79247732	G	T
15	rs78764205	0	79247925	A	C
15	rs79569958	0	79247961	T	C
15	rs75157919	0	79248080	G	A
15	rs78130877	0	79248171	T	C
15	rs78601536	0	79248177	A	C
15	rs77207978	0	79248233	A	G
15	rs78626061	0	79248262	T	C
15	rs76555000	0	79248319	T	C
15	rs62013237	0	79248457	C	A
15	rs62013238	0	79248499	T	C
15	rs145260719	0	79248715	A	C
15	rs4779161	0	79248930	T	C
15	rs75508148	0	79249549	A	G
15	rs79384415	0	79249586	G	C
15	rs11632238	0	79249642	T	C
15	rs4408506	0	79250141	C	T
15	rs76542222	0	79250514	G	A
15	rs145121222	0	79250811	C	T
15	rs113420860	0	79251483	A	C
15	rs4778730	0	79253321	T	G
15	rs61117503	0	79255322	G	A
15	rs12443215	0	79256037	A	G
15	rs7183668	0	79256158	G	T
15	rs16970356	0	79256471	T	C
15	rs7163131	0	79256548	T	C
15	rs138232257	0	79257145	T	G
15	rs3759857	0	79257181	A	T
15	rs3759858	0	79257278	G	A
15	rs2869815	0	79258047	G	A
15	rs7175091	0	79258117	T	C
15	rs7174314	0	79258297	G	C
15	rs57533456	0	79258685	C	G
15	rs144430606	0	79258837	C	T
15	rs74582811	0	79258938	A	G
15	rs8039661	0	79259009	C	T
15	rs57623551	0	79261077	A	G
15	rs57850655	0	79261161	T	G
15	rs138808187	0	79261894	C	T
15	rs80180708	0	79262316	C	A
15	rs113073012	0	79262610	C	G
15	rs62011167	0	79262725	T	C
15	rs58911914	0	79263122	T	G
15	rs7183127	0	79263361	A	G
15	rs16970374	0	79263442	G	A
15	rs17245773	0	79263811	A	G
15	rs12148343	0	79263821	C	T
15	rs12101606	0	79264037	A	G
15	rs4238514	0	79264097	G	A
15	rs149704607	0	79264503	T	C
15	rs148887737	0	79264514	T	C
15	rs74024497	0	79264892	C	T
15	rs74024498	0	79264932	C	T
15	rs141926735	0	79264952	C	T
15	rs3743195	0	79265866	G	A
15	rs34640990	0	79266277	C	T
15	rs67674051	0	79266515	G	A
15	rs12903619	0	79266570	C	T
15	rs7174399	0	79266735	G	A
15	rs7175835	0	79266998	T	G
15	rs28774671	0	79267134	A	T
15	rs28758422	0	79267329	G	T
15	rs75019189	0	79267353	A	G
15	rs7175590	0	79267525	C	T
15	rs12914792	0	79267817	T	C
15	rs56060107	0	79268260	C	T
15	rs8026710	0	79268798	T	C
15	rs8026309	0	79269223	C	G
15	rs1867315	0	79269735	C	G
15	rs7173329	0	79270451	T	C
15	rs3743196	0	79270818	C	T
15	rs3743197	0	79270864	G	T
15	rs8038151	0	79271213	G	A
15	rs13379704	0	79271707	T	C
15	rs78820016	0	79272588	A	G
15	rs2278650	0	79273098	C	G
15	rs1036378	0	79273374	C	T
15	rs114048709	0	79273769	T	A
15	rs79957698	0	79273829	G	A
15	rs3825928	0	79273889	C	T
15	rs75080042	0	79273968	T	A
15	rs3743198	0	79273985	A	G
15	rs3743199	0	79274026	C	G
15	rs3743200	0	79274046	C	T
15	rs3743201	0	79274253	T	A
15	rs7168964	0	79274691	G	A
15	rs75790538	0	79275461	G	A
15	rs28407629	0	79275466	G	A
15	rs118176163	0	79275547	G	A
15	rs8036107	0	79276226	A	T
15	rs6495356	0	79276379	T	C
15	rs78604055	0	79276510	G	A
15	rs3803544	0	79277298	T	C
15	rs2230518	0	79277511	A	G
15	rs76012974	0	79277924	C	A
15	rs7167720	0	79278221	T	C
15	rs7167721	0	79278226	T	C
15	rs7167730	0	79278245	T	C
15	rs8033417	0	79278663	T	C
15	rs4778753	0	79279153	A	T
15	rs28566661	0	79279462	A	G
15	rs145368568	0	79280016	C	T
15	rs147246278	0	79283275	A	G
15	rs894783	0	79284743	C	T
15	rs3784528	0	79284812	T	A
15	rs894782	0	79285061	A	G
15	rs894781	0	79285825	A	G
15	rs56057581	0	79286043	G	A
15	rs56378114	0	79286052	C	T
15	rs3784530	0	79286257	C	T
15	rs3784531	0	79286340	T	A
15	rs3784532	0	79286402	G	A
15	rs55942507	0	79286557	T	C
15	rs3784533	0	79286600	T	A
15	rs74627166	0	79286808	C	T
15	rs11852922	0	79286899	G	A
15	rs11852934	0	79287101	C	T
15	rs12902783	0	79287553	G	A
15	rs6495358	0	79287710	C	A
15	rs3816284	0	79288559	A	G
15	rs76479283	0	79288894	G	A
15	rs754516	0	79288981	C	T
15	rs2870087	0	79289437	C	T
15	rs4352018	0	79290146	G	A
15	rs2304995	0	79290981	C	G
15	rs12914556	0	79291262	C	T
15	rs56267258	0	79291450	G	A
15	rs12900315	0	79291937	G	T
15	rs11072823	0	79292521	G	A
15	rs75410700	0	79292684	C	T
15	rs139098544	0	79293603	T	C
15	rs146119090	0	79294397	A	C
15	rs116868207	0	79294712	T	C
15	rs1562008	0	79296172	G	A
15	rs3825929	0	79296648	T	A
15	rs3784534	0	79296737	G	A
15	rs3784535	0	79297010	G	A
15	rs6495360	0	79297505	G	T
15	rs117011872	0	79297811	C	T
15	rs6495361	0	79298294	C	A
15	rs894780	0	79298523	G	A
15	rs894779	0	79299268	C	T
15	rs12915587	0	79300341	C	T
15	rs11635204	0	79300732	G	C
15	rs79878831	0	79301124	C	T
15	rs6495362	0	79301455	G	A
15	rs12101506	0	79301714	T	C
15	rs28660137	0	79302491	G	A
15	rs7169735	0	79303453	T	C
15	rs7161873	0	79303684	A	G
15	rs79059908	0	79304104	A	G
15	rs12101818	0	79304132	T	C
15	rs8025124	0	79304470	G	A
15	rs8036953	0	79306066	T	G
15	rs34628127	0	79306470	C	T
15	rs4778592	0	79307312	A	C
15	rs78223756	0	79307462	A	C
15	rs75186388	0	79307542	A	T
15	rs3816283	0	79307632	A	T
15	rs930538	0	79308215	C	T
15	rs2117586	0	79308658	A	G
15	rs8032724	0	79309078	C	T
15	rs28626563	0	79309096	C	T
15	rs1373203	0	79309257	G	A
15	rs28621627	0	79309349	T	C
15	rs74027007	0	79309401	T	G
15	rs1443656	0	79309970	A	G
15	rs16970441	0	79310256	T	G
15	rs2304994	0	79310288	G	A
15	rs11855004	0	79310337	A	G
15	rs75132634	0	79310387	G	A
15	rs11855058	0	79310544	A	G
15	rs75352192	0	79311160	G	T
15	rs12900613	0	79311376	G	C
15	rs7163079	0	79311435	C	T
15	rs2304993	0	79312330	G	A
15	rs61276093	0	79313050	T	C
15	rs112884081	0	79314601	G	C
15	rs12901912	0	79314806	C	A
15	rs12438126	0	79315254	C	T
15	rs529073053	0	79315520	A	G
15	rs117296430	0	79315803	A	C
15	rs78316304	0	79315817	T	G
15	rs2044227	0	79315964	C	G
15	rs12442230	0	79316105	T	G
15	rs62652901	0	79316563	C	T
15	rs12148401	0	79316704	C	T
15	rs4778801	0	79316767	G	A
15	rs139916956	0	79316888	C	T
15	rs4778802	0	79317232	C	T
15	rs2304992	0	79317602	C	T
15	rs4778601	0	79318909	C	G
15	rs9652433	0	79319073	C	T
15	rs75399633	0	79319227	C	T
15	rs28494503	0	79319253	G	C
15	rs28404144	0	79319541	T	A
15	rs56202352	0	79319594	T	A
15	rs4778603	0	79320459	T	A
15	rs7161801	0	79320845	T	A
15	rs10851915	0	79321517	C	A
15	rs1373202	0	79321788	A	C
15	rs75676382	0	79321878	G	A
15	rs7167515	0	79322191	C	T
15	rs75822675	0	79322206	A	G
15	rs4778812	0	79322605	T	C
15	rs74027009	0	79323070	C	T
15	rs140765861	0	79323502	C	T
15	rs75616922	0	79323561	A	C
15	rs2304991	0	79324419	A	G
15	rs2870094	0	79326158	T	C
15	rs34730957	0	79326190	C	T
15	rs1373201	0	79327168	G	A
15	rs1822471	0	79327227	T	G
15	rs16970460	0	79327633	T	G
15	rs736554	0	79327686	C	T
15	rs2016133	0	79327958	C	A
15	rs734447	0	79328013	G	A
15	rs734446	0	79328182	C	T
15	rs148833762	0	79328201	A	G
15	rs34685179	0	79328953	C	T
15	rs8038104	0	79328960	G	A
15	rs4344705	0	79329896	T	G
15	rs8025226	0	79330416	T	C
15	rs4280203	0	79330495	A	G
15	rs78413393	0	79330742	C	A
15	rs146384183	0	79331256	C	T
15	rs8029816	0	79331285	G	A
15	rs184871946	0	79331631	C	A
15	rs967204	0	79332086	T	C
15	rs71409208	0	79332227	T	G
15	rs78866737	0	79332986	C	T
15	rs10152417	0	79333228	A	G
15	rs10152443	0	79333427	C	T
15	rs11632649	0	79334460	A	G
15	rs75305229	0	79334767	C	T
15	rs4778846	0	79336252	G	C
15	rs4778847	0	79336507	T	C
15	rs75245053	0	79337959	C	T
15	rs28615659	0	79339836	A	G
15	rs16970495	0	79340044	G	A
15	rs77086471	0	79341439	G	A
15	rs7166598	0	79342669	T	C
15	rs75941875	0	79343469	G	A
15	rs12911414	0	79343534	A	G
15	rs117964594	0	79344066	A	C
15	rs12440502	0	79344324	T	G
15	rs77773016	0	79344377	C	T
15	rs11072824	0	79344416	C	T
15	rs75028387	0	79346651	A	C
15	rs73477325	0	79346856	T	C
15	rs28624697	0	79347179	A	C
15	rs62011240	0	79347269	T	C
15	rs997285	0	79347371	G	T
15	rs62011241	0	79347936	T	A
15	rs4778626	0	79348912	C	T
15	rs62011242	0	79349266	G	C
15	rs4778861	0	79349337	C	T
15	rs62011243	0	79350422	A	G
15	rs141746099	0	79350494	C	G
15	rs16970524	0	79350624	G	A
15	rs3816282	0	79350840	A	G
15	rs894784	0	79351176	G	T
15	rs62011244	0	79351930	G	A
15	rs12911829	0	79352139	C	T
15	rs11633133	0	79352523	A	T
15	rs11634225	0	79352692	A	G
15	rs4778628	0	79354160	C	T
15	rs57707390	0	79354423	G	A
15	rs56975391	0	79354818	C	T
15	rs79343508	0	79355030	C	A
15	rs11072825	0	79355216	T	C
15	rs141884433	0	79355639	C	T
15	rs987057	0	79355941	T	C
15	rs56010525	0	79356023	C	G
15	rs62011245	0	79356535	G	C
15	rs12443101	0	79356631	A	C
15	rs62011246	0	79356742	C	T
15	rs4778867	0	79357333	A	G
15	rs8026819	0	79357390	C	T
15	rs62011247	0	79357792	C	T
15	rs62011248	0	79357922	C	T
15	rs2009197	0	79358795	C	T
15	rs736827	0	79358866	A	G
15	rs744060	0	79359274	C	T
15	rs62011249	0	79359287	C	T
15	rs729650	0	79359310	C	T
15	rs744059	0	79359505	C	T
15	rs116110129	0	79359687	C	T
15	rs72732673	0	79360375	A	G
15	rs62011250	0	79360580	G	A
15	rs10152832	0	79361334	C	G
15	rs11629697	0	79362159	G	A
15	rs7166032	0	79365780	G	A
15	rs117748283	0	79366481	G	A
15	rs56117790	0	79367703	G	A
15	rs56319962	0	79367719	C	T
15	rs6495364	0	79367793	T	C
```
