## Supplementary material for "Characterization of shared and ancestry-specific signals driving complex traits using multi-ancestry fine-mapping": susiex_nc3.cs80.cs

```
CS_ID	SNP	BP	REF_ALLELE	ALT_ALLELE	REF_FRQ	BETA	SE	-LOG10P	CS_PIP	OVRL_PIP
1	rs2456020	78868398	T,T	C,C	0.753479,0.462302	-0.0366994,-0.0155515	0.00458751,0.00857375	14.9046,1.15676	0.185853	0.185922
1	rs569207	78873119	T,T	C,C	0.755467,0.518849	-0.0362133,-0.0158263	0.00460006,0.00855543	14.4584,1.19155	0.07206	0.072132
1	rs8042494	78908010	T,T	C,C	0.759443,0.530754	-0.0366416,-0.0132681	0.00462576,0.00856557	14.6285,0.915847	0.0716893	0.0717523
1	rs637137	78873976	A,A	T,T	0.755467,0.518849	-0.0360801,-0.0156251	0.00460006,0.00855543	14.358,1.16877	0.055575	0.0556467
1	rs576982	78870803	T,T	C,C	0.755467,0.517857	-0.0360343,-0.0160214	0.00460006,0.00855481	14.3236,1.21399	0.0554768	0.0555506
1	rs667282	78863472	C,C	T,T	0.755467,0.518849	-0.0360801,-0.0153327	0.00460006,0.00855543	14.358,1.13604	0.0526816	0.052752
1	rs3825845	78910258	T,T	C,C	0.761431,0.530754	-0.0362654,-0.0146227	0.00463892,0.00856557	14.269,1.05653	0.0411534	0.0412223
1	rs8043009	78908154	C,C	G,G	0.759443,0.266865	-0.0367336,-0.00694837	0.00462576,0.00966419	14.6981,0.325918	0.0382166	0.0382773
1	rs938682	78896547	A,A	G,G	0.242545,0.467262	0.0361771,0.0127034	0.0046128,0.00856774	14.3558,0.859636	0.035243	0.0353051
1	rs7177514	78907406	G,G	C,C	0.759443,0.267857	-0.0366416,-0.0069779	0.00462576,0.00965281	14.6285,0.328135	0.032877	0.0329376
1	rs8042374	78908032	G,G	A,A	0.759443,0.266865	-0.0366416,-0.00698613	0.00462576,0.00966419	14.6285,0.328135	0.0328283	0.0328889
1	rs6495308	78907656	C,C	T,T	0.759443,0.266865	-0.0365997,-0.00698613	0.00462576,0.00966419	14.5969,0.328135	0.030608	0.0306685
1	rs8042059	78907859	C,C	A,A	0.759443,0.266865	-0.0365997,-0.00698613	0.00462576,0.00966419	14.5969,0.328135	0.030608	0.0306685
1	rs7183604	78899213	C,C	T,T	0.242545,0.467262	0.0359958,0.0137183	0.0046128,0.00856774	14.2202,0.961218	0.0305393	0.030604
1	rs28669908	78910267	A,A	C,C	0.7833,0.875	-0.0373155,-0.020966	0.00479895,0.0129254	14.125,0.979696	0.0285006	0.0286136
1	rs11637630	78899719	A,A	G,G	0.242545,0.467262	0.0359077,0.0137183	0.0046128,0.00856774	14.1545,0.961218	0.0264012	0.026466
2	rs117986181	78636574	A,NA	G,NA	0.941352,NA	0.0335189,NA	0.00841466,NA	4.16788,NA	0.222827	0.23107
2	rs11634268	79264882	A,NA	C,NA	0.983101,NA	0.0529494,NA	0.0153396,NA	3.25425,NA	0.0162738	0.0484309
2	rs12442376	78559767	G,G	T,T	0.259443,0.238095	-0.0163499,-0.00713324	0.00451065,0.0100364	3.53872,0.321257	0.0142617	0.0178603
2	rs75088965	78691683	NA,C	NA,T	NA,0.970238	NA,0.0739909	NA,0.0251555	NA,2.48572	0.0102491	0.0261807
2	rs11636560	78592723	T,T	G,G	0.7833,0.891865	0.0162132,0.00320003	0.00479895,0.0137648	3.13737,0.0882214	0.00616867	0.00758955
2	rs73467147	78596313	T,T	C,C	0.7833,0.891865	0.0161216,0.00318767	0.00479895,0.0137648	3.10728,0.0878506	0.005792	0.00714222
2	rs142842807	78847487	A,NA	G,NA	0.99006,NA	0.055558,NA	0.01993,NA	2.27498,NA	0.00578266	0.011718
2	rs56299741	78588972	T,T	C,C	0.7833,0.891865	0.0163049,0.00326636	0.00479895,0.0137648	3.16762,0.0902164	0.0057018	0.00706671
2	rs142168350	78938271	NA,A	NA,G	NA,0.938492	NA,0.053989	NA,0.0177919	NA,2.61805	0.00562737	0.0146982
2	rs11635324	78592277	T,T	C,C	0.7833,0.891865	0.0160733,0.00320003	0.00479895,0.0137648	3.0915,0.0882214	0.00560604	0.00692109
2	rs11635815	78580271	G,G	C,C	0.7833,0.891865	0.0162615,0.00284082	0.00479895,0.0137648	3.15327,0.0775383	0.00549027	0.00681381
2	rs142086229	78853238	NA,C	NA,T	NA,0.948413	NA,0.0593619	NA,0.0193256	NA,2.6719	0.00536232	0.0139164
2	rs66994426	78578924	T,T	C,C	0.7833,0.891865	0.0162132,0.00262549	0.00479895,0.0137648	3.13737,0.0712304	0.00529302	0.00657785
2	rs7176976	78561891	G,G	A,A	0.204771,0.112103	-0.0157627,-0.00333443	0.00489958,0.0135492	2.88784,0.0938772	0.00510856	0.00628287
2	rs7183765	78601654	T,T	C,C	0.779324,0.892857	0.0155518,0.0032543	0.00476763,0.0138207	2.95606,0.089457	0.00494568	0.00609678
2	rs2280365	78585433	A,A	C,C	0.7833,0.891865	0.0160733,0.0031586	0.00479895,0.0137648	3.0915,0.086979	0.00486425	0.00606414
2	rs8025999	78559999	A,A	G,G	0.172962,0.112103	-0.0170264,-0.00425231	0.00522759,0.0135492	2.94851,0.122836	0.00477907	0.0057851
2	rs6996	78573487	T,T	A,A	0.7833,0.891865	0.0159817,0.00236565	0.00479895,0.0137648	3.06165,0.0637145	0.00450207	0.00562904
2	rs2037347	78558509	A,A	G,G	0.172962,0.112103	-0.0168837,-0.00414811	0.00522759,0.0135492	2.90689,0.119479	0.00436866	0.0053057
2	rs188652069	78850703	NA,G	NA,C	NA,0.958333	NA,-0.0607116	NA,0.0213919	NA,2.34305	0.00378051	0.00952602
2	rs76074408	78987885	G,G	A,A	0.971173,0.826389	-0.0306311,-0.0242153	0.0118166,0.0112855	2.02064,1.49624	0.0037435	0.0088202
2	rs188467750	78906161	NA,A	NA,G	NA,0.952381	NA,-0.0586401	NA,0.0200728	NA,2.4578	0.00372499	0.00927494
2	rs140415071	79222693	T,NA	C,NA	0.993042,NA	0.0367681,NA	0.0237851,NA	0.913132,NA	0.00364507	0.00970273
2	rs6495288	78594485	T,T	C,C	0.576541,0.703373	0.0120033,-0	0.00400146,0.00935847	2.56828,-0	0.00360758	0.00510608
2	rs118084625	78487042	NA,T	NA,C	NA,0.990079	NA,-0.109721	NA,0.0431319	NA,1.96002	0.00343544	0.00856099
2	rs140339604	78858745	A,NA	G,NA	0.99006,NA	0.0516932,NA	0.01993,NA	2.02255,NA	0.00339402	0.00696519
2	rs8027099	78529943	C,C	T,T	0.859841,0.856151	0.0166493,0.0205367	0.00569534,0.0121808	2.46051,1.03718	0.00338676	0.00442185
2	rs8026517	78530166	C,C	G,G	0.858847,0.856151	0.0166864,0.0205693	0.00567854,0.0121808	2.48174,1.03961	0.00331496	0.00433814
2	rs12593207	78987225	A,A	G,G	0.90159,0.72619	-0.0366662,-0.0172031	0.00663768,0.00958635	7.47956,1.1383	0.00296186	0.00748023
2	rs113415057	78602576	C,C	T,T	0.779324,0.891865	0.0146758,0.00296241	0.00476763,0.0137648	2.68143,0.081132	0.00277529	0.00352379
2	rs56094647	78600166	A,A	T,T	0.7833,0.892857	0.0148597,0.00552039	0.00479895,0.0138207	2.70806,0.161417	0.00270519	0.00343384
2	rs12900519	78949127	T,T	C,C	0.077535,0.252976	-0.0208552,0.0269594	0.00739291,0.00983323	2.31985,2.21375	0.00265972	0.00592602
2	rs8024207	78526301	A,A	G,G	0.847913,0.847222	0.0109663,0.0265475	0.00550577,0.0118816	1.33354,1.59413	0.00251163	0.00361042
2	rs4887075	78953131	T,T	C,C	0.076541,0.220238	-0.0209482,0.0275999	0.00743676,0.0103152	2.31428,2.12737	0.00246509	0.00544995
2	rs6495312	78959322	C,C	T,T	0.076541,0.256944	-0.0211682,0.0268561	0.00743676,0.00978302	2.35446,2.21839	0.00238826	0.00530025
2	rs55639638	78523320	T,T	G,G	0.848907,0.849206	0.0109099,0.0268664	0.00552061,0.0119455	1.31757,1.6107	0.00238381	0.00344976
2	rs34757410	78593343	T,T	G,G	0.661034,0.818452	0.0114278,-0.0052786	0.00417686,0.0110895	2.20624,0.19786	0.00237698	0.00336397
2	rs56942697	78523619	T,T	C,C	0.849901,0.847222	0.0107172,0.0267817	0.00553562,0.0118816	1.27685,1.61631	0.002328	0.00337446
2	rs8032174	78523968	T,T	C,C	0.848907,0.847222	0.0108646,0.0265831	0.00552061,0.0118816	1.30921,1.5975	0.00228421	0.00331023
2	rs183612078	78850697	NA,G	NA,A	NA,0.94246	NA,-0.0484889	NA,0.0183564	NA,2.08337	0.00226996	0.00569464
2	rs60677474	78603065	A,A	G,G	0.573559,0.712302	0.01121,0.00275863	0.0039978,0.00944284	2.297,0.113408	0.00222814	0.00320463
2	rs143592797	79328228	C,NA	A,NA	0.988072,NA	0.040895,NA	0.0182119,NA	1.60669,NA	0.00222626	0.00595771
2	rs11072745	78525008	A,A	G,G	0.848907,0.847222	0.010861,0.0263483	0.00552061,0.0118816	1.30854,1.57538	0.00219172	0.00317756
2	rs11072746	78525016	C,C	A,A	0.848907,0.847222	0.0108199,0.0263011	0.00552061,0.0118816	1.30098,1.57096	0.00214033	0.0031075
2	rs145957783	78849290	NA,T	NA,G	NA,0.950397	NA,0.0525456	NA,0.0196877	NA,2.11868	0.00211178	0.0054474
2	rs7170960	78583818	T,T	C,C	0.661034,0.826389	0.0111549,-0.00694373	0.00417686,0.0112855	2.12088,0.268918	0.00207751	0.00293568
2	rs56334336	78472393	G,NA	A,NA	0.912525,NA	0.0141799,NA	0.00699802,NA	1.36921,NA	0.00200271	0.00553482
2	rs147976590	78603728	NA,A	NA,G	NA,0.987103	NA,0.0875196	NA,0.0378862	NA,1.68017	0.0020005	0.00506347
2	rs35078436	78524868	T,T	A,A	0.848907,0.847222	0.0105965,0.0263011	0.00552061,0.0118816	1.2602,1.57096	0.00196644	0.0028765
2	rs59398201	78492105	G,G	C,C	0.951292,0.97619	0.0202935,0.063904	0.00918509,0.0280389	1.56628,1.64474	0.00190169	0.0045346
2	rs138343299	78964289	NA,A	NA,G	NA,0.974206	NA,0.065729	NA,0.0269663	NA,1.83	0.0018542	0.00474247
2	rs12593043	78953346	A,A	T,T	0.075547,0.219246	-0.0208956,0.0268995	0.0074815,0.0103319	2.28211,2.03496	0.00184487	0.00409305
2	rs11855610	78517329	G,G	T,T	0.848907,0.848214	0.0109119,0.0270475	0.00552061,0.0119134	1.31794,1.63476	0.00181907	0.00270461
2	rs143336822	79139911	NA,T	NA,G	NA,0.978175	NA,-0.0658913	NA,0.0292559	NA,1.61426	0.00180684	0.00458805
2	rs6495287	78594447	T,T	C,C	0.662028,0.827381	0.0109324,-0.00600637	0.00417985,0.0113111	2.05013,0.225184	0.00180594	0.0025577
2	rs139263802	79161749	NA,G	NA,A	NA,0.977182	NA,-0.0644918	NA,0.0286274	NA,1.6149	0.0018033	0.00458187
2	rs939243	78535281	C,C	T,T	0.533797,0.690476	-0.0110711,-0.00746427	0.00396336,0.00924659	2.28264,0.377242	0.00178847	0.00321212
2	rs8034028	78958788	C,C	T,T	0.095427,0.295635	-0.0165354,0.0236798	0.00672949,0.00936756	1.85374,1.9402	0.00175939	0.00384133
2	rs62011375	78485216	T,T	G,G	0.951292,0.975198	0.0207716,0.0598876	0.00918509,0.0274863	1.62467,1.53246	0.00175585	0.00418006
2	rs932218	78535050	C,C	T,T	0.166998,0.130952	-0.0154843,-0.0131829	0.00530104,0.0126714	2.45728,0.525535	0.00175423	0.00229064
2	rs74545338	79163331	NA,T	NA,A	NA,0.977182	NA,-0.0639596	NA,0.0286274	NA,1.59399	0.00173737	0.00441358
2	rs117706925	78462258	A,NA	G,NA	0.978131,NA	0.0272132,NA	0.0135185,NA	1.35545,NA	0.00173731	0.00377849
2	rs8032417	78569930	G,G	A,A	0.725646,0.765873	0.0131562,0.00736602	0.0044312,0.0100948	2.52466,0.332002	0.00167765	0.0023508
2	rs62009348	78478622	G,G	A,A	0.951292,0.975198	0.0211657,0.0574518	0.00918509,0.0274863	1.67361,1.43652	0.00163328	0.00388274
2	rs11638991	78569950	G,G	A,A	0.725646,0.765873	0.0131076,0.00720931	0.0044312,0.0100948	2.50916,0.323188	0.00160972	0.00225946
2	rs7166405	79125327	G,G	A,A	0.070577,0.517857	-0.0233446,-0.00743234	0.00771971,0.00855481	2.60303,0.414582	0.00159754	0.00397304
2	rs62621402	78587970	NA,C	NA,T	NA,0.986111	NA,0.0803062	NA,0.0365264	NA,1.55428	0.00159395	0.00403516
2	rs147567143	78667005	NA,A	NA,G	NA,0.978175	NA,0.0619839	NA,0.0292559	NA,1.46702	0.00159171	0.00401902
2	rs77376231	78428012	A,NA	G,NA	0.921471,NA	0.0148018,NA	0.00734995,NA	1.35632,NA	0.00159054	0.00427335
2	rs62009347	78478394	C,C	G,G	0.951292,0.975198	0.0210667,0.0571395	0.00918509,0.0274863	1.66125,1.42443	0.00156301	0.00371655
2	rs17674205	78461457	G,NA	A,NA	0.915507,NA	0.0141699,NA	0.00710883,NA	1.33506,NA	0.00150396	0.00410601
2	rs138792981	79203058	NA,C	NA,T	NA,0.982143	NA,0.0734798	NA,0.0322783	NA,1.6417	0.00149821	0.00376667
2	rs181643365	79168411	NA,G	NA,C	NA,0.982143	NA,0.0735846	NA,0.0322783	NA,1.6454	0.00145827	0.00367173
2	rs117849714	79327299	G,NA	A,NA	0.975149,NA	-0.0336117,NA	0.0127009,NA	2.08964,NA	0.00143564	0.00351218
2	rs187971223	79152626	NA,G	NA,C	NA,0.983135	NA,0.0755757	NA,0.0331973	NA,1.64183	0.00143476	0.0036204
2	rs191392179	79067958	T,NA	C,NA	0.973161,NA	0.0343562,NA	0.0122339,NA	2.30272,NA	0.00143396	0.00307744
2	rs8024521	79281224	A,NA	G,NA	0.882704,NA	0.019111,NA	0.00614455,NA	2.7283,NA	0.00143377	0.00369835
2	rs3971872	78942035	C,C	T,T	0.089463,0.214286	-0.0163604,0.0301571	0.00692738,0.0104178	1.74014,2.42087	0.00140927	0.00325703
2	rs117906053	79153733	NA,T	NA,C	NA,0.977182	NA,-0.0604914	NA,0.0286274	NA,1.46098	0.0013734	0.00348484
2	rs16969575	78498913	NA,T	NA,C	NA,0.883929	NA,0.0266899	NA,0.0133454	NA,1.34191	0.00135917	0.00336776
2	rs4886564	78530837	C,C	T,T	0.835984,0.577381	-0.0132618,-0.00314651	0.00533946,0.00865361	1.88602,0.144995	0.0013571	0.00260394
2	rs56308433	78499612	NA,T	NA,C	NA,0.883929	NA,0.0262911	NA,0.0133454	NA,1.31128	0.00128541	0.00318512
2	rs744060	79359274	T,T	C,C	0.77833,0.429563	0.00169495,-0.0229504	0.00475997,0.00863547	0.141597,2.10415	0.00128515	0.00317335
2	rs4887017	78504662	G,G	A,A	0.32505,0.272817	-0.00574691,-0.0240834	0.00422113,0.00959722	0.761033,1.91745	0.00127618	0.00355461
2	rs78874784	79055358	NA,T	NA,G	NA,0.952381	NA,-0.0412427	NA,0.0200728	NA,1.39889	0.00124996	0.00317258
2	rs72734675	78535287	A,A	G,G	0.719682,0.770833	-0.0108469,0.0013827	0.00440194,0.0101706	1.86218,0.0497032	0.00124461	0.0023948
2	rs62009353	78484602	G,G	A,A	0.951292,0.975198	0.0201222,0.0569633	0.00918509,0.0274863	1.54561,1.41764	0.00124342	0.00296422
2	rs12595538	79154453	T,T	A,A	0.628231,0.765873	-0.00822558,-0.0287073	0.00409113,0.0100948	1.35292,2.35082	0.00122074	0.00308474
2	rs200090291	78929520	NA,C	NA,T	NA,0.987103	NA,0.0723663	NA,0.0378862	NA,1.25088	0.00119933	0.00295899
2	rs59839442	78533038	C,C	T,T	0.860835,0.860119	0.0150884,0.0171515	0.00571235,0.0123238	2.08316,0.78515	0.00113848	0.00155203
2	rs529073053	79315520	NA,G	NA,A	NA,0.947421	NA,0.0386653	NA,0.0191524	NA,1.36145	0.00113221	0.00282381
2	rs74024190	78501152	NA,C	NA,T	NA,0.883929	NA,0.0253634	NA,0.0133454	NA,1.24137	0.00113065	0.00280263
2	rs11072747	78532385	C,C	T,T	0.861829,0.860119	0.0148713,0.0174595	0.00572955,0.0123238	2.02483,0.805315	0.00111784	0.00152728
2	rs11629630	78565414	G,G	A,A	0.809145,0.894841	0.013655,0.00934334	0.00503123,0.013935	2.1774,0.298827	0.00111782	0.00150308
2	rs8182033	78543520	T,T	C,C	0.715706,0.419643	-0.0123549,-0.00105645	0.00438317,0.00866195	2.3168,0.0443475	0.0011129	0.00218963
2	rs1010389	78534110	A,A	G,G	0.863817,0.860119	0.0151398,0.0166898	0.00576457,0.0123238	2.06395,0.755353	0.00110552	0.00151012
2	rs1980229	78533652	C,C	T,T	0.860835,0.860119	0.0150026,0.0167906	0.00571235,0.0123238	2.06395,0.761814	0.00105831	0.00144695
2	rs12906684	78593263	T,T	A,A	0.515905,0.385913	-0.0116376,0.00121263	0.0039563,0.00878099	2.48601,0.05053	0.00103348	0.00169874
2	rs967821	78567853	T,T	G,G	0.809145,0.894841	0.013882,0.0073753	0.00503123,0.013935	2.23695,0.224301	0.00102376	0.0013788
2	rs148132577	79232870	NA,T	NA,A	NA,0.981151	NA,0.064943	NA,0.0314332	NA,1.41091	0.000997464	0.00250641
2	rs1980230	78533710	C,C	T,T	0.860835,0.860119	0.0148717,0.0167375	0.00571235,0.0123238	2.03483,0.75841	0.000996482	0.00136778
2	rs11633822	78538062	G,G	C,C	0.862823,0.871032	0.0147395,0.017109	0.00574696,0.012754	1.9861,0.745287	0.000989597	0.00135181
2	rs139276073	79210717	NA,T	NA,C	NA,0.978175	NA,-0.0533979	NA,0.0292559	NA,1.16768	0.000983453	0.0024001
2	rs11072822	79266660	T,NA	C,NA	0.888668,NA	0.0193975,NA	0.00628579,NA	2.69269,NA	0.000978193	0.00253442
2	rs11633763	78537744	C,C	G,G	0.862823,0.871032	0.0146986,0.0170248	0.00574696,0.012754	1.97722,0.740117	0.000965177	0.00132016
2	rs58911914	79263122	G,G	T,T	0.904573,0.897817	-0.00873711,0.0374451	0.00672948,0.014113	0.711812,2.09841	0.000959428	0.00231378
2	rs149174720	78544652	NA,A	NA,G	NA,0.983135	NA,-0.0640393	NA,0.0331973	NA,1.26983	0.000955333	0.00235471
2	rs35907575	78388120	A,NA	G,NA	0.959245,NA	0.0198681,NA	0.00999958,NA	1.32851,NA	0.000948131	0.00237224
2	rs72734606	78527950	C,NA	T,NA	0.95328,NA	-0.0135361,NA	0.0093687,NA	0.82825,NA	0.000932261	0.00201987
2	rs58092270	78472186	C,C	T,T	0.920477,0.90377	0.0138074,-0.00556691	0.0073078,0.014495	1.23034,0.154321	0.000919581	0.00264045
2	rs11633894	78537981	A,A	G,G	0.862823,0.871032	0.0145626,0.0170567	0.00574696,0.012754	1.94776,0.742072	0.000915148	0.00125678
2	rs17402697	78590625	T,T	C,C	0.812127,0.894841	0.0140642,0.00787728	0.00506169,0.013935	2.26281,0.242697	0.000908953	0.00124296
2	rs74627166	79286808	T,T	C,C	0.855865,0.515873	-0.0137221,0.00241204	0.00562927,0.00855366	1.83021,0.109048	0.000903666	0.00230979
2	rs11637790	78537363	C,C	T,T	0.862823,0.871032	0.0145626,0.0169197	0.00574696,0.012754	1.94776,0.733691	0.000903376	0.00124079
2	rs7183158	78546903	A,A	G,G	0.708748,0.399802	-0.0122211,-0.000504162	0.0043517,0.00872637	2.3028,0.0204843	0.000896624	0.00177793
2	rs11853262	78596034	A,A	G,G	0.486083,0.626984	0.0116363,-0.000302966	0.00395583,0.00883916	2.48601,0.0120401	0.000879114	0.00144888
2	rs7173851	78578659	G,G	T,T	0.483101,0.614087	0.0116856,-0.00142747	0.00395656,0.00878099	2.50277,0.0600505	0.000877185	0.00145376
2	rs75941875	79343469	NA,A	NA,G	NA,0.889881	NA,-0.0248787	NA,0.0136555	NA,1.16449	0.000865761	0.00216187
2	rs1985078	78665555	A,A	C,C	0.890656,0.997024	0.00873915,-0.202872	0.00633559,0.078473	0.775262,2.01185	0.000858033	0.00210094
2	rs75132634	79310387	NA,A	NA,G	NA,0.91369	NA,-0.0261591	NA,0.0152221	NA,1.06699	0.000856829	0.00211915
2	rs146703613	79057182	A,NA	T,NA	0.984095,NA	0.0485338,NA	0.0158037,NA	2.67097,NA	0.000853884	0.00218193
2	rs74024192	78505461	NA,C	NA,T	NA,0.890873	NA,0.0240599	NA,0.0137097	NA,1.1009	0.000849203	0.00209656
2	rs147069848	78796366	NA,T	NA,C	NA,0.964286	NA,0.0454479	NA,0.0230345	NA,1.31433	0.000841662	0.00209918
2	rs117763346	78843296	A,NA	G,NA	0.980119,NA	0.0384727,NA	0.0141639,NA	2.18027,NA	0.000837607	0.00206626
2	rs77180290	79236640	NA,A	NA,G	NA,0.970238	NA,-0.0468465	NA,0.0251555	NA,1.20367	0.000831239	0.00207164
2	rs12440298	78927589	T,T	G,G	0.015905,0.180556	0.0398405,0.00605606	0.0158035,0.0111132	1.93172,0.232257	0.000823187	0.00209798
2	rs34524350	79275755	A,NA	G,NA	0.887674,NA	0.0178973,NA	0.00626142,NA	2.37074,NA	0.000819393	0.0021206
2	rs28483565	78665540	T,T	G,G	0.890656,0.997024	0.00878628,-0.201028	0.00633559,0.078473	0.781206,1.98235	0.000817063	0.00200046
2	rs56186834	78571113	T,T	C,C	0.724652,0.756944	-0.0107955,0.00222039	0.00442623,0.00996594	1.83184,0.0842347	0.000815885	0.0015591
2	rs56287085	78505530	NA,A	NA,G	NA,0.890873	NA,0.0237173	NA,0.0137097	NA,1.0776	0.000815353	0.00201313
2	rs4624138	78663003	T,T	G,G	0.887674,0.997024	0.010223,-0.193048	0.00626142,0.078473	0.989139,1.85725	0.000815015	0.0019807
2	rs111749499	79033009	NA,G	NA,A	NA,0.975198	NA,0.0543684	NA,0.0274863	NA,1.31942	0.000790259	0.00200312
2	rs147728918	78838733	NA,A	NA,G	NA,0.965278	NA,0.0344666	NA,0.0233493	NA,0.854156	0.00078532	0.00194199
2	rs76907524	78659127	NA,A	NA,G	NA,0.96627	NA,0.041481	NA,0.023678	NA,1.09803	0.000765796	0.00188661
2	rs139365162	78412936	C,NA	G,NA	0.976143,NA	-0.0201548,NA	0.0129561,NA	0.921546,NA	0.000765056	0.00194705
2	rs11632649	79334460	G,G	A,A	0.738569,0.824405	0.0106166,0.0163095	0.00449951,0.0112351	1.73757,0.833876	0.000756999	0.00170017
2	rs73465317	79274456	G,NA	C,NA	0.887674,NA	0.017652,NA	0.00626142,NA	2.31741,NA	0.000753522	0.00194868
2	rs138195617	78810163	NA,A	NA,T	NA,0.97619	NA,-0.0430585	NA,0.0280389	NA,0.904417	0.000750928	0.00186247
2	rs870731	78604485	T,T	G,G	0.659046,0.827381	0.00957795,-0.00394958	0.00417094,0.0113111	1.66443,0.138491	0.000749942	0.00110499
2	rs140814604	79300278	T,NA	C,NA	0.984095,NA	0.0398445,NA	0.0158037,NA	1.93199,NA	0.000742126	0.00203562
2	rs12910083	78384669	T,NA	C,NA	0.956262,NA	0.0181732,NA	0.00966771,NA	1.22085,NA	0.000735487	0.00181479
2	rs10519218	79189155	C,C	T,T	0.875746,0.94246	-0.0118054,-0.0473657	0.0059937,0.0183564	1.31086,2.00566	0.00073136	0.00187296
2	rs11636975	79195390	A,A	G,G	0.875746,0.943452	-0.0124332,-0.0466662	0.0059937,0.018507	1.41972,1.9324	0.000729466	0.00186564
2	rs12592340	79195110	C,C	T,T	0.810139,0.125	0.00953488,0.0289177	0.00504129,0.0129254	1.23228,1.59742	0.000711634	0.00180213
2	rs17402006	78565188	C,C	T,T	0.729622,0.759921	-0.00991035,0.00289259	0.00445148,0.0100079	1.58513,0.112069	0.000705229	0.00133276
2	rs145527459	79206075	NA,A	NA,G	NA,0.993056	NA,-0.0881757	NA,0.0514752	NA,1.0619	0.000701559	0.00174549
2	rs56229935	78565616	G,G	A,A	0.729622,0.759921	-0.00991035,0.00208679	0.00445148,0.0100079	1.58513,0.0784035	0.000690432	0.00130435
2	rs8026479	79277896	T,NA	A,NA	0.885686,NA	0.0171727,NA	0.0062137,NA	2.24297,NA	0.000688857	0.00179027
2	rs117900811	79304655	T,NA	C,NA	0.984095,NA	0.0392813,NA	0.0158037,NA	1.88826,NA	0.000688739	0.00188602
2	rs56291665	78548314	T,T	C,C	0.860835,0.902778	0.0138217,0.0201595	0.00571235,0.0144288	1.80865,0.789515	0.000684575	0.000964729
2	rs12592823	79004643	A,A	G,G	0.911531,0.821429	-0.038601,-0.00700369	0.00696238,0.0111612	7.52979,0.275453	0.000683825	0.00170868
2	rs117022776	78863015	NA,A	NA,T	NA,0.981151	NA,0.0485439	NA,0.0314332	NA,0.911852	0.000683495	0.00169924
2	rs184744053	78639341	NA,G	NA,T	NA,0.975198	NA,-0.0470982	NA,0.0274863	NA,1.06239	0.000678527	0.00167524
2	rs140765861	79323502	NA,T	NA,C	NA,0.973214	NA,0.0468697	NA,0.0264757	NA,1.11532	0.000677122	0.00168699
2	rs146777334	78497357	NA,A	NA,G	NA,0.893849	NA,0.0218328	NA,0.0138774	NA,0.936822	0.000676969	0.00167861
2	rs138232257	79257145	NA,G	NA,T	NA,0.96627	NA,0.0413808	NA,0.023678	NA,1.09407	0.000676248	0.00168082
2	rs143761305	78955962	T,NA	C,NA	0.983101,NA	0.0419481,NA	0.0153396,NA	2.20446,NA	0.000674043	0.00168096
2	rs41422846	78548078	C,C	T,T	0.860835,0.902778	0.0137812,0.0201595	0.00571235,0.0144288	1.80019,0.789515	0.000673991	0.00095107
2	rs3813567	78934551	A,A	G,G	0.217694,0.420635	0.0341631,0.0248888	0.00479102,0.00865913	12.0005,2.39261	0.000673002	0.00387929
2	rs113073012	79262610	G,G	C,C	0.828032,0.967262	-0.0103689,-0.0357971	0.00523953,0.0240217	1.3204,0.865911	0.000671735	0.00158493
2	rs138833245	79045868	C,NA	T,NA	0.958251,NA	-0.031146,NA	0.00988495,NA	2.78835,NA	0.000666103	0.00159141
2	rs4778861	79349337	T,T	C,C	0.38668,0.106151	-0.000302231,-0.0374227	0.00405994,0.0138774	0.0265679,2.15466	0.000664923	0.00165177
2	rs7180375	79157379	C,C	T,T	0.624254,0.763889	-0.00798023,-0.0261805	0.00408236,0.0100654	1.2958,2.03179	0.000664823	0.00167456
2	rs149372736	79045871	G,NA	A,NA	0.958251,NA	-0.0310996,NA	0.00988495,NA	2.78138,NA	0.000659704	0.00157625
2	rs62012629	79070351	A,A	C,C	0.719682,0.697421	-0.0186531,-0.0188554	0.00440194,0.00930543	4.64581,1.3692	0.000652748	0.00168157
2	rs188498155	78994202	NA,A	NA,G	NA,0.989087	NA,0.0676731	NA,0.0411453	NA,0.999895	0.000649737	0.00161554
2	rs146519820	78943019	NA,A	NA,G	NA,0.981151	NA,0.0583091	NA,0.0314332	NA,1.19658	0.000648915	0.00163807
2	rs7181033	79152414	T,T	C,C	0.62326,0.763889	-0.00793099,-0.0260299	0.00408022,0.0100654	1.28463,2.0129	0.000645983	0.00163279
2	rs4389115	78663077	G,G	C,C	0.887674,0.997024	0.00999241,-0.186275	0.00626142,0.078473	0.956568,1.75428	0.000644589	0.00156764
2	rs148177597	78545463	A,A	G,G	0.861829,0.872024	0.0138227,0.016813	0.00572955,0.012796	1.80019,0.723833	0.000640688	0.000904032
2	rs116884898	78548913	NA,G	NA,A	NA,0.987103	NA,0.0638223	NA,0.0378862	NA,1.03588	0.000638085	0.00158107
2	rs144934111	78548856	NA,G	NA,C	NA,0.987103	NA,0.0636723	NA,0.0378862	NA,1.03228	0.000634378	0.00157189
2	rs6495346	79157755	C,C	T,T	0.624254,0.763889	-0.00775027,-0.0261287	0.00408236,0.0100654	1.23933,2.02529	0.000624848	0.00157615
2	rs4887026	78561427	T,T	C,C	0.593439,0.698413	-0.0100412,-0.0049768	0.00402521,0.0093141	1.89926,0.226862	0.000620987	0.00113601
2	rs3813574	78567543	G,G	A,A	0.808151,0.893849	0.0127323,0.00734483	0.00502127,0.0138774	1.94988,0.224301	0.000618157	0.00085997
2	rs191182335	78763293	T,NA	C,NA	0.971173,NA	-0.0175433,NA	0.0118166,NA	0.861255,NA	0.000618069	0.00161965
2	rs192629483	79029680	NA,C	NA,T	NA,0.972222	NA,-0.0430078	NA,0.0260119	NA,1.00766	0.000614954	0.00153564
2	rs74709741	79129481	G,NA	T,NA	0.963221,NA	-0.0300175,NA	0.0105045,NA	2.3697,NA	0.00061347	0.00154857
2	rs74024497	79264892	NA,T	NA,C	NA,0.929563	NA,0.0281648	NA,0.0167057	NA,1.03712	0.000606349	0.00151656
2	rs74024498	79264932	T,T	C,C	0.986084,0.904762	0.0115375,0.0383545	0.0168779,0.0145623	0.306067,2.0735	0.000599157	0.00151235
2	rs8037975	79271100	A,NA	G,NA	0.889662,NA	0.0177904,NA	0.00631051,NA	2.31741,NA	0.000582027	0.00149451
2	rs28454342	78511903	T,T	C,C	0.7833,0.888889	0.00706309,0.0278575	0.00479895,0.0136019	0.850549,1.39196	0.000579766	0.00156106
2	rs4778750	79277247	C,NA	A,NA	0.114314,NA	-0.0169651,NA	0.0062137,NA	2.19872,NA	0.000573632	0.00148836
2	rs8042638	79209085	G,G	A,A	0.807157,0.125	0.00848575,0.0298152	0.00501139,0.0129254	1.04383,1.67632	0.000571294	0.00145665
2	rs61414053	78504641	NA,C	NA,T	NA,0.883929	NA,0.0199518	NA,0.0133454	NA,0.869965	0.000566336	0.00139943
2	rs6495361	79298294	A,A	C,C	0.261431,0.100198	-0.0113826,-0.013675	0.00449951,0.0142364	1.94252,0.472665	0.000564217	0.00135754
2	rs142352737	79075085	NA,G	NA,A	NA,0.984127	NA,-0.0529869	NA,0.0342017	NA,0.916058	0.000564158	0.00142526
2	rs184486839	78773005	NA,C	NA,T	NA,0.964286	NA,-0.0324494	NA,0.0230345	NA,0.798834	0.000559037	0.00138123
2	rs12050695	78561627	T,T	C,C	0.594433,0.698413	-0.00995214,-0.00483042	0.00402677,0.0093141	1.87112,0.218942	0.000557942	0.00102721
2	rs28615659	79339836	NA,G	NA,A	NA,0.953373	NA,-0.0309581	NA,0.0202746	NA,0.896962	0.000557198	0.00137467
2	rs142154233	78761875	NA,C	NA,G	NA,0.986111	NA,0.0613838	NA,0.0365264	NA,1.0322	0.000556873	0.00140286
2	rs8038472	79271428	A,NA	G,NA	0.889662,NA	0.017641,NA	0.00631051,NA	2.2855,NA	0.00055533	0.00142539
2	rs79549033	79311222	G,NA	C,NA	0.967197,NA	-0.0222942,NA	0.0111,NA	1.35075,NA	0.000553602	0.00129822
2	rs11072744	78510819	T,T	G,G	0.77336,0.877976	0.00751056,0.0219858	0.00472259,0.0130599	0.951727,1.03487	0.000551276	0.00151508
2	rs184970993	79045735	NA,T	NA,C	NA,0.988095	NA,0.0609684	NA,0.0394133	NA,0.91404	0.00054986	0.00136552
2	rs876364	78583531	T,T	C,C	0.507952,0.387897	-0.0103491,0.00193672	0.0039548,0.00877269	2.05185,0.0834021	0.000548803	0.000923662
2	rs12592762	79099640	NA,G	NA,A	NA,0.868056	NA,0.0198765	NA,0.0126309	NA,0.937153	0.00054854	0.00139025
2	rs78866737	79332986	T,T	C,C	0.739563,0.833333	0.0105123,0.0137617	0.00450506,0.0114701	1.70718,0.637853	0.000546533	0.00122342
2	rs77446591	78687742	T,NA	C,NA	0.913519,NA	0.0133736,NA	0.00703429,NA	1.24203,NA	0.000535332	0.00149082
2	rs77994198	79099697	NA,A	NA,G	NA,0.868056	NA,0.0196393	NA,0.0126309	NA,0.920892	0.00053462	0.00135461
2	rs56116800	78551595	A,A	C,C	0.859841,0.902778	0.0134352,0.0194161	0.00569534,0.0144288	1.73695,0.74857	0.00053342	0.000765281
2	rs11633014	78546189	C,C	T,T	0.311133,0.128968	-0.00996401,-0.00277472	0.0042707,0.012754	1.70681,0.0820881	0.000530168	0.00171214
2	rs12914792	79267817	C,C	T,T	0.817097,0.890873	0.0080423,0.0138712	0.00511437,0.0137097	0.936153,0.506342	0.000526955	0.00110927
2	rs11635370	78562179	A,A	G,G	0.594433,0.698413	-0.0100008,-0.00473281	0.00402677,0.0093141	1.88583,0.213704	0.000525344	0.000967701
2	rs72740994	78912498	T,NA	C,NA	0.971173,NA	-0.0107734,NA	0.0118166,NA	0.441392,NA	0.000524234	0.00135909
2	rs56273823	78552537	G,G	C,C	0.859841,0.902778	0.0134755,0.0190271	0.00569534,0.0144288	1.74525,0.727527	0.000524032	0.000751068
2	rs57496361	79149002	C,C	T,T	0.878728,0.941468	-0.0125802,-0.0433192	0.00605664,0.0182098	1.42258,1.76034	0.000523627	0.00134021
2	rs187588274	78792894	NA,G	NA,A	NA,0.921627	NA,0.0264695	NA,0.0159053	NA,1.0174	0.000522165	0.00129029
2	rs117469337	78842700	NA,T	NA,G	NA,0.986111	NA,0.0477947	NA,0.0365264	NA,0.719641	0.000520366	0.0012869
2	rs76038412	79150671	G,G	A,A	0.878728,0.94246	-0.0125802,-0.0433597	0.00605664,0.0183564	1.42258,1.74061	0.000520314	0.00133128
2	rs141853046	78603586	T,NA	G,NA	0.967197,NA	0.0244938,NA	0.0111,NA	1.56322,NA	0.000508966	0.000762538
2	rs189305722	79045816	A,NA	G,NA	0.983101,NA	0.0377094,NA	0.0153396,NA	1.85512,NA	0.000508609	0.00131778
2	rs8041135	78617109	NA,T	NA,C	NA,0.984127	NA,0.0474251	NA,0.0342017	NA,0.781059	0.000507247	0.00126045
2	rs11630014	79154738	T,T	C,C	0.878728,0.94246	-0.0127207,-0.042831	0.00605664,0.0183564	1.4473,1.70703	0.000501491	0.00128261
2	rs117041835	78489851	NA,C	NA,G	NA,0.885913	NA,0.0184075	NA,0.0134459	NA,0.76701	0.000501315	0.00124333
2	rs2139444	78551389	G,G	A,A	0.534791,0.691468	-0.00975002,-0.00835824	0.00396391,0.0092548	1.85682,0.435974	0.000495538	0.000948127
2	rs8025227	78551216	G,G	C,C	0.534791,0.691468	-0.00975002,-0.00835824	0.00396391,0.0092548	1.85682,0.435974	0.000495538	0.000948127
2	rs16969577	78504425	NA,T	NA,C	NA,0.962302	NA,-0.0322958	NA,0.0224433	NA,0.823471	0.000493997	0.00121889
2	rs149114540	78751121	NA,T	NA,G	NA,0.987103	NA,-0.0582145	NA,0.0378862	NA,0.905178	0.000492291	0.0012239
2	rs2271902	78486189	A,A	G,G	0.9334,0.906746	0.0182259,0.0174826	0.00792989,0.0147003	1.66675,0.630166	0.000491766	0.00109113
2	rs145134869	78751120	NA,T	NA,G	NA,0.987103	NA,-0.0581697	NA,0.0378862	NA,0.904166	0.000491533	0.00122201
2	rs116943315	79169991	NA,T	NA,G	NA,0.988095	NA,0.05674	NA,0.0394133	NA,0.823979	0.00049056	0.00122556
2	rs62009331	78438063	A,A	G,G	0.94831,0.975198	0.0168647,0.0468783	0.00893021,0.0274863	1.22946,1.05503	0.000484168	0.00116675
2	rs142833262	79119367	NA,G	NA,A	NA,0.979167	NA,0.0380206	NA,0.0299292	NA,0.690454	0.000483642	0.00119978
2	rs12898532	79159764	G,G	A,A	0.182903,0.739087	-0.0101845,-0.019621	0.00511437,0.00973436	1.33308,1.35816	0.00048179	0.0012291
2	rs12899800	79159730	G,G	T,T	0.182903,0.739087	-0.0101845,-0.019621	0.00511437,0.00973436	1.33308,1.35816	0.00048179	0.0012291
2	rs55927929	78937489	NA,A	NA,G	NA,0.677579	NA,0.0174377	NA,0.00914559	NA,1.24747	0.000481546	0.00120856
2	rs145408100	78588577	A,NA	G,NA	0.971173,NA	0.0215089,NA	0.0118166,NA	1.1629,NA	0.00047861	0.00103217
2	rs117662804	79178932	NA,A	NA,C	NA,0.970238	NA,-0.0362558	NA,0.0251555	NA,0.825329	0.000477802	0.00119124
2	rs10152977	78560927	G,G	T,T	0.560636,0.697421	-0.00961491,-0.00536681	0.0039837,0.00930543	1.80141,0.248632	0.000477802	0.00089434
2	rs7402286	79161906	C,C	G,G	0.182903,0.740079	-0.0101845,-0.0195959	0.00511437,0.00974638	1.33308,1.35291	0.000476933	0.00121694
2	rs78943797	79086876	NA,C	NA,G	NA,0.868056	NA,0.0185133	NA,0.0126309	NA,0.845499	0.000475285	0.00120274
2	rs76541648	78483559	NA,T	NA,C	NA,0.978175	NA,-0.0433085	NA,0.0292559	NA,0.857659	0.000474962	0.00117976
2	rs118087960	79230859	NA,G	NA,A	NA,0.915675	NA,-0.0202799	NA,0.0153834	NA,0.727221	0.000474914	0.00116777
2	rs4887027	78579941	C,C	G,G	0.568588,0.735119	0.0102075,-0.00599127	0.00399204,0.00968721	1.97637,0.270621	0.000473718	0.000798643
2	rs4887025	78559118	A,A	G,G	0.56163,0.698413	-0.00966213,-0.00546929	0.00398468,0.0093141	1.81485,0.254094	0.000472562	0.00088416
2	rs28535318	78478151	T,T	G,G	0.934394,0.89881	0.0185869,0.0141252	0.00798549,0.0141743	1.7004,0.496226	0.000469604	0.00103359
2	rs8192483	78886149	NA,A	NA,G	NA,0.985119	NA,-0.0437384	NA,0.0353055	NA,0.666755	0.000469523	0.00115963
2	rs2176752	78551678	C,C	T,T	0.534791,0.691468	-0.00966082,-0.00830931	0.00396391,0.0092548	1.82969,0.432653	0.000468667	0.000898787
2	rs117073529	79309202	T,NA	C,NA	0.968191,NA	-0.0222436,NA	0.0112664,NA	1.31567,NA	0.000466982	0.00110819
2	rs72736745	78602774	T,T	C,C	0.807157,0.895833	0.0119897,0.0076386	0.00501139,0.0139934	1.77638,0.232729	0.00046638	0.000665569
2	rs10152846	78558857	T,T	C,C	0.56163,0.698413	-0.00961728,-0.00556675	0.00398468,0.0093141	1.80141,0.25959	0.000462627	0.000866549
2	rs12442418	78559937	C,C	T,T	0.56163,0.698413	-0.00961728,-0.00556675	0.00398468,0.0093141	1.80141,0.25959	0.000462627	0.000866549
2	rs188356541	78831951	NA,C	NA,A	NA,0.985119	NA,0.043664	NA,0.0353055	NA,0.665182	0.000459053	0.00113902
2	rs147760547	78816130	G,NA	A,NA	0.976143,NA	0.0339218,NA	0.0129561,NA	2.05358,NA	0.000458374	0.00115602
2	rs12900168	79066932	G,G	A,A	0.441352,0.517857	0.0145853,0.0128137	0.00398179,0.00855481	3.60332,0.872323	0.000457824	0.00125822
2	rs79631517	78612278	G,G	C,C	0.899602,0.996032	0.00907329,-0.177064	0.00657888,0.0679934	0.775086,2.03571	0.000456342	0.00115272
2	rs3813576	78560409	T,T	C,C	0.562624,0.698413	-0.00966456,-0.00551802	0.00398568,0.0093141	1.81485,0.256837	0.000455445	0.000853606
2	rs113672073	78838427	NA,A	NA,T	NA,0.955357	NA,0.0245505	NA,0.0206987	NA,0.627845	0.00045487	0.00112262
2	rs76372784	79088243	NA,C	NA,T	NA,0.868056	NA,0.0180085	NA,0.0126309	NA,0.812643	0.000451916	0.00114295
2	rs55718582	78558170	C,C	T,T	0.56163,0.698413	-0.00957243,-0.00562035	0.00398468,0.0093141	1.78802,0.262627	0.000451889	0.00084742
2	rs8042186	79161572	A,A	G,G	0.181909,0.738095	-0.0102512,-0.0192422	0.00512521,0.00972244	1.34214,1.32059	0.00044535	0.00113357
2	rs553120904	78684230	NA,T	NA,C	NA,0.991071	NA,-0.0595941	NA,0.0454422	NA,0.7219	0.000444643	0.00110407
2	rs4887029	78591510	T,T	C,C	0.5666,0.737103	0.0100674,-0.00617892	0.00398985,0.0097106	1.93453,0.280191	0.000442463	0.000749839
2	rs145339333	79052510	NA,T	NA,C	NA,0.981151	NA,-0.0428522	NA,0.0314332	NA,0.762469	0.000439691	0.00109066
2	rs61752773	79089074	T,NA	C,NA	0.969185,NA	-0.0252513,NA	0.0114407,NA	1.56377,NA	0.0004396	0.00116435
2	rs2280366	78585898	C,C	T,T	0.569583,0.735119	0.0100294,-0.00586316	0.00399316,0.00968721	1.9202,0.263592	0.000438616	0.0007417
2	rs12442575	78995488	A,A	G,G	0.925447,0.883929	0.0243129,-0.00761164	0.00752717,0.0133454	2.90734,0.245318	0.000438441	0.000900397
2	rs12913251	78628956	C,C	T,T	0.689861,0.820437	0.008312,0.0186269	0.00427445,0.0111371	1.28545,1.02492	0.000438208	0.000767352
2	rs117639614	79196428	NA,T	NA,G	NA,0.970238	NA,-0.0344122	NA,0.0251555	NA,0.766194	0.000435976	0.00108666
2	rs10851913	79166822	T,T	C,C	0.181909,0.739087	-0.00988075,-0.0194188	0.00512521,0.00973436	1.26865,1.3367	0.000435162	0.0011078
2	rs10851914	79166838	G,G	C,C	0.181909,0.739087	-0.00988075,-0.0194188	0.00512521,0.00973436	1.26865,1.3367	0.000435162	0.0011078
2	rs145372988	78427393	NA,A	NA,G	NA,0.97123	NA,0.0344088	NA,0.0255725	NA,0.74848	0.000432584	0.00107208
2	rs373935612	78797694	NA,T	NA,C	NA,0.973214	NA,0.0393452	NA,0.0264757	NA,0.862468	0.00042978	0.00106892
2	rs734287	79173900	A,A	G,G	0.82008,0.260913	0.0101544,0.0191617	0.00514721,0.00973436	1.31409,1.30967	0.000425086	0.0010903
2	rs117160332	79146388	NA,T	NA,C	NA,0.970238	NA,-0.0332616	NA,0.0251555	NA,0.730278	0.000420037	0.00104652
2	rs75822675	79322206	NA,G	NA,A	NA,0.960318	NA,-0.0275496	NA,0.0218976	NA,0.681204	0.000417481	0.00102992
2	rs7178402	78625557	G,G	T,T	0.689861,0.819444	0.00822117,0.0185046	0.00427445,0.0111132	1.26409,1.01822	0.000416791	0.000732778
2	rs72736715	78569126	G,G	C,C	0.758449,0.886905	0.0117723,0.00791788	0.00461925,0.0134972	1.96586,0.253794	0.000415881	0.000637979
2	rs147339342	78490735	NA,G	NA,C	NA,0.949405	NA,0.0235229	NA,0.019504	NA,0.642457	0.000414429	0.0010231
2	rs117905573	79199895	NA,T	NA,A	NA,0.97123	NA,-0.0335523	NA,0.0255725	NA,0.72238	0.000414386	0.0010327
2	rs28528750	78483475	G,G	C,C	0.934394,0.89881	0.0179313,0.0150415	0.00798549,0.0141743	1.60666,0.539694	0.000413869	0.000915031
2	rs28433827	78484256	T,T	C,C	0.934394,0.89881	0.0178391,0.0154234	0.00798549,0.0141743	1.59368,0.558243	0.000413589	0.00091504
2	rs12911969	79171576	T,T	C,C	0.181909,0.740079	-0.00979035,-0.0192353	0.00512521,0.00974638	1.25101,1.31489	0.000412678	0.00104998
2	rs77282437	78942134	NA,A	NA,C	NA,0.944444	NA,-0.0287375	NA,0.0186617	NA,0.90805	0.000412369	0.00103365
2	rs111753185	78567384	A,NA	C,NA	0.971173,NA	0.02056,NA	0.0118166,NA	1.08686,NA	0.000412287	0.000894249
2	rs140675399	79028176	NA,G	NA,C	NA,0.982143	NA,-0.0433211	NA,0.0322783	NA,0.745791	0.00040966	0.0010158
2	rs57372079	78567533	T,NA	C,NA	0.970179,NA	0.0207922,NA	0.0116239,NA	1.1328,NA	0.000409093	0.00089058
2	rs12900336	78948850	A,A	G,G	0.077535,0.572421	-0.0188991,0.0143703	0.00739291,0.00864047	1.97564,1.01644	0.000403141	0.000897407
2	rs148118188	78994671	NA,T	NA,C	NA,0.869048	NA,-0.0182394	NA,0.0126714	NA,0.82381	0.000401067	0.00100228
2	rs894784	79351176	T,T	G,G	0.517893,0.106151	-0.00369506,-0.0343405	0.00395683,0.0138774	0.455454,1.87484	0.000398059	0.000973162
2	rs74733525	78889705	NA,A	NA,G	NA,0.91369	NA,0.0243714	NA,0.0152221	NA,0.961121	0.000395252	0.000980512
2	rs144236039	79142388	NA,G	NA,T	NA,0.969246	NA,-0.0314688	NA,0.0247591	NA,0.690947	0.00039524	0.000984352
2	rs4238514	79264097	A,A	G,G	0.021869,0.105159	-0.00929098,-0.0340238	0.0135184,0.013935	0.308119,1.83499	0.000393905	0.000941586
2	rs184010300	79192670	NA,A	NA,G	NA,0.983135	NA,0.0447751	NA,0.0331973	NA,0.751012	0.000393485	0.000980916
2	rs7183257	79105381	A,A	G,G	0.67992,0.661706	-0.0120464,-0.0191449	0.0042382,0.0090349	2.34887,1.46737	0.000391504	0.00103957
2	rs118098962	79147620	NA,G	NA,A	NA,0.985119	NA,0.0409893	NA,0.0353055	NA,0.609689	0.00039069	0.000965971
2	rs28461704	78484977	G,G	A,A	0.9334,0.896825	0.0175866,0.0161089	0.00792989,0.0140528	1.57559,0.599175	0.000387649	0.000861837
2	rs118176163	79275547	NA,A	NA,G	NA,0.927579	NA,-0.0214591	NA,0.0164929	NA,0.713951	0.00038713	0.000965129
2	rs75616922	79323561	NA,C	NA,A	NA,0.923611	NA,-0.0209705	NA,0.0160932	NA,0.71545	0.000386746	0.000955735
2	rs150942581	79023901	NA,T	NA,C	NA,0.959325	NA,-0.0272415	NA,0.0216401	NA,0.681756	0.000385918	0.000963707
2	rs116946710	78782732	NA,T	NA,C	NA,0.916667	NA,0.0168556	NA,0.0154664	NA,0.559421	0.000385429	0.000955162
2	rs191298203	78597012	NA,A	NA,G	NA,0.973214	NA,0.0352916	NA,0.0264757	NA,0.738646	0.0003846	0.000960289
2	rs60445394	78938633	NA,A	NA,G	NA,0.71131	NA,0.0162928	NA,0.00943317	NA,1.07502	0.00038379	0.000961622
2	rs8040826	78617086	NA,G	NA,A	NA,0.97619	NA,0.0337832	NA,0.0280389	NA,0.641583	0.00038015	0.000944603
2	rs146599197	78919089	NA,A	NA,G	NA,0.980159	NA,-0.0420632	NA,0.0306528	NA,0.769586	0.00037837	0.000940965
2	rs76012974	79277924	NA,A	NA,C	NA,0.941468	NA,0.0211745	NA,0.0182098	NA,0.610997	0.000377662	0.00093702
2	rs7164529	79145798	A,A	G,G	0.614314,0.765873	-0.00766652,-0.0243667	0.00406188,0.0100948	1.22839,1.80167	0.000371586	0.000939222
2	rs150121384	78386120	NA,T	NA,C	NA,0.986111	NA,0.0451107	NA,0.0365264	NA,0.663893	0.000369268	0.000916583
2	rs59697303	79071961	T,T	C,C	0.727634,0.665675	-0.0182702,-0.0182237	0.00444126,0.00906124	4.4097,1.35352	0.000369209	0.000932113
2	rs150603656	78843404	NA,T	NA,C	NA,0.964286	NA,-0.0335573	NA,0.0230345	NA,0.838142	0.00036746	0.000912847
2	rs62013163	79171752	T,NA	C,NA	0.985089,NA	0.0272584,NA	0.0163138,NA	1.02344,NA	0.000367255	0.000944142
2	rs79335856	78937190	NA,T	NA,C	NA,0.71131	NA,0.0159133	NA,0.00943317	NA,1.03805	0.000367178	0.000919686
2	rs2869815	79258047	NA,A	NA,G	NA,0.364087	NA,0.00910518	NA,0.00888386	NA,0.515125	0.000365984	0.000900664
2	rs7182829	78516810	A,A	C,C	0.498012,0.350198	0.00593001,0.0164989	0.00395433,0.00896099	0.873831,1.18314	0.000363088	0.000798166
2	rs55706802	78620289	NA,G	NA,T	NA,0.97619	NA,0.0325491	NA,0.0280389	NA,0.609593	0.000362333	0.00090026
2	rs11630058	78618195	G,G	A,A	0.667992,0.81746	0.00834749,0.019262	0.00419836,0.011066	1.32993,1.08754	0.000362132	0.000660214
2	rs7175271	79144509	G,G	A,A	0.38668,0.234127	0.00738046,0.0244667	0.00405994,0.0100948	1.16062,1.81349	0.000361546	0.000915203
2	rs9806693	79184387	A,A	G,G	0.818091,0.260913	0.0100213,0.0180775	0.00512521,0.00973436	1.2963,1.1986	0.000358731	0.000911363
2	rs144940003	79205965	NA,C	NA,T	NA,0.988095	NA,0.0460136	NA,0.0394133	NA,0.614352	0.000355953	0.000888003
2	rs76186187	78949906	NA,C	NA,T	NA,0.943452	NA,-0.0259274	NA,0.018507	NA,0.792558	0.000355622	0.000890727
2	rs4461038	78546996	G,G	A,A	0.306163,0.128968	-0.00957892,-0.0019478	0.00428977,0.012754	1.59259,0.0561999	0.00035491	0.00113406
2	rs148186401	78846166	NA,T	NA,C	NA,0.987103	NA,0.0400412	NA,0.0378862	NA,0.536756	0.000354424	0.00087469
2	rs146834470	78384255	NA,C	NA,G	NA,0.965278	NA,-0.0264427	NA,0.0233493	NA,0.58934	0.00035402	0.00087242
2	rs80014851	78529070	NA,C	NA,G	NA,0.982143	NA,-0.0384081	NA,0.0322783	NA,0.630629	0.000352764	0.000876675
2	rs11631613	78554215	A,A	G,G	0.860835,0.902778	0.0126529,0.017297	0.00571235,0.0144288	1.57253,0.637119	0.000352144	0.000517943
2	rs76547247	78526441	NA,T	NA,C	NA,0.981151	NA,-0.0372251	NA,0.0314332	NA,0.626518	0.000351438	0.000873117
2	rs11636545	79140348	T,T	C,C	0.614314,0.765873	-0.00739267,-0.0243193	0.00406188,0.0100948	1.16268,1.79608	0.000351199	0.000889155
2	rs140368953	79007856	NA,G	NA,A	NA,0.983135	NA,-0.0399843	NA,0.0331973	NA,0.641271	0.000351007	0.000870344
2	rs143789094	79169288	NA,G	NA,T	NA,0.988095	NA,0.0454823	NA,0.0394133	NA,0.604663	0.000350954	0.000875468
2	rs11631528	78554213	T,T	C,C	0.859841,0.902778	0.0127413,0.017297	0.00569534,0.0144288	1.59728,0.637119	0.000350088	0.000515682
2	rs138153390	79058557	NA,A	NA,C	NA,0.972222	NA,-0.0294607	NA,0.0260119	NA,0.589412	0.000346738	0.000865015
2	rs184751828	78612288	NA,A	NA,G	NA,0.985119	NA,-0.0376333	NA,0.0353055	NA,0.542945	0.000345048	0.000851473
2	rs72736750	78606241	A,NA	G,NA	0.949304,NA	-0.00967516,NA	0.00901262,NA	0.548151,NA	0.000344992	0.000757875
2	rs72740960	78851724	G,NA	A,NA	0.978131,NA	0.0326317,NA	0.0135185,NA	1.80176,NA	0.000344759	0.000917833
2	rs72743198	78974938	C,NA	T,NA	0.982107,NA	0.0342745,NA	0.014915,NA	1.6663,NA	0.000344552	0.000892826
2	rs146810977	78772960	NA,A	NA,G	NA,0.96131	NA,-0.0296474	NA,0.0221651	NA,0.742236	0.000341074	0.000849132
2	rs142111490	78523725	NA,A	NA,G	NA,0.950397	NA,-0.0217083	NA,0.0196877	NA,0.568335	0.000340479	0.000841994
2	rs117937783	78949521	NA,G	NA,C	NA,0.983135	NA,-0.0332918	NA,0.0331973	NA,0.500403	0.00033753	0.000837744
2	rs28700056	78485814	G,G	A,A	0.9334,0.896825	0.017117,0.0158667	0.00792989,0.0140528	1.51024,0.586927	0.000336952	0.000751386
2	rs117846735	78939426	NA,A	NA,G	NA,0.712302	NA,0.0150724	NA,0.00944284	NA,0.956832	0.000333273	0.000834035
2	rs75245053	79337959	NA,T	NA,C	NA,0.939484	NA,-0.0199008	NA,0.0179277	NA,0.573532	0.000331982	0.00082084
2	rs75672035	78818920	NA,C	NA,T	NA,0.922619	NA,0.021745	NA,0.0159983	NA,0.759244	0.000331366	0.00082431
2	rs75106109	79112424	T,T	C,C	0.929423,0.868056	0.0187614,0.00946204	0.00771974,0.0126309	1.82144,0.343149	0.000330936	0.000834264
2	rs112671439	78819074	NA,C	NA,T	NA,0.943452	NA,0.0158581	NA,0.018507	NA,0.407251	0.000329562	0.000811824
2	rs117665443	79193536	NA,G	NA,A	NA,0.988095	NA,0.0430003	NA,0.0394133	NA,0.560244	0.000329226	0.000820991
2	rs113809575	78833209	NA,A	NA,G	NA,0.944444	NA,0.0161274	NA,0.0186617	NA,0.411752	0.000329137	0.000810955
2	rs72738727	78749235	T,NA	C,NA	0.992048,NA	-0.061524,NA	0.0222601,NA	2.24321,NA	0.000328935	0.000800879
2	rs113882269	78833286	NA,G	NA,A	NA,0.944444	NA,0.0160908	NA,0.0186617	NA,0.410547	0.000328502	0.000809401
2	rs76105468	78516145	NA,C	NA,T	NA,0.983135	NA,-0.0358502	NA,0.0331973	NA,0.552562	0.000327706	0.000810119
2	rs16970006	78970259	C,C	T,T	0.922465,0.80754	-0.0389371,-0.00172889	0.00739292,0.010843	6.85754,0.0588282	0.000327491	0.000827767
2	rs75293524	79107035	NA,A	NA,G	NA,0.923611	NA,-0.0179754	NA,0.0160932	NA,0.578374	0.000327185	0.000817259
2	rs12899940	79001699	T,T	C,C	0.253479,0.545635	0.0185456,0.0226584	0.00454514,0.00858518	4.34701,2.08044	0.000326903	0.000888915
2	rs111650215	78828083	NA,G	NA,A	NA,0.944444	NA,0.0158993	NA,0.0186617	NA,0.404254	0.000325216	0.000801351
2	rs11634042	79105350	T,T	C,C	0.575547,0.853175	0.0117279,0.0236278	0.00400022,0.0120777	2.47239,1.29733	0.000324464	0.000855825
2	rs62011053	79157998	C,NA	T,NA	0.986084,NA	0.028232,NA	0.0168779,NA	1.02511,NA	0.000324439	0.000827511
2	rs2012976	78620745	A,A	C,C	0.691849,0.813492	0.0077189,0.0184581	0.00428205,0.0109743	1.14601,1.03348	0.00032393	0.000586135
2	rs147865029	79216250	NA,A	NA,G	NA,0.983135	NA,0.0416872	NA,0.0331973	NA,0.679419	0.000323632	0.000804495
2	rs78565759	78527575	A,A	G,G	0.808151,0.877976	-0.0131028,-0.00764202	0.00502127,0.0130599	2.04246,0.253019	0.000323374	0.000721242
2	rs111445177	78824262	NA,T	NA,A	NA,0.944444	NA,0.0157895	NA,0.0186617	NA,0.400661	0.00032336	0.000796804
2	rs34730957	79326190	T,T	C,C	0.930418,0.837302	0.0162216,0.00877533	0.00777053,0.0115817	1.43373,0.348106	0.000320976	0.000781646
2	rs143451221	78809747	NA,T	NA,C	NA,0.869048	NA,-0.0161114	NA,0.0126714	NA,0.691309	0.0003191	0.000789547
2	rs16970350	79243674	NA,A	NA,C	NA,0.645833	NA,-0.00780964	NA,0.00893797	NA,0.417653	0.000318804	0.00078404
2	rs187450420	78648670	NA,A	NA,G	NA,0.992063	NA,-0.0481755	NA,0.0481747	NA,0.498527	0.000318738	0.000790974
2	rs190802245	79234072	NA,A	NA,G	NA,0.970238	NA,-0.0285248	NA,0.0251555	NA,0.59037	0.000318335	0.000794079
2	rs148833762	79328201	NA,G	NA,A	NA,0.968254	NA,0.0242494	NA,0.0243817	NA,0.494925	0.000317777	0.000787104
2	rs116881486	79299563	C,NA	G,NA	0.968191,NA	-0.0197518,NA	0.0112664,NA	1.09924,NA	0.000315717	0.000750737
2	rs117992188	79002345	NA,C	NA,T	NA,0.875	NA,-0.0156789	NA,0.0129254	NA,0.647591	0.000315511	0.000786771
2	rs80266806	78842343	NA,T	NA,C	NA,0.982143	NA,-0.0321291	NA,0.0322783	NA,0.495458	0.000314873	0.000781651
2	rs140416909	78397724	NA,A	NA,G	NA,0.980159	NA,-0.0331788	NA,0.0306528	NA,0.554285	0.000313009	0.000774478
2	rs1810355	78623451	T,T	C,C	0.691849,0.815476	0.00790549,0.0172334	0.00428205,0.0110197	1.18799,0.928677	0.000312054	0.000556528
2	rs74027007	79309401	NA,G	NA,T	NA,0.940476	NA,-0.019195	NA,0.0180669	NA,0.540552	0.000311562	0.000771764
2	rs79037950	78461975	A,NA	G,NA	0.985089,NA	0.0136407,NA	0.0163138,NA	0.394616,NA	0.000308712	0.000813581
2	rs2589373	79044865	T,T	C,C	0.059642,0.011905	0.032666,0.0214599	0.00834866,0.039413	4.03971,0.232025	0.000306185	0.000723182
2	rs7171258	79192963	T,T	C,C	0.818091,0.262897	0.00956255,0.0179446	0.00512521,0.0097106	1.20711,1.18969	0.000306116	0.000778205
2	rs1550065	79247100	NA,G	NA,C	NA,0.353175	NA,0.00730526	NA,0.00894365	NA,0.382961	0.000305497	0.000752124
2	rs59150332	79005519	NA,G	NA,C	NA,0.975198	NA,0.0225638	NA,0.0274863	NA,0.385422	0.000304696	0.000755466
2	rs3861180	79043393	G,G	A,A	0.059642,0.012897	0.0327538,0.0177869	0.00834866,0.0378859	4.05865,0.194687	0.000304655	0.000719333
2	rs192716270	78808165	NA,T	NA,C	NA,0.992063	NA,-0.0538762	NA,0.0481747	NA,0.579357	0.000304027	0.000755218
2	rs147673046	78804501	NA,C	NA,G	NA,0.960318	NA,-0.028432	NA,0.0218976	NA,0.711869	0.000301686	0.000748967
2	rs11631754	79293562	A,NA	G,NA	0.949304,NA	0.0150037,NA	0.00901262,NA	1.01789,NA	0.000301332	0.000781996
2	rs882929	78622728	C,C	T,T	0.691849,0.813492	0.00780979,0.017687	0.00428205,0.0109743	1.16637,0.970481	0.000301325	0.000544039
2	rs150715412	79046164	NA,T	NA,C	NA,0.97619	NA,0.0270164	NA,0.0280389	NA,0.474592	0.000301127	0.000747822
2	rs145260719	79248715	NA,C	NA,A	NA,0.642857	NA,-0.00720169	NA,0.00892123	NA,0.377247	0.000300229	0.000739197
2	rs11856903	79140017	G,G	A,A	0.388668,0.233135	0.0071564,0.023703	0.00405613,0.0101097	1.10972,1.72013	0.00029986	0.000761001
2	rs28832935	78477861	C,C	T,T	0.9334,0.89881	0.0169331,0.0147045	0.00792989,0.0141743	1.48502,0.523537	0.000299085	0.000667379
2	rs74703012	79110977	C,C	T,T	0.929423,0.867063	0.018301,0.00979673	0.00771974,0.0125908	1.75066,0.359996	0.000297902	0.000750682
2	rs62009346	78475236	T,T	C,C	0.929423,0.975198	0.00973946,0.0544703	0.00771974,0.0274863	0.683859,1.32321	0.000296783	0.000744027
2	rs146298934	79091166	NA,A	NA,G	NA,0.931548	NA,-0.0192031	NA,0.016928	NA,0.590696	0.000294833	0.000734863
2	rs78675946	78396777	NA,G	NA,A	NA,0.956349	NA,0.0180245	NA,0.0209218	NA,0.410102	0.000293915	0.00072708
2	rs12594550	78959037	G,G	C,C	0.856859,0.808532	-0.0365288,0.00156167	0.00564551,0.0108644	10.01,0.0527111	0.00029364	0.000761359
2	rs79878831	79301124	NA,T	NA,C	NA,0.926587	NA,0.0164274	NA,0.0163898	NA,0.500034	0.00029349	0.000728453
2	rs6495285	78522306	G,G	A,A	0.400596,0.323413	0.00385137,0.0198753	0.00403484,0.00913824	0.468755,1.52822	0.000292859	0.000680996
2	rs12594247	78946633	T,T	C,C	0.856859,0.800595	-0.0369108,-0.000709366	0.00564551,0.0106986	10.2054,0.0235879	0.000292847	0.000745218
2	rs78051932	79241544	NA,A	NA,G	NA,0.642857	NA,-0.00689288	NA,0.00892123	NA,0.356807	0.000292774	0.000720527
2	rs145903742	79081652	NA,A	NA,G	NA,0.979167	NA,0.0315489	NA,0.0299292	NA,0.53487	0.000292374	0.000727344
2	rs187679047	78693831	NA,C	NA,A	NA,0.989087	NA,-0.037642	NA,0.0411453	NA,0.443375	0.000291642	0.000723306
2	rs28732369	78782585	NA,T	NA,A	NA,0.984127	NA,-0.032329	NA,0.0342017	NA,0.462767	0.000290154	0.000718015
2	rs117469144	78680549	NA,C	NA,G	NA,0.869048	NA,0.0128762	NA,0.0126714	NA,0.509265	0.000290079	0.000722839
2	rs77209233	79232863	NA,C	NA,G	NA,0.628968	NA,-0.00657881	NA,0.00884878	NA,0.339897	0.000289917	0.000713203
2	rs117273191	78662817	NA,G	NA,C	NA,0.90873	NA,-0.0147426	NA,0.014843	NA,0.494041	0.000289693	0.000722117
2	rs16969741	78664132	NA,A	NA,G	NA,0.90873	NA,-0.0148919	NA,0.014843	NA,0.500699	0.00028956	0.000721782
2	rs117027301	78966761	NA,C	NA,G	NA,0.909722	NA,-0.0164977	NA,0.0149162	NA,0.570706	0.000289248	0.000719301
2	rs143114891	78440229	NA,T	NA,C	NA,0.972222	NA,0.0248096	NA,0.0260119	NA,0.468273	0.000289074	0.000717466
2	rs141510540	79139603	NA,A	NA,G	NA,0.911706	NA,0.0128595	NA,0.0150664	NA,0.405199	0.00028899	0.000714782
2	rs151161580	78619344	NA,A	NA,G	NA,0.96131	NA,-0.0187836	NA,0.0221651	NA,0.401484	0.000287376	0.000713079
2	rs60569173	78924889	NA,A	NA,G	NA,0.975198	NA,-0.0281056	NA,0.0274863	NA,0.513528	0.000287081	0.000714314
2	rs183979453	78788214	A,NA	G,NA	0.980119,NA	0.032211,NA	0.0141639,NA	1.63909,NA	0.00028676	0.000762728
2	rs76542222	79250514	NA,A	NA,G	NA,0.645833	NA,-0.00671705	NA,0.00893797	NA,0.344534	0.000286183	0.000704933
2	rs117759551	79002480	NA,T	NA,C	NA,0.896825	NA,-0.0158289	NA,0.0140528	NA,0.585025	0.000285343	0.000711426
2	rs376195431	78480465	NA,A	NA,G	NA,0.981151	NA,-0.0284165	NA,0.0314332	NA,0.436543	0.000285175	0.000705859
2	rs4779161	79248930	NA,C	NA,T	NA,0.643849	NA,-0.00660149	NA,0.00892676	NA,0.337626	0.000285002	0.000702089
2	rs1808757	79229017	NA,C	NA,G	NA,0.628968	NA,-0.00629406	NA,0.00884878	NA,0.321569	0.000283294	0.00069708
2	rs141884433	79355639	NA,T	NA,C	NA,0.989087	NA,-0.0391844	NA,0.0411453	NA,0.467344	0.000282588	0.000701686
2	rs62009336	78448252	A,A	G,G	0.951292,0.975198	0.0163648,0.041733	0.00918509,0.0274863	1.12608,0.889633	0.000282123	0.000674261
2	rs73472313	79236063	NA,G	NA,A	NA,0.627976	NA,-0.00625716	NA,0.00884395	NA,0.319437	0.000281687	0.000693097
2	rs117870813	79219358	NA,T	NA,C	NA,0.984127	NA,0.0380509	NA,0.0342017	NA,0.575274	0.00028143	0.000698792
2	rs77221112	78818546	NA,G	NA,T	NA,0.974206	NA,0.0305283	NA,0.0269663	NA,0.58906	0.000281314	0.000698461
2	rs80178211	78939043	T,T	C,C	0.982107,0.923611	0.000592458,-0.0227139	0.014915,0.0160932	0.0139835,0.800988	0.000281201	0.000739863
2	rs114467287	79024720	NA,G	NA,A	NA,0.921627	NA,-0.0176107	NA,0.0159053	NA,0.571544	0.000280977	0.000700357
2	rs138808187	79261894	NA,T	NA,C	NA,0.65377	NA,-0.00694649	NA,0.0089848	NA,0.3571	0.000279925	0.000691739
2	rs78422066	79005847	NA,G	NA,A	NA,0.874008	NA,-0.0138063	NA,0.0128817	NA,0.546954	0.000279882	0.000697237
2	rs139364869	79058541	NA,G	NA,A	NA,0.9375	NA,-0.0200564	NA,0.0176595	NA,0.591642	0.000279563	0.000695564
2	rs77784974	79234824	NA,C	NA,G	NA,0.62996	NA,-0.00617107	NA,0.00885365	NA,0.313545	0.000279122	0.000687022
2	rs8042502	78663007	NA,C	NA,T	NA,0.90873	NA,-0.0140552	NA,0.014843	NA,0.46385	0.000278638	0.000694374
2	rs75676382	79321878	NA,A	NA,G	NA,0.919643	NA,-0.0154214	NA,0.0157247	NA,0.485807	0.000278541	0.000691689
2	rs80329401	78964932	NA,A	NA,G	NA,0.909722	NA,-0.0157922	NA,0.0149162	NA,0.538017	0.000278006	0.000691236
2	rs369854897	78423613	NA,T	NA,C	NA,0.957341	NA,0.0208573	NA,0.0211527	NA,0.489298	0.000277275	0.000689133
2	rs7173955	79143857	G,G	A,A	0.611332,0.758929	-0.00761084,-0.022808	0.00405613,0.00999379	1.2175,1.64827	0.000275253	0.000694423
2	rs139248514	79059013	NA,A	NA,G	NA,0.960318	NA,-0.0166978	NA,0.0218976	NA,0.350921	0.000275204	0.000683201
2	rs7163268	78417069	A,NA	G,NA	0.966203,NA	0.0179896,NA	0.0109412,NA	0.999418,NA	0.000274709	0.000693231
2	rs145530098	79099147	T,NA	C,NA	0.984095,NA	0.0340205,NA	0.0158037,NA	1.50386,NA	0.000274517	0.000636587
2	rs8027332	78618429	A,A	G,G	0.666004,0.81746	0.00781753,0.0190599	0.00419209,0.011066	1.20617,1.07058	0.000274011	0.000514322
2	rs8027418	78678139	NA,C	NA,T	NA,0.768849	NA,-0.00910911	NA,0.0101399	NA,0.432969	0.000273824	0.000682417
2	rs75890029	78802974	NA,G	NA,A	NA,0.964286	NA,-0.0180863	NA,0.0230345	NA,0.364168	0.000272396	0.000676533
2	rs11072773	78939575	NA,T	NA,C	NA,0.968254	NA,0.0215166	NA,0.0243817	NA,0.423069	0.000272133	0.000674085
2	rs112414080	79012702	NA,T	NA,G	NA,0.93254	NA,-0.0195838	NA,0.017043	NA,0.601157	0.000272106	0.000677479
2	rs116868207	79294712	NA,C	NA,T	NA,0.965278	NA,0.022421	NA,0.0233493	NA,0.472458	0.000271484	0.000674225
2	rs79091973	78927310	NA,T	NA,G	NA,0.739087	NA,0.0136271	NA,0.00973436	NA,0.791712	0.000271336	0.000675373
2	rs74570957	78565647	NA,G	NA,A	NA,0.965278	NA,0.0230263	NA,0.0233493	NA,0.489386	0.000270569	0.000673532
2	rs75320141	78678289	NA,G	NA,T	NA,0.90377	NA,-0.0134542	NA,0.014495	NA,0.451849	0.000269832	0.000672051
2	rs117795659	78578545	NA,G	NA,A	NA,0.973214	NA,0.0254079	NA,0.0264757	NA,0.472084	0.000269655	0.000671848
2	rs57850655	79261161	NA,G	NA,T	NA,0.650794	NA,-0.00652487	NA,0.00896686	NA,0.330852	0.000269269	0.000665442
2	rs201951140	79058213	NA,G	NA,A	NA,0.681548	NA,0.0100536	NA,0.00917557	NA,0.563496	0.000268354	0.000669597
2	rs145963263	79188407	NA,A	NA,G	NA,0.988095	NA,0.0403549	NA,0.0394133	NA,0.514439	0.000268126	0.000665641
2	rs78493817	79098822	NA,C	NA,T	NA,0.982143	NA,0.0292386	NA,0.0322783	NA,0.437676	0.00026743	0.000663353
2	rs186165165	79004851	A,NA	G,NA	0.983101,NA	-0.0054152,NA	0.0153396,NA	0.140217,NA	0.000267136	0.000668598
2	rs57708073	79066653	G,G	A,A	0.736581,0.592262	-0.018826,-0.0160034	0.00448855,0.00869873	4.56259,1.18174	0.000265708	0.000666624
2	rs75305229	79334767	NA,T	NA,C	NA,0.934524	NA,-0.0150303	NA,0.0172809	NA,0.415185	0.000265466	0.000656539
2	rs61573009	78422985	NA,T	NA,C	NA,0.868056	NA,0.0111273	NA,0.0126309	NA,0.422118	0.000265359	0.000659196
2	rs8032013	78618792	A,A	G,G	0.689861,0.81746	0.00740956,0.0179516	0.00427445,0.011066	1.08084,0.979829	0.000265314	0.000486831
2	rs117356781	78895762	NA,A	NA,G	NA,0.927579	NA,0.0180644	NA,0.0164929	NA,0.563216	0.000265175	0.000658938
2	rs116051584	78420631	T,NA	C,NA	0.966203,NA	0.0177101,NA	0.0109412,NA	0.976666,NA	0.00026391	0.000665795
2	rs74593036	78678611	NA,G	NA,A	NA,0.90377	NA,-0.0130258	NA,0.014495	NA,0.433158	0.000263763	0.00065683
2	rs116110129	79359687	NA,T	NA,C	NA,0.989087	NA,-0.0355262	NA,0.0411453	NA,0.411282	0.000263314	0.000653725
2	rs12905116	79042734	A,A	T,T	0.311133,0.880952	0.0171249,0.0275605	0.0042707,0.0131998	4.21642,1.43413	0.000262824	0.000689884
2	rs79401761	79206347	NA,T	NA,C	NA,0.935516	NA,0.015197	NA,0.0174041	NA,0.417298	0.000262815	0.000650757
2	rs2869868	79052755	A,A	G,G	0.254473,0.872024	0.0174678,0.0288548	0.00453928,0.012796	3.92438,1.61736	0.000261921	0.000685606
2	rs147045734	78997159	NA,A	NA,C	NA,0.890873	NA,-0.0137914	NA,0.0137097	NA,0.502466	0.000261724	0.000651762
2	rs75302030	78978116	NA,C	NA,T	NA,0.890873	NA,-0.0130966	NA,0.0137097	NA,0.469238	0.000261334	0.00065012
2	rs77832859	78986643	NA,C	NA,T	NA,0.899802	NA,0.0155082	NA,0.0142364	NA,0.559083	0.000260577	0.0006498
2	rs78840655	79225710	NA,T	NA,C	NA,0.632937	NA,-0.00540873	NA,0.00886855	NA,0.266047	0.000260508	0.000642013
2	rs12438645	79068203	G,G	A,A	0.735586,0.593254	-0.0186189,-0.0161072	0.00448312,0.00870204	4.48413,1.19264	0.000260392	0.000652917
2	rs76730868	78667188	NA,A	NA,G	NA,0.992063	NA,-0.036669	NA,0.0481747	NA,0.350123	0.000260278	0.000645753
2	rs2289692	79215247	T,T	C,C	0.954274,0.902778	0.0170175,0.0210004	0.00946506,0.0144288	1.14154,0.837004	0.000260224	0.000707807
2	rs60958974	78919754	NA,C	NA,T	NA,0.737103	NA,0.0134038	NA,0.0097106	NA,0.776017	0.000260141	0.000646926
2	rs61276093	79313050	NA,C	NA,T	NA,0.924603	NA,-0.0140222	NA,0.0161901	NA,0.412922	0.000259709	0.000642549
2	rs112912595	78935661	NA,C	NA,G	NA,0.968254	NA,0.0200245	NA,0.0243817	NA,0.385651	0.000259683	0.000643282
2	rs113037555	78441886	G,G	T,T	0.94831,0.967262	0.015082,0.036566	0.00893021,0.0240217	1.03979,0.892934	0.000259126	0.000626153
2	rs145121222	79250811	NA,T	NA,C	NA,0.984127	NA,0.0249803	NA,0.0342017	NA,0.332401	0.000258892	0.000640637
2	rs188894919	78712460	NA,A	NA,G	NA,0.993056	NA,-0.0457811	NA,0.0514752	NA,0.427363	0.00025841	0.000642599
2	rs138170962	78436683	NA,C	NA,G	NA,0.978175	NA,0.0253384	NA,0.0292559	NA,0.41292	0.000258321	0.000643489
2	rs72740964	78868636	A,A	G,G	0.636183,0.973214	0.0224186,-0.0147197	0.00410967,0.0264757	7.31024,0.237898	0.000257959	0.000743433
2	rs147876895	78763273	NA,A	NA,G	NA,0.980159	NA,0.0278968	NA,0.0306528	NA,0.440364	0.000257733	0.000638231
2	rs138653275	78393082	NA,C	NA,T	NA,0.981151	NA,-0.0267065	NA,0.0314332	NA,0.402818	0.000257714	0.00063785
2	rs62009333	78441574	G,G	C,C	0.94831,0.967262	0.0151244,0.03628	0.00893021,0.0240217	1.04413,0.882836	0.000257281	0.000621596
2	rs57867560	78440360	A,A	G,G	0.94831,0.967262	0.0151715,0.036093	0.00893021,0.0240217	1.04896,0.876264	0.000257057	0.000620963
2	rs79302673	78924030	NA,T	NA,C	NA,0.738095	NA,0.0132627	NA,0.00972244	NA,0.763147	0.000256947	0.000639011
2	rs4887020	78521646	C,C	A,A	0.400596,0.323413	0.00389345,0.0191743	0.00403484,0.00913824	0.475519,1.4451	0.000256938	0.000597542
2	rs113675964	79198992	G,NA	A,NA	0.971173,NA	0.022337,NA	0.0118166,NA	1.23124,NA	0.000256722	0.000669304
2	rs139098544	79293603	NA,C	NA,T	NA,0.939484	NA,0.015618	NA,0.0179277	NA,0.416051	0.000256583	0.000639039
2	rs80004594	78935627	NA,G	NA,T	NA,0.968254	NA,0.0195932	NA,0.0243817	NA,0.375072	0.000256353	0.000635043
2	rs78868213	78728939	NA,G	NA,A	NA,0.945437	NA,-0.0182611	NA,0.0188207	NA,0.478977	0.000256183	0.000636602
2	rs11631585	78619384	C,C	A,A	0.689861,0.813492	0.00712502,0.0182588	0.00427445,0.0109743	1.01983,1.01702	0.000256097	0.000475267
2	rs4778867	79357333	G,G	A,A	0.230616,0.073413	-0.00168045,-0.0373601	0.00469379,0.0163898	0.142468,1.64514	0.000255936	0.000632684
2	rs74734427	78943085	NA,G	NA,A	NA,0.727183	NA,0.0122376	NA,0.00959722	NA,0.694077	0.000255769	0.000639144
2	rs187949824	79215734	NA,T	NA,C	NA,0.983135	NA,-0.0245963	NA,0.0331973	NA,0.338428	0.000255042	0.000631688
2	rs75410700	79292684	NA,T	NA,C	NA,0.962302	NA,-0.0197262	NA,0.0224433	NA,0.420862	0.000255026	0.000632563
2	rs77500044	79152897	C,C	T,T	0.973161,0.956349	0.0188163,0.0400762	0.0122339,0.0209218	0.90645,1.25629	0.000254628	0.000659679
2	rs78028070	78926254	NA,C	NA,T	NA,0.734127	NA,0.0128705	NA,0.00967566	NA,0.736473	0.000254338	0.000632641
2	rs140155614	78811129	NA,T	NA,C	NA,0.915675	NA,-0.0116023	NA,0.0153834	NA,0.34609	0.000253726	0.00063032
2	rs12438008	79084680	A,A	G,G	0.66998,0.65873	-0.0152346,-0.015616	0.00420473,0.00901572	3.53615,1.07957	0.000253651	0.000672015
2	rs11633170	79004642	T,T	C,C	0.253479,0.543651	0.0186913,0.0213301	0.00454514,0.00858212	4.40715,1.88806	0.000253626	0.000687953
2	rs8031689	78618734	T,T	C,C	0.689861,0.81746	0.00731309,0.017846	0.00427445,0.011066	1.05997,0.971376	0.000252663	0.000465525
2	rs141158898	78457113	NA,C	NA,T	NA,0.982143	NA,-0.0260874	NA,0.0322783	NA,0.377813	0.000252654	0.000628242
2	rs1541965	79205126	A,A	G,G	0.95328,0.901786	0.0167882,0.0212509	0.0093687,0.0143636	1.13583,0.856962	0.000252608	0.000685395
2	rs141931699	78820964	NA,C	NA,G	NA,0.910714	NA,-0.0115922	NA,0.0149907	NA,0.357191	0.000252366	0.000627019
2	rs74574746	78943793	NA,A	NA,G	NA,0.727183	NA,0.0120457	NA,0.00959722	NA,0.678952	0.000252165	0.000630011
2	rs12148319	78956192	G,G	A,A	0.854871,0.765873	-0.0363414,-0.00333073	0.00561322,0.0100948	10.021,0.129923	0.000251654	0.000640539
2	rs141290671	78630342	NA,G	NA,C	NA,0.97123	NA,0.0193212	NA,0.0255725	NA,0.346864	0.000251651	0.000623997
2	rs16970441	79310256	NA,G	NA,T	NA,0.934524	NA,-0.0141521	NA,0.0172809	NA,0.384243	0.000251581	0.000623448
2	rs7182599	78428985	G,NA	A,NA	0.966203,NA	0.0173573,NA	0.0109412,NA	0.948287,NA	0.000251111	0.000633282
2	rs117661933	78641802	NA,G	NA,A	NA,0.90377	NA,-0.011852	NA,0.014495	NA,0.383473	0.000251084	0.000625001
2	rs368699258	79148663	NA,T	NA,C	NA,0.983135	NA,0.0313269	NA,0.0331973	NA,0.461749	0.000250531	0.000621898
2	rs76673116	78648452	A,A	G,G	0.508946,0.707341	0.00469159,-0.0200964	0.00395493,0.00939524	0.627975,1.48897	0.000250518	0.000614752
2	rs77086471	79341439	NA,A	NA,G	NA,0.923611	NA,0.0105946	NA,0.0160932	NA,0.29215	0.000250302	0.00062034
2	rs77855008	78977670	NA,A	NA,G	NA,0.890873	NA,-0.0122729	NA,0.0137097	NA,0.430998	0.000250299	0.00062251
2	rs71534221	78916633	NA,A	NA,G	NA,0.924603	NA,-0.0177887	NA,0.0161901	NA,0.565622	0.000249715	0.000621054
2	rs80263949	78944034	NA,C	NA,T	NA,0.72619	NA,0.0118404	NA,0.00958635	NA,0.663977	0.00024967	0.000623704
2	rs59075488	78430647	C,NA	T,NA	0.966203,NA	0.0173141,NA	0.0109412,NA	0.944844,NA	0.000249607	0.000629461
2	rs146384183	79331256	NA,T	NA,C	NA,0.986111	NA,-0.0213913	NA,0.0365264	NA,0.253274	0.000249137	0.000617157
2	rs79479542	79228396	NA,A	NA,G	NA,0.945437	NA,0.0139303	NA,0.0188207	NA,0.337993	0.000249072	0.000618755
2	rs117740579	78995050	NA,A	NA,G	NA,0.934524	NA,-0.0176963	NA,0.0172809	NA,0.51454	0.000248847	0.000619518
2	rs6495286	78547155	G,NA	A,NA	0.028827,NA	-0.0181726,NA	0.0118166,NA	0.906312,NA	0.000248141	0.000563355
2	rs139886268	79041196	NA,A	NA,G	NA,0.963294	NA,0.0165201	NA,0.0227328	NA,0.330307	0.000247373	0.000613337
2	rs7171273	78552562	C,NA	G,NA	0.028827,NA	-0.0181445,NA	0.0118166,NA	0.904278,NA	0.000247248	0.000561403
2	rs117964594	79344066	NA,C	NA,A	NA,0.978175	NA,-0.0232489	NA,0.0292559	NA,0.369772	0.000246947	0.000612068
2	rs138297947	79074221	NA,C	NA,G	NA,0.974206	NA,0.0259697	NA,0.0269663	NA,0.474274	0.000246783	0.000617299
2	rs72732662	79342367	T,NA	A,NA	0.866799,NA	-0.0073575,NA	0.00581871,NA	0.685993,NA	0.000246762	0.000606244
2	rs61504829	79224447	NA,T	NA,C	NA,0.631944	NA,-0.00476526	NA,0.00886353	NA,0.228533	0.000246723	0.000608396
2	rs59238093	79224509	NA,C	NA,T	NA,0.631944	NA,-0.00476526	NA,0.00886353	NA,0.228533	0.000246723	0.000608396
2	rs744059	79359505	T,T	C,C	0.840954,0.602183	0.000193117,-0.0187203	0.0054062,0.00873368	0.0125552,1.49382	0.000246295	0.000603002
2	rs16969502	78404134	C,NA	G,NA	0.967197,NA	0.0186575,NA	0.0111,NA	1.03249,NA	0.000246227	0.000620791
2	rs55786254	78775472	T,NA	G,NA	0.992048,NA	-0.0574851,NA	0.0222601,NA	2.0083,NA	0.000245977	0.000600056
2	rs34057735	78398230	T,NA	C,NA	0.965209,NA	0.0190865,NA	0.0107893,NA	1.11413,NA	0.000245748	0.0006218
2	rs71537686	78928020	NA,C	NA,A	NA,0.725198	NA,0.011407	NA,0.00957558	NA,0.631619	0.000245375	0.000610991
2	rs12911414	79343534	G,G	A,A	0.56163,0.808532	-0.00514056,0.00146984	0.00398468,0.0108644	0.705483,0.0494486	0.000245352	0.000634329
2	rs76943320	78962618	NA,T	NA,G	NA,0.943452	NA,-0.0171835	NA,0.018507	NA,0.452033	0.000244904	0.000607024
2	rs16969738	78651978	NA,A	NA,G	NA,0.906746	NA,-0.0113198	NA,0.0147003	NA,0.355288	0.0002449	0.000609429
2	rs76100873	79208386	T,T	C,C	0.955268,0.902778	0.0171966,0.0197962	0.00956466,0.0144288	1.14154,0.769381	0.000244644	0.00066415
2	rs145910518	79140901	NA,G	NA,A	NA,0.985119	NA,0.0263112	NA,0.0353055	NA,0.340916	0.00024445	0.000605111
2	rs74024166	78402223	A,NA	G,NA	0.966203,NA	0.0188318,NA	0.0109412,NA	1.06947,NA	0.000244249	0.000617593
2	rs141746099	79350494	NA,G	NA,C	NA,0.955357	NA,0.0157095	NA,0.0206987	NA,0.348842	0.000243632	0.000604356
2	rs112813907	79140456	G,G	T,T	0.949304,0.950397	0.0113086,0.0407064	0.00901262,0.0196877	0.678671,1.41254	0.000243628	0.000637102
2	rs76993890	78445433	T,NA	G,NA	0.959245,NA	-0.0116503,NA	0.00999958,NA	0.612637,NA	0.000242689	0.000611093
2	rs2869887	79155033	T,T	G,G	0.753479,0.957341	-0.00254551,-0.0489451	0.00458751,0.0211527	0.237338,1.68459	0.000241936	0.000604503
2	rs3813569	78856166	NA,C	NA,T	NA,0.885913	NA,-0.0138808	NA,0.0134459	NA,0.520123	0.000241521	0.000599464
2	rs75186388	79307542	NA,T	NA,A	NA,0.948413	NA,-0.0155326	NA,0.0193256	NA,0.375149	0.000241407	0.00060021
2	rs147416656	79050267	NA,A	NA,G	NA,0.963294	NA,-0.0165814	NA,0.0227328	NA,0.331842	0.000241191	0.000600073
2	rs8034758	78519543	G,G	A,A	0.400596,0.323413	0.00333724,0.0195272	0.00403484,0.00913824	0.389152,1.48667	0.00024086	0.000563558
2	rs76122766	78411673	A,NA	T,NA	0.967197,NA	0.0184855,NA	0.0111,NA	1.01844,NA	0.000240549	0.000606375
2	rs370394477	78900608	NA,A	NA,T	NA,0.985119	NA,0.0296105	NA,0.0353055	NA,0.396161	0.000240072	0.000596572
2	rs148794508	78793015	NA,G	NA,A	NA,0.984127	NA,0.0280031	NA,0.0342017	NA,0.384132	0.000239707	0.000594043
2	rs138591531	79089941	T,NA	C,NA	0.985089,NA	0.0252979,NA	0.0163138,NA	0.91731,NA	0.000239225	0.000618082
2	rs140478676	79058980	NA,C	NA,T	NA,0.954365	NA,-0.0141774	NA,0.0204832	NA,0.31083	0.000238839	0.000594803
2	rs375667376	79237516	NA,C	NA,G	NA,0.919643	NA,0.0109883	NA,0.0157247	NA,0.314545	0.000238653	0.000593051
2	rs12443034	78647420	NA,G	NA,A	NA,0.905754	NA,-0.0106442	NA,0.0146307	NA,0.330771	0.000238325	0.000592896
2	rs77189303	78380146	NA,T	NA,A	NA,0.964286	NA,0.015284	NA,0.0230345	NA,0.294996	0.000237464	0.00058956
2	rs141733808	78804043	NA,T	NA,G	NA,0.990079	NA,-0.0270026	NA,0.0431319	NA,0.274673	0.000237422	0.000587445
2	rs77597850	78946942	NA,A	NA,G	NA,0.91369	NA,-0.0124563	NA,0.0152221	NA,0.383857	0.000237321	0.000589502
2	rs74024181	78462967	T,NA	C,NA	0.959245,NA	-0.0114941,NA	0.00999958,NA	0.601423,NA	0.000237082	0.000596882
2	rs139626713	78503934	NA,T	NA,C	NA,0.94246	NA,-0.0118401	NA,0.0183564	NA,0.2849	0.000237005	0.000585933
2	rs111972507	78836917	NA,C	NA,A	NA,0.893849	NA,-0.00523169	NA,0.0138774	NA,0.151085	0.000236641	0.000587494
2	rs57778149	78407898	C,NA	T,NA	0.967197,NA	0.0183436,NA	0.0111,NA	1.00693,NA	0.000236008	0.000594844
2	rs117424581	78628455	NA,G	NA,A	NA,0.957341	NA,-0.0137167	NA,0.0211527	NA,0.286772	0.000235942	0.000583458
2	rs184092573	78947772	NA,G	NA,A	NA,0.727183	NA,0.0109398	NA,0.00959722	NA,0.594603	0.000235223	0.000587093
2	rs78004896	79211660	T,T	C,C	0.954274,0.902778	0.0170175,0.0199931	0.00946506,0.0144288	1.14154,0.780268	0.000235205	0.000639396
2	rs117189732	79083280	T,NA	C,NA	0.913519,NA	0.014347,NA	0.00703429,NA	1.38308,NA	0.000234987	0.000595897
2	rs117849266	79117772	NA,C	NA,A	NA,0.982143	NA,0.0226319	NA,0.0322783	NA,0.315864	0.000234941	0.000582607
2	rs74828045	79222915	NA,T	NA,A	NA,0.631944	NA,-0.00407765	NA,0.00886353	NA,0.190116	0.000234831	0.000579392
2	rs140599089	79030197	NA,A	NA,G	NA,0.990079	NA,-0.0242702	NA,0.0431319	NA,0.241359	0.000234764	0.000581083
2	rs7161873	79303684	NA,G	NA,A	NA,0.934524	NA,-0.0124775	NA,0.0172809	NA,0.327654	0.000234497	0.000581218
2	rs4778628	79354160	T,T	C,C	0.234592,0.075397	-0.00133722,-0.0365291	0.00466591,0.0161901	0.111021,1.61881	0.00023442	0.000580555
2	rs3759858	79257278	A,A	G,G	0.890656,0.940476	0.0113536,-0.0025238	0.00633559,0.0180669	1.13592,0.0511455	0.000233941	0.000589049
2	rs7163204	78953740	A,A	G,G	0.854871,0.765873	-0.0361518,-0.00367618	0.00561322,0.0100948	9.92409,0.145248	0.000233864	0.000595118
2	rs375260508	79025834	NA,T	NA,G	NA,0.964286	NA,0.0142613	NA,0.0230345	NA,0.270971	0.000233156	0.000577943
2	rs149090992	78537754	G,NA	C,NA	0.979125,NA	-0.00713015,NA	0.0138296,NA	0.217418,NA	0.000232924	0.000561602
2	rs77994111	78842713	NA,T	NA,A	NA,0.894841	NA,-0.00496356	NA,0.013935	NA,0.141646	0.000232713	0.000577777
2	rs141717266	78643219	NA,A	NA,G	NA,0.904762	NA,-0.0100307	NA,0.0145623	NA,0.30897	0.000232498	0.000578224
2	rs78111971	78649909	NA,C	NA,T	NA,0.905754	NA,-0.0100447	NA,0.0146307	NA,0.30771	0.000232489	0.000578257
2	rs56010525	79356023	G,G	C,C	0.908549,0.972222	0.00180594,0.0579435	0.00685915,0.0260119	0.101095,1.58656	0.000232437	0.000576686
2	rs62007805	78556571	A,A	G,G	0.559642,0.698413	-0.00846512,-0.00606352	0.00398274,0.0093141	1.47432,0.288156	0.000232288	0.000452079
2	rs7180002	78873993	T,T	A,A	0.634195,0.973214	0.0223016,-0.0145305	0.00410491,0.0264757	7.25615,0.234238	0.000232202	0.000668134
2	rs8043303	78656221	NA,C	NA,T	NA,0.906746	NA,-0.00996687	NA,0.0147003	NA,0.302972	0.000232097	0.000577418
2	rs75803504	78655749	NA,T	NA,C	NA,0.907738	NA,-0.0099614	NA,0.0147711	NA,0.300973	0.000231949	0.000576937
2	rs367784370	78892677	NA,G	NA,A	NA,0.982143	NA,-0.0239828	NA,0.0322783	NA,0.339627	0.000231905	0.0005745
2	rs138931381	79222737	NA,T	NA,C	NA,0.631944	NA,-0.00388494	NA,0.00886353	NA,0.17969	0.000231828	0.000572072
2	rs11629824	79005524	G,G	T,T	0.252485,0.543651	0.0183918,0.0211311	0.00455105,0.00858212	4.27431,1.85988	0.000231512	0.000627138
2	rs75555768	78914410	NA,A	NA,C	NA,0.968254	NA,0.0183569	NA,0.0243817	NA,0.34533	0.000231503	0.00057354
2	rs184871946	79331631	NA,A	NA,C	NA,0.963294	NA,0.0144808	NA,0.0227328	NA,0.280565	0.00023138	0.00057437
2	rs77797827	78657308	NA,A	NA,C	NA,0.907738	NA,-0.00987966	NA,0.0147711	NA,0.297923	0.000231205	0.00057507
2	rs78825164	78642011	NA,C	NA,T	NA,0.902778	NA,-0.0099663	NA,0.0144288	NA,0.310035	0.000231163	0.000575157
2	rs147443292	78810154	NA,A	NA,G	NA,0.922619	NA,-0.0101894	NA,0.0159983	NA,0.280512	0.000230722	0.000572762
2	rs182896567	79008701	T,NA	A,NA	0.986084,NA	-0.0180847,NA	0.0168779,NA	0.546768,NA	0.000230663	0.00057851
2	rs7170423	79050434	NA,T	NA,C	NA,0.988095	NA,-0.029976	NA,0.0394133	NA,0.349768	0.000230615	0.000572234
2	rs117238468	79217691	NA,A	NA,G	NA,0.980159	NA,-0.018078	NA,0.0306528	NA,0.255436	0.000229677	0.000569234
2	rs892787	79199298	G,G	C,C	0.816103,0.262897	0.00915951,0.0171443	0.00510364,0.0097106	1.13846,1.11084	0.000229652	0.000584774
2	rs57996982	78803937	NA,A	NA,G	NA,0.767857	NA,0.0120578	NA,0.0101248	NA,0.631369	0.000229625	0.000570602
2	rs190213392	78926733	NA,A	NA,G	NA,0.988095	NA,-0.018794	NA,0.0394133	NA,0.198271	0.000229312	0.000568943
2	rs181583992	79237524	NA,T	NA,C	NA,0.980159	NA,-0.0179246	NA,0.0306528	NA,0.252816	0.000229028	0.000567627
2	rs74248582	78804712	NA,G	NA,C	NA,0.767857	NA,0.0120106	NA,0.0101248	NA,0.627969	0.00022902	0.00056909
2	rs57342652	79024731	NA,A	NA,G	NA,0.977182	NA,0.0237392	NA,0.0286274	NA,0.390444	0.000228956	0.000568907
2	rs534626289	78819502	NA,A	NA,C	NA,0.992063	NA,-0.0218082	NA,0.0481747	NA,0.186571	0.000228909	0.000566234
2	rs141926735	79264952	NA,T	NA,C	NA,0.973214	NA,0.0172604	NA,0.0264757	NA,0.288661	0.00022888	0.000567444
2	rs139202709	79189222	NA,A	NA,T	NA,0.949405	NA,0.013331	NA,0.019504	NA,0.306018	0.000228679	0.00056646
2	rs74440144	78653157	NA,C	NA,G	NA,0.907738	NA,-0.00958419	NA,0.0147711	NA,0.286984	0.00022859	0.000568505
2	rs79407507	78850640	NA,A	NA,G	NA,0.949405	NA,-0.00943662	NA,0.019504	NA,0.201691	0.000228299	0.00056604
2	rs375110816	78902576	NA,G	NA,A	NA,0.986111	NA,0.0259907	NA,0.0365264	NA,0.321721	0.000228169	0.000564958
2	rs80099244	79202208	NA,G	NA,T	NA,0.988095	NA,0.023475	NA,0.0394133	NA,0.258505	0.000228125	0.0005669
2	rs17850483	78466781	A,A	G,G	0.951292,0.967262	0.0159825,0.0339539	0.00918509,0.0240217	1.08698,0.802666	0.000227706	0.000544353
2	rs117981207	78955646	NA,T	NA,C	NA,0.731151	NA,0.0103175	NA,0.00964152	NA,0.54581	0.000227297	0.0005668
2	rs139727578	78848189	NA,T	NA,C	NA,0.97123	NA,0.0208906	NA,0.0255725	NA,0.383024	0.000227023	0.000562004
2	rs77907534	78801192	NA,A	NA,C	NA,0.767857	NA,0.0118199	NA,0.0101248	NA,0.614321	0.000226642	0.000563138
2	rs11633958	78862064	T,T	C,C	0.637177,0.973214	0.0222754,-0.011907	0.00411209,0.0264757	7.21763,0.185152	0.000226524	0.000650401
2	rs74248578	78744965	NA,A	NA,G	NA,0.810516	NA,0.0114006	NA,0.0109078	NA,0.528798	0.000226496	0.000562576
2	rs1878396	78987229	NA,T	NA,C	NA,0.361111	NA,-0.0081692	NA,0.00889959	NA,0.445322	0.000226113	0.000564021
2	rs77729189	79209981	G,G	A,A	0.954274,0.902778	0.0167855,0.0199633	0.00946506,0.0144288	1.11827,0.778613	0.000225982	0.00061354
2	rs8192479	78909398	T,NA	C,NA	0.978131,NA	0.0290328,NA	0.0135185,NA	1.49836,NA	0.00022595	0.000595055
2	rs4886581	78999999	NA,T	NA,C	NA,0.649802	NA,0.00807728	NA,0.00896099	NA,0.434879	0.000225792	0.000562751
2	rs11633444	78397468	C,NA	G,NA	0.981113,NA	0.019939,NA	0.0145245,NA	0.770011,NA	0.000225738	0.000490064
2	rs148904526	78795676	NA,T	NA,C	NA,0.979167	NA,0.0127187	NA,0.0299292	NA,0.173364	0.000225414	0.00055862
2	rs181141278	79007678	NA,T	NA,C	NA,0.967262	NA,-0.020019	NA,0.0240217	NA,0.392937	0.000225403	0.000559965
2	rs78449029	79229462	NA,A	NA,G	NA,0.916667	NA,-0.0108354	NA,0.0154664	NA,0.315543	0.000225276	0.000558938
2	rs79440330	79204101	C,C	T,T	0.95328,0.902778	0.0171153,0.0195759	0.0093687,0.0144288	1.16928,0.757289	0.000225263	0.000612024
2	rs16970390	79265232	C,NA	T,NA	0.985089,NA	0.0211939,NA	0.0163138,NA	0.712429,NA	0.000225263	0.000539406
2	rs62009343	78466919	G,G	C,C	0.951292,0.967262	0.0158856,0.0340802	0.00918509,0.0240217	1.07717,0.806931	0.000225057	0.00053818
2	rs117569839	78620366	NA,T	NA,C	NA,0.988095	NA,0.021661	NA,0.0394133	NA,0.234628	0.000225057	0.000554908
2	rs80128628	78957720	NA,C	NA,T	NA,0.729167	NA,0.010101	NA,0.0096192	NA,0.532132	0.000224826	0.00056051
2	rs143141218	79260741	C,NA	G,NA	0.972167,NA	0.0136618,NA	0.0120196,NA	0.592279,NA	0.000224293	0.000559521
2	rs60274620	78459926	NA,C	NA,T	NA,0.984127	NA,0.0175916	NA,0.0342017	NA,0.216805	0.000224187	0.000555901
2	rs145079300	79232179	NA,T	NA,C	NA,0.963294	NA,-0.012399	NA,0.0227328	NA,0.232501	0.000224147	0.000555977
2	rs143725637	78742244	NA,A	NA,G	NA,0.964286	NA,-0.0184492	NA,0.0230345	NA,0.373488	0.000223941	0.000556514
2	rs56390833	78877381	A,A	C,C	0.635189,0.973214	0.0222234,-0.0131564	0.00410728,0.0264757	7.20229,0.208139	0.000223733	0.000642262
2	rs4887094	79043864	NA,T	NA,C	NA,0.110119	NA,0.00992942	NA,0.0136555	NA,0.330553	0.000223707	0.000556434
2	rs148517784	78389273	NA,T	NA,C	NA,0.978175	NA,0.0192449	NA,0.0292559	NA,0.291868	0.000223368	0.000554408
2	rs1996625	78601094	G,G	T,T	0.420477,0.25496	-0.0083688,0.00500559	0.00400528,0.00980793	1.43571,0.214814	0.000223346	0.000389719
2	rs149830748	78955071	NA,G	NA,A	NA,0.972222	NA,0.0179767	NA,0.0260119	NA,0.310243	0.00022316	0.000554742
2	rs2869550	78981001	NA,C	NA,T	NA,0.643849	NA,0.00804643	NA,0.00892676	NA,0.434879	0.000223154	0.000556342
2	rs74522567	78860128	NA,G	NA,T	NA,0.951389	NA,-0.00890862	NA,0.0198773	NA,0.184408	0.000222924	0.000552546
2	rs11072824	79344416	T,T	C,C	0.439364,0.190476	0.0046619,-0.00461116	0.0039837,0.010886	0.616358,0.172716	0.000222685	0.000572566
2	rs12901682	78833223	NA,C	NA,A	NA,0.104167	NA,0.00390288	NA,0.0139934	NA,0.10773	0.000222268	0.000551551
2	rs78878951	78986563	NA,A	NA,G	NA,0.640873	NA,0.00793756	NA,0.00891032	NA,0.428266	0.000222109	0.000553753
2	rs118162838	79130455	NA,C	NA,G	NA,0.622024	NA,0.00739728	NA,0.00881592	NA,0.396398	0.000221803	0.000553313
2	rs112129944	79246938	T,NA	A,NA	0.983101,NA	0.0258207,NA	0.0153396,NA	1.03469,NA	0.000221755	0.000579093
2	rs7164665	78953919	C,C	T,T	0.854871,0.765873	-0.0360107,-0.00382207	0.00561322,0.0100948	9.85229,0.151828	0.000221722	0.000564112
2	rs11634628	79005579	A,A	G,G	0.253479,0.543651	0.0184114,0.0209793	0.00454514,0.00858212	4.29202,1.83852	0.000221442	0.000598466
2	rs75865414	78953921	NA,A	NA,G	NA,0.732143	NA,0.00984423	NA,0.00965281	NA,0.511719	0.00022141	0.000552004
2	rs12595350	78953464	A,A	G,G	0.854871,0.764881	-0.0359923,-0.0028396	0.00561322,0.01008	9.84292,0.108926	0.000221355	0.000562629
2	rs76878931	78908898	NA,A	NA,G	NA,0.765873	NA,0.0112316	NA,0.0100948	NA,0.575321	0.000221051	0.000549056
2	rs113732489	79040170	NA,T	NA,C	NA,0.889881	NA,-0.00960217	NA,0.0136555	NA,0.317001	0.000220952	0.000549513
2	rs77288847	79027242	NA,C	NA,G	NA,0.634921	NA,0.00751175	NA,0.00887871	NA,0.40063	0.000220929	0.000550716
2	rs140843495	78740711	NA,C	NA,T	NA,0.809524	NA,0.0108394	NA,0.010886	NA,0.495684	0.000220855	0.000548429
2	rs79212093	78958217	NA,C	NA,T	NA,0.729167	NA,0.00976552	NA,0.0096192	NA,0.508631	0.000220812	0.000550319
2	rs7182993	79045014	A,A	G,G	0.253479,0.880952	0.0184547,0.02861	0.00454514,0.0131998	4.30976,1.52	0.000220629	0.000598829
2	rs77424455	78833362	NA,G	NA,A	NA,0.894841	NA,-0.00367109	NA,0.013935	NA,0.10116	0.000220408	0.000547164
2	rs11633133	79352523	T,T	A,A	0.235586,0.073413	-0.00159752,-0.0365719	0.00465908,0.0163898	0.135675,1.59081	0.000220282	0.00054572
2	rs141233437	79121881	T,T	C,C	0.963221,0.975198	0.0224515,-0.00840871	0.0105045,0.0274863	1.48716,0.119379	0.000220175	0.000531927
2	rs16970179	79173442	NA,G	NA,A	NA,0.907738	NA,0.00641767	NA,0.0147711	NA,0.177869	0.000220084	0.000544957
2	rs565535101	78826678	NA,A	NA,G	NA,0.992063	NA,-0.0181776	NA,0.0481747	NA,0.151238	0.00021998	0.000544288
2	rs79240244	78997973	NA,A	NA,G	NA,0.64881	NA,0.00753503	NA,0.00895516	NA,0.397816	0.000219816	0.000547608
2	rs80164146	78998747	NA,T	NA,C	NA,0.64881	NA,0.00753503	NA,0.00895516	NA,0.397816	0.000219816	0.000547608
2	rs117816551	78658222	NA,T	NA,C	NA,0.955357	NA,-0.0115505	NA,0.0206987	NA,0.238957	0.000219696	0.000543129
2	rs11633242	78667720	NA,A	NA,G	NA,0.90377	NA,-0.00850636	NA,0.014495	NA,0.253906	0.000219675	0.000546263
2	rs74508956	79022322	NA,G	NA,T	NA,0.64881	NA,0.0076264	NA,0.00895516	NA,0.404036	0.000219643	0.000547151
2	rs7182694	79045030	T,T	C,C	0.253479,0.880952	0.0184117,0.02866	0.00454514,0.0131998	4.29217,1.52415	0.000219584	0.000595774
2	rs77491947	78659584	NA,A	NA,T	NA,0.823413	NA,-0.00684057	NA,0.0112102	NA,0.266221	0.00021954	0.00054424
2	rs79480543	79220992	NA,T	NA,G	NA,0.630952	NA,-0.00289033	NA,0.00885857	NA,0.128301	0.000219136	0.000541026
2	rs12441736	78985641	NA,C	NA,T	NA,0.640873	NA,0.00769512	NA,0.00891032	NA,0.411395	0.000219114	0.000546137
2	rs76701763	79052079	NA,G	NA,A	NA,0.624008	NA,0.00711794	NA,0.00882508	NA,0.376832	0.000219105	0.000546185
2	rs12913260	79071095	A,A	G,G	0.593439,0.982143	0.0138145,0.0545461	0.00402521,0.0322783	3.22245,1.04071	0.00021909	0.000583071
2	rs77236449	78808988	NA,T	NA,C	NA,0.766865	NA,0.011128	NA,0.0101097	NA,0.566998	0.000219046	0.000544091
2	rs8027394	78617913	C,C	T,T	0.367793,0.462302	0.000971015,0.018834	0.00410023,0.00857375	0.0900181,1.5522	0.000218851	0.000518586
2	rs75882841	78810823	NA,C	NA,T	NA,0.764881	NA,0.0110953	NA,0.01008	NA,0.566998	0.000218837	0.000543552
2	rs75381829	78934544	NA,C	NA,T	NA,0.968254	NA,0.0131766	NA,0.0243817	NA,0.229957	0.00021876	0.000542039
2	rs111573053	79031576	NA,A	NA,T	NA,0.626984	NA,0.00708882	NA,0.00883916	NA,0.374106	0.000218677	0.00054483
2	rs76705389	78809664	NA,A	NA,C	NA,0.766865	NA,0.0110852	NA,0.0101097	NA,0.564051	0.000218598	0.00054297
2	rs4887088	79026723	NA,A	NA,G	NA,0.634921	NA,0.00731858	NA,0.00887871	NA,0.387451	0.000218577	0.000544736
2	rs60191003	79022122	NA,T	NA,G	NA,0.646825	NA,0.00756669	NA,0.00894365	NA,0.40063	0.000218386	0.000544022
2	rs142840242	78594983	G,NA	A,NA	0.989066,NA	-0.0399039,NA	0.0190121,NA	1.44578,NA	0.000218232	0.000535726
2	rs78073334	78949567	NA,C	NA,G	NA,0.732143	NA,0.00955861	NA,0.00965281	NA,0.492068	0.000218163	0.000543758
2	rs78440530	78810011	NA,T	NA,C	NA,0.766865	NA,0.0110377	NA,0.0101097	NA,0.560785	0.000218105	0.000541737
2	rs4887109	79074294	T,T	C,C	0.596421,0.982143	0.0138574,0.0528052	0.00402994,0.0322783	3.23305,0.992025	0.000217952	0.000579299
2	rs3813564	79019990	NA,T	NA,C	NA,0.64881	NA,0.0074815	NA,0.00895516	NA,0.394189	0.00021793	0.000542807
2	rs200008556	79065887	NA,C	NA,A	NA,0.967262	NA,-0.0160997	NA,0.0240217	NA,0.298672	0.000217912	0.000541109
2	rs138044108	79122376	NA,G	NA,A	NA,0.947421	NA,-0.00801658	NA,0.0191524	NA,0.170354	0.000217835	0.000538373
2	rs112559859	78936274	NA,A	NA,G	NA,0.875992	NA,0.00533915	NA,0.0129696	NA,0.167118	0.000217526	0.000538472
2	rs117079963	78993786	NA,T	NA,C	NA,0.715278	NA,0.00828255	NA,0.00947229	NA,0.418048	0.000217215	0.000541269
2	rs76019741	78827317	NA,A	NA,G	NA,0.743056	NA,0.0107345	NA,0.00978302	NA,0.564589	0.000217078	0.000539271
2	rs145434285	78952401	NA,G	NA,T	NA,0.91369	NA,-0.00999218	NA,0.0152221	NA,0.291112	0.000217033	0.000538955
2	rs75150160	79030479	NA,A	NA,G	NA,0.626984	NA,0.00694592	NA,0.00883916	NA,0.364539	0.000217003	0.000540576
2	rs74552499	78949060	NA,A	NA,G	NA,0.911706	NA,-0.00974988	NA,0.0150664	NA,0.286047	0.000216864	0.000538441
2	rs75201393	78804804	NA,G	NA,T	NA,0.947421	NA,-0.00749146	NA,0.0191524	NA,0.157586	0.000216663	0.000537407
2	rs117929688	79032550	NA,G	NA,C	NA,0.892857	NA,-0.00935068	NA,0.0138207	NA,0.302179	0.000216625	0.000538695
2	rs2869551	78981423	NA,G	NA,A	NA,0.936508	NA,0.00821156	NA,0.0175302	NA,0.194171	0.000216533	0.000537021
2	rs16969914	78801756	NA,G	NA,T	NA,0.767857	NA,0.0109041	NA,0.0101248	NA,0.550531	0.000216524	0.000537812
2	rs78995047	79054773	NA,A	NA,G	NA,0.87996	NA,-0.0089922	NA,0.0131525	NA,0.306121	0.000216513	0.000537751
2	rs148676889	78840152	NA,T	NA,G	NA,0.946429	NA,-0.00457621	NA,0.0189842	NA,0.0917758	0.000216482	0.000537171
2	rs116846929	79129129	NA,G	NA,A	NA,0.611111	NA,0.00690658	NA,0.0087686	NA,0.365622	0.000215909	0.000538363
2	rs7182567	79045054	G,G	A,A	0.253479,0.880952	0.0183639,0.02861	0.00454514,0.0131998	4.27268,1.52	0.000215566	0.000584544
2	rs112727089	78568978	T,NA	C,NA	0.986084,NA	-0.0200525,NA	0.0168779,NA	0.629309,NA	0.000215503	0.000498967
2	rs74902670	78849939	NA,G	NA,A	NA,0.723214	NA,0.0102172	NA,0.00955427	NA,0.545316	0.000215418	0.000534785
2	rs7403094	79130230	NA,T	NA,C	NA,0.611111	NA,0.0068569	NA,0.0087686	NA,0.362286	0.000215352	0.00053694
2	rs150557257	78663393	NA,T	NA,C	NA,0.974206	NA,-0.0141965	NA,0.0269663	NA,0.222883	0.000215287	0.000534343
2	rs79640320	78956097	NA,A	NA,C	NA,0.914682	NA,-0.00981927	NA,0.015302	NA,0.283104	0.000215263	0.00053435
2	rs76894428	79006825	NA,T	NA,C	NA,0.64881	NA,0.00718184	NA,0.00895516	NA,0.374106	0.000215139	0.000535697
2	rs149889628	79055009	NA,C	NA,T	NA,0.87996	NA,-0.00879542	NA,0.0131525	NA,0.297854	0.000215038	0.000534056
2	rs56179040	79129096	NA,G	NA,C	NA,0.611111	NA,0.00680723	NA,0.0087686	NA,0.358962	0.000214803	0.000535536
2	rs146379851	79061362	NA,C	NA,T	NA,0.877976	NA,-0.00847988	NA,0.0130599	NA,0.287233	0.000214525	0.000532734
2	rs8031692	78545168	A,NA	G,NA	0.028827,NA	-0.0170006,NA	0.0118166,NA	0.823233,NA	0.000214492	0.000489741
2	rs4886590	79074506	A,A	G,G	0.594433,0.982143	0.0139094,0.0527746	0.00402677,0.0322783	3.25819,0.991179	0.000214441	0.000571452
2	rs144860972	78677976	NA,A	NA,T	NA,0.940476	NA,0.00993791	NA,0.0180669	NA,0.23487	0.000214373	0.000530863
2	rs59973885	79128960	NA,C	NA,T	NA,0.611111	NA,0.00676253	NA,0.0087686	NA,0.355979	0.000214315	0.000534289
2	rs145775962	78684044	NA,C	NA,G	NA,0.984127	NA,-0.0143891	NA,0.0342017	NA,0.171362	0.000214171	0.000529692
2	rs75027621	79011480	NA,C	NA,A	NA,0.649802	NA,0.0070916	NA,0.00896099	NA,0.367828	0.000213949	0.000532709
2	rs76479283	79288894	NA,A	NA,G	NA,0.959325	NA,-0.00975366	NA,0.0216401	NA,0.185626	0.000213871	0.000531126
2	rs117011872	79297811	NA,T	NA,C	NA,0.958333	NA,0.0123835	NA,0.0213919	NA,0.249749	0.000213791	0.000531082
2	rs74970028	79130290	NA,A	NA,G	NA,0.611111	NA,0.00671286	NA,0.0087686	NA,0.352676	0.00021378	0.000532922
2	rs56144940	79128907	NA,A	NA,T	NA,0.611111	NA,0.00671286	NA,0.0087686	NA,0.352676	0.00021378	0.000532922
2	rs7403100	79130288	NA,T	NA,C	NA,0.611111	NA,0.00671286	NA,0.0087686	NA,0.352676	0.00021378	0.000532922
2	rs77556040	79194670	T,T	C,C	0.954274,0.90377	0.0166694,0.0196966	0.00946506,0.014495	1.10673,0.758969	0.000213677	0.000568271
2	rs62009342	78464513	A,A	G,G	0.951292,0.967262	0.0156529,0.0338908	0.00918509,0.0240217	1.05379,0.800539	0.000213654	0.000511219
2	rs200739106	78671422	NA,C	NA,G	NA,0.972222	NA,-0.0116772	NA,0.0260119	NA,0.184761	0.000213577	0.000530049
2	rs3784321	79064306	NA,C	NA,G	NA,0.877976	NA,-0.00833651	NA,0.0130599	NA,0.281283	0.00021349	0.000530142
2	rs5849	79214192	T,T	C,C	0.954274,0.902778	0.0164569,0.0199054	0.00946506,0.0144288	1.08572,0.775411	0.00021343	0.000578414
2	rs150133100	79025369	NA,C	NA,A	NA,0.982143	NA,-0.0138347	NA,0.0322783	NA,0.175087	0.00021338	0.000529786
2	rs78616075	78711166	NA,C	NA,A	NA,0.970238	NA,-0.0133804	NA,0.0251555	NA,0.225636	0.000213365	0.0005285
2	rs76264113	78817782	NA,A	NA,G	NA,0.744048	NA,0.010457	NA,0.00979543	NA,0.544043	0.000213199	0.000529613
2	rs75489622	78394675	T,NA	C,NA	0.963221,NA	0.0184938,NA	0.0105045,NA	1.10617,NA	0.000213076	0.000539946
2	rs77926585	79219558	NA,A	NA,G	NA,0.631944	NA,-0.0024159	NA,0.00886353	NA,0.105027	0.000213041	0.00052617
2	rs191730608	78836751	NA,A	NA,G	NA,0.945437	NA,-0.00370403	NA,0.0188207	NA,0.0736682	0.000212949	0.000528282
2	rs78625331	79011209	NA,C	NA,A	NA,0.649802	NA,0.00699171	NA,0.00896099	NA,0.361261	0.000212914	0.000530079
2	rs3784323	79064170	NA,T	NA,C	NA,0.877976	NA,-0.00823818	NA,0.0130599	NA,0.277226	0.000212796	0.000528405
2	rs12910014	79297427	G,NA	T,NA	0.974155,NA	0.0189085,NA	0.0124606,NA	0.888907,NA	0.000212794	0.000531286
2	rs3743076	78909227	NA,A	NA,T	NA,0.734127	NA,0.0104999	NA,0.00967566	NA,0.55621	0.000212724	0.000528337
2	rs151036032	79064533	NA,G	NA,A	NA,0.877976	NA,-0.00821135	NA,0.0130599	NA,0.276121	0.000212609	0.000527937
2	rs77487352	78873963	NA,A	NA,G	NA,0.738095	NA,0.010352	NA,0.00972244	NA,0.542139	0.000212476	0.000527507
2	rs8039661	79259009	T,T	C,C	0.601392,0.681548	-0.0119521,0.00176727	0.0040382,0.00917557	2.51163,0.0719793	0.000212446	0.000538587
2	rs7166501	79133739	T,T	C,C	0.614314,0.765873	-0.00743758,-0.0216794	0.00406188,0.0100948	1.17334,1.49829	0.000212436	0.000535162
2	rs117159923	79113590	T,NA	C,NA	0.977137,NA	-0.0257927,NA	0.0132281,NA	1.29077,NA	0.000212406	0.000531967
2	rs58684007	79127530	NA,G	NA,C	NA,0.611111	NA,0.0065768	NA,0.0087686	NA,0.343681	0.000212354	0.000529273
2	rs80142372	79126380	NA,T	NA,C	NA,0.611111	NA,0.0065768	NA,0.0087686	NA,0.343681	0.000212354	0.000529273
2	rs57185710	79127644	NA,A	NA,G	NA,0.611111	NA,0.0065768	NA,0.0087686	NA,0.343681	0.000212354	0.000529273
2	rs78194027	78950322	NA,C	NA,T	NA,0.912698	NA,-0.00905894	NA,0.0151436	NA,0.259871	0.000212202	0.000526798
2	rs1842561	79001959	C,C	T,T	0.022863,0.017857	0.016825,0.0496469	0.013228,0.0322784	0.691645,0.90648	0.000212184	0.000527095
2	rs17480994	78586915	C,C	T,T	0.810139,0.850198	-0.0103217,0.00504833	0.00504129,0.011978	1.39131,0.171718	0.000212174	0.000452865
2	rs79053468	78908806	NA,A	NA,C	NA,0.736111	NA,0.010426	NA,0.00969886	NA,0.549156	0.000211974	0.000526425
2	rs79093205	78818373	NA,A	NA,G	NA,0.744048	NA,0.010314	NA,0.00979543	NA,0.534068	0.000211877	0.000526295
2	rs59778788	78821106	NA,C	NA,T	NA,0.750992	NA,0.010266	NA,0.00988505	NA,0.524302	0.000211865	0.000526228
2	rs16969743	78683702	NA,C	NA,T	NA,0.912698	NA,-0.00778721	NA,0.0151436	NA,0.216744	0.000211751	0.000526437
2	rs76105419	78713772	NA,A	NA,G	NA,0.980159	NA,0.00922002	NA,0.0306528	NA,0.117148	0.000211746	0.000524737
2	rs77349058	78817017	NA,C	NA,G	NA,0.986111	NA,0.0193624	NA,0.0365264	NA,0.224719	0.000211714	0.000525031
2	rs146100798	79120404	NA,A	NA,T	NA,0.632937	NA,0.0065157	NA,0.00886855	NA,0.334866	0.000211687	0.000527254
2	rs76825533	79120539	NA,G	NA,A	NA,0.632937	NA,0.0065157	NA,0.00886855	NA,0.334866	0.000211687	0.000527254
2	rs76870571	78977546	NA,T	NA,G	NA,0.714286	NA,0.0077327	NA,0.0094624	NA,0.383196	0.000211498	0.000526645
2	rs34803085	79148813	A,A	G,G	0.752485,0.956349	-0.00272246,-0.047162	0.00458131,0.0209218	0.257791,1.61648	0.000211285	0.000527688
2	rs58158830	79117032	NA,T	NA,C	NA,0.631944	NA,0.00646239	NA,0.00886353	NA,0.331669	0.000211147	0.000525916
2	rs117299599	79119035	NA,C	NA,T	NA,0.631944	NA,0.00646239	NA,0.00886353	NA,0.331669	0.000211147	0.000525916
2	rs150952466	79126212	NA,A	NA,G	NA,0.609127	NA,0.00647211	NA,0.00876055	NA,0.337203	0.000210878	0.000525412
2	rs75579690	79130935	NA,T	NA,C	NA,0.611111	NA,0.00641498	NA,0.0087686	NA,0.333087	0.000210729	0.000525114
2	rs77254561	79131017	NA,T	NA,A	NA,0.611111	NA,0.00641498	NA,0.0087686	NA,0.333087	0.000210729	0.000525114
2	rs79975633	79204333	C,C	T,T	0.95328,0.902778	0.0166968,0.0195759	0.0093687,0.0144288	1.12658,0.757289	0.00021066	0.000571042
2	rs141971779	78670245	NA,G	NA,C	NA,0.902778	NA,-0.00719256	NA,0.0144288	NA,0.208912	0.000210508	0.000523102
2	rs145429757	79055217	NA,C	NA,G	NA,0.66369	NA,0.0067236	NA,0.00904796	NA,0.339688	0.000210473	0.000523871
2	rs73470383	79213596	NA,T	NA,C	NA,0.617063	NA,-0.00164482	NA,0.00879376	NA,0.069751	0.000210394	0.000519077
2	rs75143874	79212142	NA,T	NA,C	NA,0.617063	NA,-0.00164482	NA,0.00879376	NA,0.069751	0.000210394	0.000519077
2	rs78997594	79126328	NA,G	NA,A	NA,0.611111	NA,0.00637934	NA,0.0087686	NA,0.33077	0.000210382	0.000524225
2	rs11637289	78528561	C,NA	A,NA	0.029821,NA	-0.0159092,NA	0.0116239,NA	0.766736,NA	0.000210309	0.000482635
2	rs74574008	78866717	NA,G	NA,T	NA,0.738095	NA,0.0101079	NA,0.00972244	NA,0.525047	0.000210277	0.000522005
2	rs75026769	78816644	NA,T	NA,C	NA,0.744048	NA,0.0101254	NA,0.00979543	NA,0.521025	0.000210207	0.000522104
2	rs12593550	78786843	NA,G	NA,A	NA,0.895833	NA,-0.00211385	NA,0.0139934	NA,0.0555528	0.000210177	0.000520271
2	rs114586676	78937414	NA,C	NA,T	NA,0.968254	NA,0.0109609	NA,0.0243817	NA,0.185066	0.000210137	0.000520713
2	rs62010551	78975416	A,A	G,G	0.984095,0.96131	-0.0349043,-0.0233437	0.0158037,0.0221651	1.5654,0.534228	0.000210129	0.000524946
2	rs75759948	78930813	NA,T	NA,C	NA,0.974206	NA,0.0147806	NA,0.0269663	NA,0.233874	0.000210093	0.000520861
2	rs77823196	78930242	NA,A	NA,C	NA,0.951389	NA,-0.00922557	NA,0.0198773	NA,0.192089	0.000210024	0.00052141
2	rs72732663	79343724	T,NA	C,NA	0.868787,NA	-0.00645743,NA	0.00585591,NA	0.568396,NA	0.000210008	0.000516595
2	rs191756285	78924534	NA,G	NA,T	NA,0.777778	NA,0.00995516	NA,0.0102821	NA,0.47763	0.000209924	0.000521886
2	rs74953143	78829063	NA,T	NA,G	NA,0.74504	NA,0.0100466	NA,0.00980793	NA,0.51474	0.000209924	0.000521383
2	rs138076766	79171543	C,NA	T,NA	0.985089,NA	-0.0285337,NA	0.0163138,NA	1.09538,NA	0.000209696	0.000499723
2	rs74730907	78963570	NA,G	NA,A	NA,0.727183	NA,0.00774387	NA,0.00959722	NA,0.377028	0.000209612	0.000521762
2	rs141079023	78402007	G,NA	A,NA	0.985089,NA	-0.0228458,NA	0.0163138,NA	0.792113,NA	0.000209513	0.000504971
2	rs736827	79358866	G,G	A,A	0.827038,0.561508	-0.000244219,-0.0184884	0.00522759,0.00861478	0.0164916,1.49671	0.000209453	0.000516393
2	rs138890595	79264599	A,NA	G,NA	0.991054,NA	-0.0247949,NA	0.0209976,NA	0.624036,NA	0.000209412	0.000513184
2	rs12904618	78536369	A,A	G,G	0.717694,0.873016	0.00822611,0.00682655	0.00439248,0.0128386	1.21396,0.225542	0.000209154	0.000681234
2	rs75255438	78837112	NA,A	NA,G	NA,0.741071	NA,0.010045	NA,0.0097585	NA,0.518112	0.00020908	0.000519309
2	rs77376397	78835208	NA,G	NA,A	NA,0.741071	NA,0.0100446	NA,0.0097585	NA,0.518086	0.000209077	0.000519301
2	rs186548931	79236349	A,NA	G,NA	0.983101,NA	0.0355784,NA	0.0153396,NA	1.69091,NA	0.000209077	0.000512253
2	rs56778876	78946110	NA,A	NA,G	NA,0.967262	NA,0.0106103	NA,0.0240217	NA,0.181306	0.000209014	0.000517903
2	rs61671687	79070159	NA,C	NA,T	NA,0.869048	NA,-0.00712888	NA,0.0126714	NA,0.241307	0.000208902	0.000518147
2	rs11072761	78686669	NA,G	NA,A	NA,0.911706	NA,-0.00738947	NA,0.0150664	NA,0.204948	0.000208877	0.000519227
2	rs147943210	78943716	NA,T	NA,C	NA,0.96131	NA,-0.0116461	NA,0.0221651	NA,0.222365	0.000208862	0.000519284
2	rs2306466	79050644	NA,G	NA,A	NA,0.625992	NA,0.0062875	NA,0.00883443	NA,0.321803	0.000208802	0.000519868
2	rs4243084	78911672	C,C	G,G	0.625249,0.705357	0.0219669,0.00990949	0.00408453,0.00937671	7.1233,0.536713	0.000208748	0.000602961
2	rs116931950	78833102	NA,T	NA,C	NA,0.741071	NA,0.00999616	NA,0.0097585	NA,0.51475	0.000208742	0.000518467
2	rs74248586	78867345	NA,C	NA,T	NA,0.735119	NA,0.00973671	NA,0.00968721	NA,0.501905	0.000208609	0.000517726
2	rs78836635	79033445	NA,A	NA,G	NA,0.626984	NA,0.00608552	NA,0.00883916	NA,0.308781	0.000208589	0.000519206
2	rs951266	78878541	A,A	G,G	0.634195,0.973214	0.0221675,-0.012742	0.00410491,0.0264757	7.17685,0.200437	0.000208394	0.000598253
2	rs3743072	78921762	NA,A	NA,G	NA,0.918651	NA,-0.00430295	NA,0.0156369	NA,0.106139	0.000208284	0.000517241
2	rs77258183	78867094	NA,A	NA,G	NA,0.738095	NA,0.0098659	NA,0.00972244	NA,0.508327	0.000208237	0.0005169
2	rs3825847	78463486	A,A	G,G	0.951292,0.967262	0.0157014,0.0331823	0.00918509,0.0240217	1.05864,0.776834	0.00020823	0.000498093
2	rs189757974	78599873	NA,A	NA,G	NA,0.956349	NA,0.0095307	NA,0.0209218	NA,0.187942	0.0002081	0.000516863
2	rs2869030	78711803	T,T	G,G	0.237575,0.482143	0.0278308,0.0132571	0.00464559,0.00855481	8.68024,0.916424	0.000208023	0.000514293
2	rs7402370	79113400	NA,A	NA,C	NA,0.632937	NA,0.0061393	NA,0.00886855	NA,0.310889	0.000208011	0.000517898
2	rs4887092	79043675	C,C	T,T	0.256461,0.880952	0.0184744,0.0289211	0.00452769,0.0131998	4.34701,1.54592	0.00020769	0.000559691
2	rs59737941	78844251	NA,G	NA,T	NA,0.742063	NA,0.00986685	NA,0.00977071	NA,0.50505	0.000207542	0.000515421
2	rs187618975	78818072	T,NA	C,NA	0.984095,NA	0.0326982,NA	0.0158037,NA	1.41404,NA	0.000207532	0.000534838
2	rs16969941	78844305	NA,G	NA,T	NA,0.947421	NA,-0.00535663	NA,0.0191524	NA,0.108061	0.000207483	0.000514536
2	rs80100758	79031655	NA,T	NA,C	NA,0.634921	NA,0.00596537	NA,0.00887871	NA,0.299587	0.000207419	0.000516214
2	rs62010360	78617547	NA,T	NA,A	NA,0.883929	NA,-0.00678881	NA,0.0133454	NA,0.213985	0.000207307	0.000513763
2	rs79265862	79042756	NA,A	NA,G	NA,0.628968	NA,0.00604317	NA,0.00884878	NA,0.305706	0.000207297	0.000516007
2	rs62009344	78472749	A,A	G,G	0.930418,0.975198	0.00949217,0.05013	0.00777053,0.0274863	0.653894,1.16634	0.000207181	0.000524572
2	rs76964537	78877702	NA,T	NA,C	NA,0.738095	NA,0.00972178	NA,0.00972244	NA,0.498471	0.000207086	0.000514019
2	rs62011035	79142253	G,NA	A,NA	0.969185,NA	0.0207904,NA	0.0114407,NA	1.16,NA	0.000206957	0.000535673
2	rs78648100	79040479	NA,A	NA,G	NA,0.628968	NA,0.00599421	NA,0.00884878	NA,0.302641	0.000206877	0.000514932
2	rs111678794	78727348	NA,A	NA,G	NA,0.972222	NA,-0.00506464	NA,0.0260119	NA,0.0728228	0.000206835	0.000512718
2	rs78506389	79051400	NA,T	NA,C	NA,0.625	NA,0.00604598	NA,0.00882973	NA,0.3067	0.000206738	0.000514604
2	rs80304363	79051385	NA,C	NA,G	NA,0.625	NA,0.00604598	NA,0.00882973	NA,0.3067	0.000206738	0.000514604
2	rs374283193	79047567	NA,G	NA,C	NA,0.974206	NA,0.011387	NA,0.0269663	NA,0.172095	0.000206712	0.000512862
2	rs111823232	78862231	NA,C	NA,T	NA,0.941468	NA,-0.004917	NA,0.0182098	NA,0.103945	0.000206636	0.000512472
2	rs56218866	78922229	NA,C	NA,T	NA,0.915675	NA,-0.00392572	NA,0.0153834	NA,0.0976841	0.00020663	0.000512949
2	rs115000911	78953486	NA,A	NA,G	NA,0.878968	NA,-0.00674695	NA,0.0131059	NA,0.217033	0.000206492	0.00051258
2	rs117329966	79040492	NA,A	NA,G	NA,0.628968	NA,0.00594525	NA,0.00884878	NA,0.299587	0.000206463	0.000513873
2	rs78073665	79055513	NA,T	NA,C	NA,0.662698	NA,0.00628749	NA,0.0090414	NA,0.312652	0.000206462	0.000513672
2	rs138774906	78673737	NA,T	NA,G	NA,0.904762	NA,-0.00637688	NA,0.0145623	NA,0.179498	0.000206412	0.000512792
2	rs11072793	79006442	A,A	G,G	0.253479,0.542659	0.0183197,0.0207246	0.00454514,0.00858064	4.25467,1.80346	0.000206386	0.000557089
2	rs11072800	79045857	G,G	A,A	0.255467,0.880952	0.0184073,0.0288211	0.00453346,0.0131998	4.30976,1.53757	0.00020578	0.000555232
2	rs56818859	78833462	NA,A	NA,C	NA,0.742063	NA,0.00962734	NA,0.00977071	NA,0.488834	0.000205761	0.000510947
2	rs75999484	78716019	NA,G	NA,A	NA,0.883929	NA,-0.00427481	NA,0.0133454	NA,0.125677	0.000205739	0.00050993
2	rs144245172	78847640	NA,T	NA,C	NA,0.947421	NA,-0.00490868	NA,0.0191524	NA,0.098148	0.000205738	0.000510196
2	rs80103354	78908551	NA,T	NA,C	NA,0.737103	NA,0.00970995	NA,0.0097106	NA,0.498471	0.000205716	0.000510712
2	rs118163846	79093648	NA,T	NA,C	NA,0.992063	NA,-0.0202966	NA,0.0481747	NA,0.171646	0.000205694	0.000510502
2	rs79692580	78638458	T,NA	C,NA	0.99006,NA	-0.0430294,NA	0.01993,NA	1.51077,NA	0.000205486	0.000507053
2	rs76958475	78660985	NA,G	NA,A	NA,0.967262	NA,-0.00763646	NA,0.0240217	NA,0.124613	0.00020531	0.000509349
2	rs79649294	78912421	NA,T	NA,C	NA,0.955357	NA,-0.00419658	NA,0.0206987	NA,0.0760652	0.000205305	0.000508806
2	rs59275951	79068649	NA,A	NA,G	NA,0.878968	NA,-0.00704519	NA,0.0131059	NA,0.2285	0.00020528	0.000509512
2	rs146898316	78904961	NA,A	NA,G	NA,0.739087	NA,0.00944083	NA,0.00973436	NA,0.4787	0.000205065	0.000508977
2	rs191980564	79057934	NA,C	NA,T	NA,0.642857	NA,0.00597937	NA,0.00892123	NA,0.298687	0.000205064	0.000510126
2	rs147511789	78786193	NA,G	NA,A	NA,0.973214	NA,-0.00417064	NA,0.0264757	NA,0.0580766	0.000204895	0.000507986
2	rs16969968	78882925	A,A	G,G	0.634195,0.973214	0.0222585,-0.00612501	0.00410491,0.0264757	7.23061,0.0877529	0.000204868	0.000589974
2	rs113034332	79069477	NA,T	NA,C	NA,0.878968	NA,-0.006957	NA,0.0131059	NA,0.225092	0.000204809	0.00050833
2	rs79399102	78471593	A,A	G,G	0.930418,0.975198	0.00950105,0.0498899	0.00777053,0.0274863	0.65474,1.15794	0.000204666	0.000518182
2	rs76374592	79164493	NA,C	NA,T	NA,0.977182	NA,0.00783351	NA,0.0286274	NA,0.105483	0.000204623	0.000507567
2	rs79802316	78918135	NA,C	NA,A	NA,0.727183	NA,0.00912207	NA,0.00959722	NA,0.466148	0.000204297	0.000507038
2	rs57547095	79131638	NA,A	NA,G	NA,0.613095	NA,0.00568629	NA,0.00877682	NA,0.286455	0.000204279	0.000508556
2	rs61477430	79131705	NA,C	NA,T	NA,0.613095	NA,0.00568629	NA,0.00877682	NA,0.286455	0.000204279	0.000508556
2	rs57923940	79131520	NA,T	NA,C	NA,0.613095	NA,0.00568629	NA,0.00877682	NA,0.286455	0.000204279	0.000508556
2	rs139962002	78673416	NA,C	NA,T	NA,0.90377	NA,-0.00592189	NA,0.014495	NA,0.16566	0.000204054	0.000506802
2	rs8041651	78986758	NA,T	NA,G	NA,0.295635	NA,-0.00682089	NA,0.00936756	NA,0.331122	0.000203996	0.000507527
2	rs151279413	79017950	NA,A	NA,G	NA,0.965278	NA,0.0079685	NA,0.0233493	NA,0.134957	0.000203944	0.000505529
2	rs118189835	78447000	NA,A	NA,G	NA,0.978175	NA,0.00962903	NA,0.0292559	NA,0.129563	0.000203931	0.000505327
2	rs77653548	78965497	NA,G	NA,A	NA,0.728175	NA,0.00707429	NA,0.00960817	NA,0.335771	0.000203909	0.000507199
2	rs74649513	78892951	NA,G	NA,C	NA,0.738095	NA,0.009236	NA,0.00972244	NA,0.46581	0.000203766	0.000505693
2	rs7178897	78862975	NA,C	NA,T	NA,0.941468	NA,-0.0041493	NA,0.0182098	NA,0.0863164	0.000203673	0.000505098
2	rs8024463	79040357	NA,T	NA,G	NA,0.628968	NA,0.00557713	NA,0.00884878	NA,0.276941	0.000203557	0.00050643
2	rs60589519	79125949	NA,A	NA,G	NA,0.615079	NA,0.0055663	NA,0.0087852	NA,0.278732	0.000203548	0.000506697
2	rs9888691	79010046	C,C	T,T	0.253479,0.543651	0.0184596,0.0205243	0.00454514,0.00858212	4.31176,1.77523	0.000203493	0.000549905
2	rs11634225	79352692	G,G	A,A	0.234592,0.073413	-0.00151377,-0.0359386	0.00466591,0.0163898	0.127487,1.54781	0.000203453	0.000504147
2	rs144503648	78527748	NA,A	NA,G	NA,0.985119	NA,-0.0141441	NA,0.0353055	NA,0.16197	0.000203423	0.000503662
2	rs3743081	78463129	NA,T	NA,C	NA,0.950397	NA,-0.00733013	NA,0.0196877	NA,0.148953	0.0002034	0.000503577
2	rs58115278	78975742	NA,A	NA,C	NA,0.71627	NA,0.00673747	NA,0.00948227	NA,0.321142	0.000203395	0.000505969
2	rs58651598	78866811	NA,G	NA,C	NA,0.934524	NA,-0.0110639	NA,0.0172809	NA,0.282315	0.00020338	0.00050498
2	rs62012628	79070000	T,T	C,C	0.710736,0.659722	-0.015718,-0.0163384	0.00436052,0.00902206	3.50499,1.15398	0.000203364	0.000523634
2	rs79987052	79186733	NA,C	NA,T	NA,0.982143	NA,0.00935194	NA,0.0322783	NA,0.112369	0.000203286	0.000503555
2	rs4887112	79093761	NA,C	NA,T	NA,0.622024	NA,0.00566648	NA,0.00881592	NA,0.283677	0.000203253	0.000505207
2	rs75892304	79094315	NA,A	NA,G	NA,0.622024	NA,0.00566648	NA,0.00881592	NA,0.283677	0.000203253	0.000505207
2	rs11635829	78675438	NA,G	NA,A	NA,0.904762	NA,-0.00569104	NA,0.0145623	NA,0.157428	0.000203156	0.000504573
2	rs4073321	79122598	NA,C	NA,T	NA,0.636905	NA,0.00550165	NA,0.00888906	NA,0.270862	0.000203103	0.000505323
2	rs28634189	78922689	NA,A	NA,G	NA,0.97123	NA,0.0123511	NA,0.0255725	NA,0.201274	0.000203057	0.000503357
2	rs77452014	78826548	NA,A	NA,G	NA,0.947421	NA,-0.00428555	NA,0.0191524	NA,0.0846296	0.000202985	0.00050338
2	rs6495330	79099938	G,G	C,C	0.672962,0.666667	-0.0134964,-0.0174915	0.00421449,0.00906796	2.86551,1.26971	0.00020291	0.000537116
2	rs16969949	78866964	NA,T	NA,C	NA,0.941468	NA,-0.00391421	NA,0.0182098	NA,0.0810237	0.00020284	0.000503023
2	rs145585553	78401428	NA,T	NA,C	NA,0.978175	NA,-0.0104045	NA,0.0292559	NA,0.141395	0.000202721	0.000503266
2	rs202126010	78904399	NA,G	NA,A	NA,0.740079	NA,0.00906508	NA,0.00974638	NA,0.453062	0.000202577	0.000502758
2	rs56002879	79290184	G,NA	A,NA	0.856859,NA	0.0107587,NA	0.00564551,NA	1.2465,NA	0.000202553	0.00051115
2	rs76257233	79099768	NA,T	NA,A	NA,0.622024	NA,0.00556847	NA,0.00881592	NA,0.277676	0.000202547	0.000503412
2	rs78090107	78899341	NA,A	NA,G	NA,0.739087	NA,0.00905391	NA,0.00973436	NA,0.453062	0.000202441	0.000502397
2	rs117407330	79104437	NA,T	NA,C	NA,0.622024	NA,0.00553805	NA,0.00881592	NA,0.275821	0.000202333	0.000502867
2	rs533797420	79052480	NA,G	NA,C	NA,0.983135	NA,0.0115392	NA,0.0331973	NA,0.137783	0.000202174	0.000501144
2	rs73463074	78864659	NA,G	NA,A	NA,0.941468	NA,-0.00369643	NA,0.0182098	NA,0.0761647	0.000202098	0.000501175
2	rs2622821	79046693	G,G	A,A	0.255467,0.880952	0.0183644,0.0287565	0.00453346,0.0131998	4.29217,1.53218	0.00020202	0.000544806
2	rs117101431	78374863	NA,A	NA,G	NA,0.988095	NA,0.00988665	NA,0.0394133	NA,0.0958617	0.000201941	0.000499955
2	rs75672873	78823732	NA,G	NA,T	NA,0.947421	NA,-0.00396247	NA,0.0191524	NA,0.0777445	0.000201939	0.000500776
2	rs74945122	78969490	NA,G	NA,A	NA,0.729167	NA,0.00674069	NA,0.0096192	NA,0.315642	0.000201929	0.000502104
2	rs60565501	78967786	NA,C	NA,T	NA,0.638889	NA,-0.000764944	NA,0.00889959	NA,0.0308153	0.000201836	0.000499369
2	rs4779081	79209332	NA,A	NA,T	NA,0.612103	NA,-0.000529926	NA,0.00877269	NA,0.0214397	0.000201803	0.000498411
2	rs112973744	78866444	NA,T	NA,C	NA,0.941468	NA,-0.00354639	NA,0.0182098	NA,0.0728417	0.000201603	0.000499944
2	rs16969948	78864786	NA,G	NA,A	NA,0.941468	NA,-0.00353626	NA,0.0182098	NA,0.072618	0.00020157	0.000499862
2	rs73463077	78865026	NA,C	NA,T	NA,0.941468	NA,-0.00353626	NA,0.0182098	NA,0.072618	0.00020157	0.000499862
2	rs60009001	79206793	NA,A	NA,G	NA,0.612103	NA,-0.000481775	NA,0.00877269	NA,0.0194494	0.000201477	0.000497638
2	rs73470375	79207623	NA,G	NA,A	NA,0.612103	NA,-0.000481775	NA,0.00877269	NA,0.0194494	0.000201477	0.000497638
2	rs16969920	78803723	NA,G	NA,A	NA,0.947421	NA,-0.00381155	NA,0.0191524	NA,0.0745569	0.000201469	0.000499608
2	rs80120411	78735726	NA,A	NA,G	NA,0.941468	NA,0.00809267	NA,0.0182098	NA,0.182604	0.00020144	0.000498797
2	rs35309735	78691012	NA,A	NA,C	NA,0.91369	NA,-0.00569067	NA,0.0152221	NA,0.149647	0.00020142	0.000500357
2	rs151331938	79021662	NA,A	NA,G	NA,0.992063	NA,-0.0161935	NA,0.0481747	NA,0.132672	0.000201359	0.000499594
2	rs76071148	78885574	NA,A	NA,T	NA,0.740079	NA,0.00892119	NA,0.00974638	NA,0.443678	0.000201321	0.000499587
2	rs76695999	78915294	NA,G	NA,C	NA,0.729167	NA,0.00862055	NA,0.0096192	NA,0.431616	0.000201288	0.000499445
2	rs73470371	79206697	NA,C	NA,T	NA,0.612103	NA,-0.000433619	NA,0.00877269	NA,0.0174674	0.000201158	0.000496881
2	rs80189365	79209177	NA,G	NA,A	NA,0.612103	NA,-0.000433619	NA,0.00877269	NA,0.0174674	0.000201158	0.000496881
2	rs62007859	78614899	NA,T	NA,C	NA,0.884921	NA,-0.00562511	NA,0.0133953	NA,0.170995	0.0002011	0.000498269
2	rs73463082	78865344	NA,T	NA,C	NA,0.941468	NA,-0.00332952	NA,0.0182098	NA,0.0680736	0.000200912	0.000498224
2	rs4779082	79209644	NA,A	NA,C	NA,0.612103	NA,-0.000385458	NA,0.00877269	NA,0.0154936	0.000200844	0.000496137
2	rs142383572	78910584	NA,A	NA,G	NA,0.970238	NA,-0.0121975	NA,0.0251555	NA,0.202207	0.000200834	0.000498193
2	rs141025078	78600973	NA,T	NA,C	NA,0.974206	NA,0.0104913	NA,0.0269663	NA,0.15662	0.000200758	0.000498133
2	rs76770078	79165610	A,A	G,G	0.94831,0.90377	0.0158462,0.0208809	0.00893021,0.014495	1.11925,0.82475	0.000200756	0.0005407
2	rs145981677	79190696	NA,T	NA,C	NA,0.954365	NA,0.00184198	NA,0.0204832	NA,0.0322903	0.000200741	0.000498302
2	rs4887091	79043580	C,C	T,T	0.259443,0.880952	0.0181345,0.0288711	0.00451065,0.0131998	4.23578,1.54174	0.000200732	0.000538734
2	rs138183042	78900054	NA,C	NA,A	NA,0.739087	NA,0.00876144	NA,0.00973436	NA,0.434043	0.00020067	0.000497951
2	rs75034808	78866793	NA,T	NA,A	NA,0.941468	NA,-0.00322612	NA,0.0182098	NA,0.0658149	0.000200593	0.000497428
2	rs139916956	79316888	NA,T	NA,C	NA,0.866071	NA,-0.00477547	NA,0.0125513	NA,0.152679	0.000200527	0.000497641
2	rs116884337	78970985	NA,A	NA,G	NA,0.729167	NA,0.00649322	NA,0.0096192	NA,0.301327	0.000200444	0.000498294
2	rs78493226	79209965	NA,G	NA,A	NA,0.864087	NA,0.00304992	NA,0.0124737	NA,0.0932144	0.000200393	0.000495488
2	rs79596927	78899826	NA,G	NA,A	NA,0.739087	NA,0.00871188	NA,0.00973436	NA,0.430852	0.000200387	0.000497242
2	rs1472739	78863436	NA,T	NA,C	NA,0.941468	NA,-0.00307097	NA,0.0182098	NA,0.0624437	0.000200125	0.000496264
2	rs57708953	78896208	NA,T	NA,C	NA,0.680556	NA,0.00847645	NA,0.00916798	NA,0.449541	0.000200093	0.000496367
2	rs146009840	78906177	T,T	A,A	0.633201,0.972222	0.0223798,0.00630815	0.00410256,0.0260119	7.31024,0.0923819	0.000200053	0.000579074
2	rs146009583	78950495	NA,T	NA,C	NA,0.965278	NA,0.00690239	NA,0.0233493	NA,0.114908	0.000199945	0.000495475
2	rs149446258	78657024	NA,T	NA,C	NA,0.974206	NA,0.010769	NA,0.0269663	NA,0.161382	0.00019968	0.000495084
2	rs189113983	78626260	NA,A	NA,G	NA,0.968254	NA,0.00804753	NA,0.0243817	NA,0.129976	0.00019968	0.000496107
2	rs138027166	78955947	NA,T	NA,A	NA,0.965278	NA,0.00665148	NA,0.0233493	NA,0.110281	0.000199383	0.000494088
2	rs8027582	78451332	NA,A	NA,G	NA,0.962302	NA,-0.00624752	NA,0.0224433	NA,0.1075	0.000199362	0.000493648
2	rs186846371	79072155	NA,T	NA,C	NA,0.878968	NA,-0.00567829	NA,0.0131059	NA,0.177293	0.000199296	0.0004944
2	rs76634819	78694920	NA,C	NA,T	NA,0.911706	NA,-0.00518279	NA,0.0150664	NA,0.136172	0.00019927	0.000494881
2	rs74514986	78444657	NA,T	NA,C	NA,0.960318	NA,-0.0059486	NA,0.0218976	NA,0.10464	0.00019924	0.000493282
2	rs3743062	79065314	NA,G	NA,A	NA,0.875992	NA,-0.0056561	NA,0.0129696	NA,0.178642	0.000199199	0.000494316
2	rs71541945	78888848	NA,A	NA,G	NA,0.740079	NA,0.00853611	NA,0.00974638	NA,0.418931	0.000199174	0.000494194
2	rs144819967	78797452	NA,C	NA,T	NA,0.918651	NA,0.00708422	NA,0.0156369	NA,0.186742	0.00019909	0.000493265
2	rs2289693	79215311	NA,C	NA,A	NA,0.481151	NA,-0.000439796	NA,0.00855543	NA,0.0181803	0.00019907	0.000492769
2	rs75235972	78851338	NA,T	NA,C	NA,0.87996	NA,0.000934741	NA,0.0131525	NA,0.0253306	0.000199047	0.00049296
2	rs3784317	79088096	NA,C	NA,G	NA,0.621032	NA,0.00503699	NA,0.0088114	NA,0.245986	0.000199	0.000494363
2	rs116990850	78805154	NA,T	NA,C	NA,0.948413	NA,-0.000421098	NA,0.0193256	NA,0.00761628	0.000198981	0.000493428
2	rs115675615	78992473	NA,G	NA,C	NA,0.960318	NA,0.00549388	NA,0.0218976	NA,0.0958801	0.000198967	0.000493233
2	rs111354672	79069222	NA,A	NA,C	NA,0.878968	NA,-0.00563616	NA,0.0131059	NA,0.175769	0.000198846	0.000493367
2	rs113458918	79098383	T,T	C,C	0.672962,0.667659	-0.013405,-0.0175526	0.00421449,0.00907473	2.83292,1.27503	0.000198823	0.000526101
2	rs3736119	79056544	NA,T	NA,C	NA,0.974206	NA,0.00324674	NA,0.0269663	NA,0.0437518	0.000198806	0.000492959
2	rs147259397	79073125	NA,T	NA,C	NA,0.877976	NA,-0.00554626	NA,0.0130599	NA,0.173232	0.000198791	0.000493131
2	rs78247130	79212406	NA,C	NA,A	NA,0.866071	NA,0.00274146	NA,0.0125513	NA,0.0824412	0.000198682	0.000491458
2	rs57051574	79060760	NA,T	NA,C	NA,0.643849	NA,0.00502019	NA,0.00892676	NA,0.241194	0.000198665	0.000493706
2	rs74947410	78913131	NA,A	NA,G	NA,0.733135	NA,0.00846604	NA,0.00966419	NA,0.419055	0.000198574	0.000492783
2	rs140330585	78866445	A,A	G,G	0.634195,0.973214	0.0222106,-0.00945327	0.00410491,0.0264757	7.20229,0.142034	0.000198534	0.000570555
2	rs2289690	79215120	NA,T	NA,C	NA,0.865079	NA,0.00259311	NA,0.0125123	NA,0.0778882	0.00019844	0.000490824
2	rs12906847	79031357	G,G	A,A	0.277336,0.875992	0.0181132,0.0268761	0.0044164,0.0129696	4.38641,1.41744	0.000198431	0.00052514
2	rs138238026	79063045	NA,T	NA,C	NA,0.643849	NA,0.00497143	NA,0.00892676	NA,0.238383	0.000198403	0.00049303
2	rs3784534	79296737	NA,A	NA,G	NA,0.934524	NA,-0.00562781	NA,0.0172809	NA,0.128032	0.000198399	0.000492074
2	rs78091872	78682214	NA,A	NA,G	NA,0.867063	NA,-0.00308998	NA,0.0125908	NA,0.0935922	0.000198388	0.000492252
2	rs73459265	78681952	NA,T	NA,C	NA,0.867063	NA,-0.00308998	NA,0.0125908	NA,0.0935922	0.000198388	0.000492252
2	rs79686552	78682208	NA,T	NA,C	NA,0.867063	NA,-0.00308998	NA,0.0125908	NA,0.0935922	0.000198388	0.000492252
2	rs57623551	79261077	G,G	A,A	0.616302,0.767857	0.00856989,-0.00360244	0.00406582,0.0101248	1.45532,0.141471	0.000198366	0.000460935
2	rs117042958	78985433	NA,T	NA,C	NA,0.978175	NA,-0.0133965	NA,0.0292559	NA,0.189083	0.000198336	0.000492272
2	rs112264133	78758920	NA,T	NA,A	NA,0.918651	NA,0.00683937	NA,0.0156369	NA,0.179253	0.000198328	0.000491391
2	rs11853080	78539406	G,G	T,T	0.713718,0.872024	0.00791218,0.00662955	0.004374,0.012796	1.15203,0.218681	0.000198275	0.000650331
2	rs1825089	78997562	C,C	A,A	0.022863,0.110119	0.0201937,0.0144569	0.013228,0.0136555	0.896662,0.537992	0.000198226	0.000498113
2	rs80180708	79262316	NA,A	NA,C	NA,0.838294	NA,0.00168585	NA,0.0116103	NA,0.0532775	0.000198221	0.000491503
2	rs79509003	79063128	NA,C	NA,T	NA,0.643849	NA,0.00492268	NA,0.00892676	NA,0.235582	0.000198146	0.000492369
2	rs73459268	78682586	NA,T	NA,G	NA,0.867063	NA,-0.00300098	NA,0.0125908	NA,0.0906511	0.000198058	0.000491419
2	rs77806775	78715136	NA,T	NA,G	NA,0.929563	NA,-0.00169339	NA,0.0167057	NA,0.0365617	0.000198046	0.000491018
2	rs17486195	78865197	G,G	A,A	0.634195,0.973214	0.0222106,-0.0092848	0.00410491,0.0264757	7.20229,0.139171	0.000197906	0.000568759
2	rs79345755	78959117	NA,C	NA,T	NA,0.644841	NA,0.00535105	NA,0.00893234	NA,0.260325	0.00019788	0.000491437
2	rs73459270	78683813	NA,T	NA,C	NA,0.867063	NA,-0.00292235	NA,0.0125908	NA,0.0880654	0.000197774	0.000490703
2	rs117960007	79155622	T,NA	C,NA	0.956262,NA	-0.0147495,NA	0.00966771,NA	0.89586,NA	0.000197773	0.000489345
2	rs7171578	79067922	T,T	C,C	0.605368,0.981151	0.0150127,0.0471181	0.00404514,0.0314332	3.68571,0.873298	0.000197766	0.00053676
2	rs16970254	79200522	G,G	T,T	0.95328,0.90377	0.0163597,0.0195543	0.0093687,0.014495	1.09273,0.751227	0.000197744	0.000535338
2	rs78880694	78833584	NA,A	NA,G	NA,0.947421	NA,-0.00230552	NA,0.0191524	NA,0.043743	0.000197454	0.000489605
2	rs4887110	79077373	NA,A	NA,C	NA,0.641865	NA,0.00487191	NA,0.00891575	NA,0.233019	0.000197451	0.000490525
2	rs11072809	79116893	NA,A	NA,C	NA,0.952381	NA,-0.0055949	NA,0.0200728	NA,0.107654	0.000197391	0.000489543
2	rs117336260	79079722	NA,T	NA,C	NA,0.929563	NA,0.00120624	NA,0.0167057	NA,0.0257469	0.000197359	0.000489575
2	rs16969840	78712985	NA,G	NA,A	NA,0.928571	NA,-0.00137284	NA,0.0165981	NA,0.0296151	0.000197345	0.000489261
2	rs118041806	78713345	NA,T	NA,G	NA,0.928571	NA,-0.00136864	NA,0.0165981	NA,0.0295216	0.000197334	0.000489234
2	rs77953393	78975525	A,A	G,G	0.984095,0.96131	-0.0339771,-0.0243525	0.0158037,0.0221651	1.50087,0.565585	0.000197315	0.000493097
2	rs57947079	78716386	NA,T	NA,C	NA,0.877976	NA,-0.00181771	NA,0.0130599	NA,0.0509488	0.000197231	0.000488918
2	rs894785	79214868	NA,G	NA,T	NA,0.480159	NA,-9.77741e-05	NA,0.00855609	NA,0.00397787	0.000197174	0.000488184
2	rs11637127	78821758	NA,G	NA,C	NA,0.052579	NA,0.00217532	NA,0.0191525	NA,0.0411631	0.000197163	0.000488878
2	rs142664893	78795778	NA,A	NA,C	NA,0.918651	NA,0.00640388	NA,0.0156369	NA,0.166122	0.000197088	0.000488343
2	rs2568495	78720201	NA,G	NA,C	NA,0.806548	NA,-0.000608626	NA,0.0108218	NA,0.0199283	0.000197084	0.000488595
2	rs75374350	79146349	NA,C	NA,T	NA,0.862103	NA,-0.00352909	NA,0.0123978	NA,0.110189	0.000197036	0.000489397
2	rs147356617	79205259	NA,G	NA,T	NA,0.977182	NA,0.00758417	NA,0.0286274	NA,0.101788	0.000197027	0.000488316
2	rs28700877	79070257	NA,T	NA,C	NA,0.639881	NA,0.00460009	NA,0.00890493	NA,0.217921	0.000197019	0.000489409
2	rs76639159	78803994	NA,A	NA,G	NA,0.944444	NA,-5.11254e-05	NA,0.0186617	NA,0.000950352	0.000197011	0.00048848
2	rs139532585	78999458	NA,T	NA,C	NA,0.964286	NA,0.00469416	NA,0.0230345	NA,0.0764871	0.000196845	0.000487976
2	rs11633027	78826166	T,NA	C,NA	0.984095,NA	0.0320905,NA	0.0158037,NA	1.37367,NA	0.000196818	0.000506697
2	rs11638335	78682436	NA,A	NA,G	NA,0.921627	NA,-0.00375456	NA,0.0159053	NA,0.089702	0.000196714	0.00048836
2	rs116890910	78982575	NA,A	NA,G	NA,0.963294	NA,0.000246859	NA,0.0227328	NA,0.0037792	0.000196696	0.000487164
2	rs76106349	79057362	NA,T	NA,C	NA,0.643849	NA,0.00458644	NA,0.00892676	NA,0.216524	0.000196687	0.000488593
2	rs200098670	79015438	NA,G	NA,A	NA,0.661706	NA,0.00475753	NA,0.0090349	NA,0.222943	0.000196671	0.000488696
2	rs113850146	79164950	A,A	C,C	0.94831,0.90377	0.0157088,0.0208809	0.00893021,0.014495	1.10476,0.82475	0.000196614	0.000529137
2	rs76893083	79218828	NA,A	NA,G	NA,0.853175	NA,-0.00389036	NA,0.0120777	NA,0.126465	0.000196528	0.000487683
2	rs76283091	79070226	NA,G	NA,A	NA,0.637897	NA,0.00444822	NA,0.0088943	NA,0.209722	0.000196478	0.000488015
2	rs74951737	78712957	NA,T	NA,G	NA,0.891865	NA,-0.00178099	NA,0.0137648	NA,0.0471828	0.00019647	0.000487029
2	rs73465003	78890829	NA,T	NA,C	NA,0.680556	NA,0.00774829	NA,0.00916798	NA,0.400085	0.000196419	0.000487153
2	rs75190569	79082970	NA,T	NA,C	NA,0.641865	NA,0.00460684	NA,0.00891575	NA,0.217986	0.00019624	0.00048739
2	rs12916024	78537990	C,C	T,T	0.717694,0.873016	0.00808346,0.00685375	0.00439248,0.0128386	1.18227,0.226614	0.000196229	0.000636331
2	rs59017738	79081702	NA,C	NA,G	NA,0.929563	NA,0.000738861	NA,0.0167057	NA,0.0155975	0.000196226	0.000486724
2	rs3743056	79090204	NA,A	NA,G	NA,0.882937	NA,0.000818345	NA,0.0132962	NA,0.0218544	0.000196167	0.000486084
2	rs3743082	78573745	C,C	G,G	0.810139,0.850198	-0.0100843,0.00550792	0.00504129,0.011978	1.34234,0.190014	0.000196164	0.000420199
2	rs117962518	78801397	NA,C	NA,A	NA,0.941468	NA,9.92458e-05	NA,0.0182098	NA,0.00189267	0.000196161	0.0004864
2	rs1077187	79071442	NA,A	NA,G	NA,0.640873	NA,0.00440736	NA,0.00891032	NA,0.207008	0.000196105	0.000487047
2	rs115782063	78794250	NA,T	NA,A	NA,0.918651	NA,0.00598442	NA,0.0156369	NA,0.153704	0.00019603	0.000485746
2	rs117185937	79242096	NA,C	NA,T	NA,0.887897	NA,0.00384445	NA,0.0135492	NA,0.109797	0.000196012	0.000486298
2	rs117814241	78652153	NA,A	NA,G	NA,0.977182	NA,-0.00358209	NA,0.0286274	NA,0.0455539	0.000195938	0.000485464
2	rs7178162	78893335	NA,A	NA,C	NA,0.679563	NA,0.00763346	NA,0.00916045	NA,0.392897	0.00019593	0.000485942
2	rs74405922	79066581	NA,A	NA,G	NA,0.643849	NA,0.00444032	NA,0.00892676	NA,0.208383	0.000195911	0.000486576
2	rs59843175	78628635	NA,G	NA,T	NA,0.858135	NA,0.00312577	NA,0.0122515	NA,0.0976604	0.000195872	0.000486174
2	rs75262975	78943910	NA,A	NA,G	NA,0.967262	NA,0.00515747	NA,0.0240217	NA,0.0809213	0.00019585	0.00048539
2	rs11631252	78684614	NA,A	NA,G	NA,0.919643	NA,-0.00351197	NA,0.0157247	NA,0.0844578	0.000195841	0.000486111
2	rs2869878	79080797	NA,A	NA,G	NA,0.641865	NA,0.00450795	NA,0.00891575	NA,0.21245	0.00019583	0.000486325
2	rs78690169	79079749	NA,C	NA,T	NA,0.641865	NA,0.00450795	NA,0.00891575	NA,0.21245	0.00019583	0.000486325
2	rs78262427	78835678	NA,G	NA,A	NA,0.686508	NA,0.00828991	NA,0.0092144	NA,0.433803	0.000195821	0.000485752
2	rs80044045	78434384	NA,G	NA,A	NA,0.770833	NA,-0.00207859	NA,0.0101706	NA,0.0767234	0.000195804	0.00048561
2	rs142388412	78572193	NA,T	NA,C	NA,0.972222	NA,0.00606218	NA,0.0260119	NA,0.0884594	0.000195737	0.000485599
2	rs11632672	79044330	G,G	A,A	0.255467,0.880952	0.0183644,0.0285045	0.00453346,0.0131998	4.29217,1.51126	0.000195706	0.000527585
2	rs1875870	78867720	NA,A	NA,T	NA,0.941468	NA,-0.00125434	NA,0.0182098	NA,0.0245301	0.000195686	0.000485195
2	rs1875869	78868157	NA,A	NA,T	NA,0.941468	NA,-0.00125434	NA,0.0182098	NA,0.0245301	0.000195686	0.000485195
2	rs74760983	79081547	NA,T	NA,C	NA,0.641865	NA,0.00445851	NA,0.00891575	NA,0.209697	0.000195634	0.000485814
2	rs60960636	79083776	NA,C	NA,T	NA,0.641865	NA,0.00445851	NA,0.00891575	NA,0.209697	0.000195634	0.000485814
2	rs150930509	79073495	NA,A	NA,G	NA,0.640873	NA,0.00428406	NA,0.00891032	NA,0.200204	0.000195606	0.000485749
2	rs58692708	79064758	NA,T	NA,G	NA,0.652778	NA,0.00429604	NA,0.00897877	NA,0.199064	0.000195427	0.000485343
2	rs77792858	79222271	NA,T	NA,C	NA,0.856151	NA,-0.00366244	NA,0.0121808	NA,0.117098	0.000195404	0.000484798
2	rs7402463	79201236	NA,A	NA,T	NA,0.611111	NA,0.000678709	NA,0.0087686	NA,0.0276566	0.000195396	0.000483371
2	rs140900869	78569976	NA,A	NA,G	NA,0.989087	NA,-0.00762137	NA,0.0411453	NA,0.0690265	0.000195392	0.0004844
2	rs73463078	78865104	NA,A	NA,G	NA,0.941468	NA,-0.00109457	NA,0.0182098	NA,0.0213316	0.000195384	0.000484441
2	rs146274677	78602545	NA,T	NA,C	NA,0.980159	NA,-0.00584855	NA,0.0306528	NA,0.0712549	0.000195357	0.000484099
2	rs12905862	78545507	A,A	G,G	0.717694,0.873016	0.00789807,0.00698527	0.00439248,0.0128386	1.14169,0.231818	0.00019526	0.00063401
2	rs76777764	79148633	NA,T	NA,C	NA,0.867063	NA,-0.00289503	NA,0.0125908	NA,0.0871696	0.00019523	0.000484696
2	rs73463095	78884868	NA,A	NA,T	NA,0.941468	NA,-0.00099901	NA,0.0182098	NA,0.019429	0.00019521	0.000484008
2	rs117829433	79200609	NA,T	NA,A	NA,0.613095	NA,0.000679346	NA,0.00877682	NA,0.0276566	0.000195188	0.000482899
2	rs149470839	79162308	NA,A	NA,G	NA,0.865079	NA,-0.00284195	NA,0.0125123	NA,0.0860166	0.000195143	0.000484439
2	rs8041974	79096427	NA,A	NA,G	NA,0.882937	NA,0.000427745	NA,0.0132962	NA,0.0112912	0.000195141	0.000483567
2	rs76539511	79057902	NA,C	NA,T	NA,0.642857	NA,0.0042231	NA,0.00892123	NA,0.196581	0.0001951	0.000484465
2	rs142351001	79070190	NA,T	NA,C	NA,0.630952	NA,0.000684573	NA,0.00885857	NA,0.0276109	0.000195094	0.000482913
2	rs79951170	79200094	NA,G	NA,A	NA,0.611111	NA,0.000775746	NA,0.0087686	NA,0.0317486	0.000195035	0.000482538
2	rs16970248	79200472	NA,C	NA,T	NA,0.611111	NA,0.000775746	NA,0.0087686	NA,0.0317486	0.000195035	0.000482538
2	rs57945790	79064759	NA,G	NA,A	NA,0.652778	NA,0.00414995	NA,0.00897877	NA,0.191154	0.000194901	0.000483962
2	rs28419124	79079665	NA,T	NA,C	NA,0.929563	NA,7.86229e-05	NA,0.0167057	NA,0.00163389	0.000194871	0.000483308
2	rs77218429	79199939	NA,G	NA,A	NA,0.611111	NA,0.000824271	NA,0.0087686	NA,0.033808	0.000194863	0.000482142
2	rs145747371	79243153	NA,T	NA,C	NA,0.963294	NA,-0.00458304	NA,0.0227328	NA,0.0756039	0.00019484	0.000482696
2	rs16969846	78729739	NA,G	NA,A	NA,0.910714	NA,0.000345301	NA,0.0149907	NA,0.00805534	0.000194828	0.000483078
2	rs79399727	79140540	NA,A	NA,C	NA,0.613095	NA,0.0039509	NA,0.00877682	NA,0.185352	0.000194811	0.000483952
2	rs77058612	78838745	NA,T	NA,C	NA,0.792659	NA,0.00701422	NA,0.0105443	NA,0.295924	0.000194808	0.000482933
2	rs118056078	79194801	NA,C	NA,A	NA,0.951389	NA,0.00416662	NA,0.0198773	NA,0.0788516	0.00019479	0.000482862
2	rs74936331	79156454	NA,T	NA,C	NA,0.866071	NA,-0.00271372	NA,0.0125513	NA,0.0815378	0.000194782	0.000483507
2	rs7183983	78886902	NA,T	NA,C	NA,0.941468	NA,-0.000738431	NA,0.0182098	NA,0.0142801	0.000194762	0.000482888
2	rs2277548	79082108	NA,T	NA,C	NA,0.641865	NA,0.00421139	NA,0.00891575	NA,0.196083	0.000194736	0.000483468
2	rs76859680	78820468	NA,G	NA,A	NA,0.992063	NA,0.0113101	NA,0.0481747	NA,0.0891701	0.000194699	0.000482409
2	rs1075965	79199526	NA,C	NA,A	NA,0.611111	NA,0.000872801	NA,0.0087686	NA,0.0358763	0.000194696	0.00048176
2	rs145896377	79148850	NA,T	NA,C	NA,0.610119	NA,0.00377001	NA,0.00876455	NA,0.175815	0.00019465	0.000483474
2	rs190901152	78999553	NA,A	NA,G	NA,0.987103	NA,0.00696798	NA,0.0378862	NA,0.0685029	0.000194618	0.000482718
2	rs145368744	78952465	NA,T	NA,C	NA,0.965278	NA,0.00385063	NA,0.0233493	NA,0.0609745	0.000194586	0.000482264
2	rs2289694	79217606	NA,A	NA,G	NA,0.861111	NA,-0.00326295	NA,0.0123606	NA,0.101387	0.000194578	0.000482701
2	rs7179397	78688729	NA,C	NA,T	NA,0.868056	NA,-0.00183813	NA,0.0126309	NA,0.0534028	0.000194518	0.000482473
2	rs149201087	79139849	NA,C	NA,T	NA,0.612103	NA,0.00380167	NA,0.00877269	NA,0.177336	0.000194479	0.00048305
2	rs150456070	78407327	C,NA	T,NA	0.989066,NA	-0.00811904,NA	0.0190121,NA	0.17435,NA	0.000194444	0.000470533
2	rs74793099	79196010	NA,T	NA,C	NA,0.611111	NA,0.000969876	NA,0.0087686	NA,0.0400398	0.000194379	0.000481036
2	rs7177895	78688611	NA,T	NA,C	NA,0.868056	NA,-0.00174663	NA,0.0126309	NA,0.0506015	0.000194316	0.000481959
2	rs138831201	78776152	NA,A	NA,G	NA,0.921627	NA,0.00524706	NA,0.0159053	NA,0.1299	0.000194251	0.000481374
2	rs117900587	78779227	NA,A	NA,G	NA,0.921627	NA,0.00524706	NA,0.0159053	NA,0.1299	0.000194251	0.000481374
2	rs76274544	79222504	NA,A	NA,G	NA,0.857143	NA,-0.0032006	NA,0.0122159	NA,0.100552	0.000194209	0.00048176
2	rs117740268	79173292	NA,G	NA,A	NA,0.97619	NA,-0.00359774	NA,0.0280389	NA,0.0467713	0.000194207	0.000481406
2	rs73461513	78704930	NA,G	NA,C	NA,0.867063	NA,-0.00177424	NA,0.0125908	NA,0.0516177	0.000194164	0.000481568
2	rs193232460	78767322	NA,A	NA,G	NA,0.921627	NA,0.00519299	NA,0.0159053	NA,0.128397	0.000194161	0.000481154
2	rs150840955	79070193	NA,T	NA,C	NA,0.630952	NA,0.000976	NA,0.00885857	NA,0.0398766	0.00019414	0.000480683
2	rs73463090	78867283	NA,C	NA,T	NA,0.935516	NA,-0.0011054	NA,0.0174041	NA,0.0225703	0.00019413	0.000481275
2	rs75124555	79150090	NA,C	NA,T	NA,0.865079	NA,-0.00247285	NA,0.0125123	NA,0.0740019	0.000194065	0.000481669
2	rs75363638	79148478	NA,C	NA,T	NA,0.610119	NA,0.00357268	NA,0.00876455	NA,0.165232	0.000194035	0.000481823
2	rs1564500	79099496	NA,C	NA,A	NA,0.882937	NA,-8.52237e-05	NA,0.0132962	NA,0.00222672	0.000194032	0.000480852
2	rs117086673	78799221	NA,G	NA,A	NA,0.918651	NA,0.00491809	NA,0.0156369	NA,0.123131	0.000193935	0.000480613
2	rs16969845	78720770	NA,T	NA,C	NA,0.929563	NA,0.000261092	NA,0.0167057	NA,0.00544951	0.00019393	0.000480773
2	rs80021936	78747055	NA,G	NA,A	NA,0.916667	NA,0.00469249	NA,0.0154664	NA,0.118282	0.000193912	0.000480573
2	rs140829446	78934181	NA,A	NA,T	NA,0.980159	NA,0.00407088	NA,0.0306528	NA,0.0484942	0.000193898	0.0004807
2	rs7163480	78887171	NA,C	NA,T	NA,0.941468	NA,-0.000158322	NA,0.0182098	NA,0.0030232	0.000193897	0.000480723
2	rs139198381	78728713	NA,C	NA,T	NA,0.988095	NA,0.00132227	NA,0.0394133	NA,0.0117814	0.000193889	0.000480811
2	rs1968582	79215820	NA,G	NA,A	NA,0.478175	NA,0.000729881	NA,0.00855751	NA,0.0305702	0.000193871	0.000480236
2	rs78725347	78583669	NA,A	NA,G	NA,0.945437	NA,0.00215938	NA,0.0188207	NA,0.0416007	0.000193844	0.000480706
2	rs147552423	78781312	NA,A	NA,G	NA,0.921627	NA,0.00498213	NA,0.0159053	NA,0.122571	0.00019383	0.000480345
2	rs58105551	79194948	NA,G	NA,A	NA,0.611111	NA,0.00116408	NA,0.0087686	NA,0.0484749	0.000193811	0.00047975
2	rs150795991	78951330	NA,C	NA,T	NA,0.965278	NA,0.00314611	NA,0.0233493	NA,0.0492378	0.000193794	0.000480317
2	rs144307856	78710148	NA,C	NA,A	NA,0.957341	NA,-0.000962036	NA,0.0211527	NA,0.0160472	0.000193737	0.000480468
2	rs143273705	78443020	NA,A	NA,G	NA,0.964286	NA,0.00309661	NA,0.0230345	NA,0.0491194	0.00019372	0.000480453
2	rs58432603	78799392	NA,A	NA,G	NA,0.921627	NA,0.00489512	NA,0.0159053	NA,0.120182	0.000193702	0.000480034
2	rs62009340	78455012	T,T	C,C	0.951292,0.967262	0.015745,0.0314655	0.00918509,0.0240217	1.06302,0.720703	0.000193674	0.000463034
2	rs73461510	78702912	NA,G	NA,T	NA,0.866071	NA,-0.00151515	NA,0.0125513	NA,0.043872	0.000193663	0.000480283
2	rs10519205	78878791	NA,C	NA,T	NA,0.940476	NA,5.22191e-05	NA,0.0180669	NA,0.0010027	0.000193608	0.000480004
2	rs146662463	79058974	NA,A	NA,G	NA,0.934524	NA,0.000252628	NA,0.0172809	NA,0.00509529	0.000193594	0.000479896
2	rs55758640	78864144	NA,C	NA,G	NA,0.941468	NA,0.000101176	NA,0.0182098	NA,0.00192956	0.000193568	0.000479901
2	rs8035749	78697463	NA,C	NA,T	NA,0.866071	NA,-0.00152597	NA,0.0125513	NA,0.0442003	0.000193531	0.00047997
2	rs73465097	78929894	NA,A	NA,G	NA,0.946429	NA,-0.00225754	NA,0.0189842	NA,0.0431876	0.000193505	0.000479878
2	rs4887105	79068716	NA,C	NA,T	NA,0.642857	NA,0.00368427	NA,0.00892123	NA,0.167732	0.000193493	0.000480189
2	rs76584450	78793085	NA,A	NA,C	NA,0.921627	NA,0.00473408	NA,0.0159053	NA,0.115784	0.00019348	0.000479494
2	rs8043214	78878334	NA,G	NA,C	NA,0.941468	NA,0.00021056	NA,0.0182098	NA,0.00402528	0.000193441	0.000479581
2	rs2656057	78723082	NA,T	NA,C	NA,0.806548	NA,0.000664965	NA,0.0108218	NA,0.0218178	0.000193421	0.000479488
2	rs7402487	79150195	NA,T	NA,G	NA,0.610119	NA,0.00333106	NA,0.00876455	NA,0.152489	0.000193405	0.00048011
2	rs58257692	79150871	NA,C	NA,T	NA,0.610119	NA,0.00333106	NA,0.00876455	NA,0.152489	0.000193405	0.00048011
2	rs141609018	78877532	NA,G	NA,C	NA,0.941468	NA,0.000304433	NA,0.0182098	NA,0.00583182	0.000193336	0.000479319
2	rs16969858	78738780	NA,T	NA,C	NA,0.918651	NA,0.00448821	NA,0.0156369	NA,0.111207	0.000193326	0.000479129
2	rs142611473	79162866	NA,G	NA,T	NA,0.611111	NA,0.0033326	NA,0.0087686	NA,0.152489	0.000193315	0.000479865
2	rs76818114	79088381	NA,A	NA,G	NA,0.882937	NA,-0.000516049	NA,0.0132962	NA,0.0136581	0.000193306	0.000479082
2	rs112878080	78900647	G,G	A,A	0.630219,0.712302	0.0221174,0.010624	0.00409564,0.00944284	7.17685,0.584104	0.000193286	0.000560168
2	rs77182653	78726577	NA,A	NA,G	NA,0.901786	NA,0.00235683	NA,0.0143636	NA,0.0606478	0.000193258	0.000479072
2	rs16969996	78953397	NA,T	NA,C	NA,0.920635	NA,-0.00563926	NA,0.0158141	NA,0.141828	0.00019322	0.000479292
2	rs75130740	79162106	NA,C	NA,T	NA,0.611111	NA,0.00328328	NA,0.0087686	NA,0.149918	0.000193208	0.000479567
2	rs77231847	78749779	NA,T	NA,A	NA,0.916667	NA,0.00418499	NA,0.0154664	NA,0.104186	0.000193207	0.000478849
2	rs16970215	79192318	NA,T	NA,C	NA,0.611111	NA,0.00141477	NA,0.0087686	NA,0.0595724	0.000193207	0.000478409
2	rs16970216	79192416	NA,C	NA,A	NA,0.611111	NA,0.00141477	NA,0.0087686	NA,0.0595724	0.000193207	0.000478409
2	rs75867937	78529494	C,NA	T,NA	0.958251,NA	0.00490729,NA	0.00988495,NA	0.2079,NA	0.000193178	0.000462435
2	rs7172878	78688344	NA,T	NA,C	NA,0.868056	NA,-0.00110101	NA,0.0126309	NA,0.031266	0.000193158	0.000478996
2	rs75390244	78748821	NA,G	NA,A	NA,0.916667	NA,0.00413161	NA,0.0154664	NA,0.102722	0.000193143	0.000478695
2	rs77495006	78965031	NA,G	NA,A	NA,0.637897	NA,0.0013408	NA,0.0088943	NA,0.0554315	0.000193136	0.000478451
2	rs191734094	78900081	NA,T	NA,C	NA,0.991071	NA,-0.000673302	NA,0.0454422	NA,0.00516462	0.000193131	0.000478813
2	rs12592959	79229251	NA,A	NA,G	NA,0.855159	NA,-0.000179241	NA,0.012146	NA,0.00514377	0.000193114	0.000478487
2	rs7171615	79163022	NA,T	NA,C	NA,0.388889	NA,-0.00323223	NA,0.0087686	NA,0.147266	0.000193102	0.000479274
2	rs7172999	78688204	NA,T	NA,G	NA,0.868056	NA,-0.00105137	NA,0.0126309	NA,0.02981	0.000193088	0.000478816
2	rs112124684	78722600	NA,A	NA,G	NA,0.887897	NA,0.00259213	NA,0.0135492	NA,0.0714604	0.00019308	0.000478617
2	rs80077971	78721778	NA,G	NA,C	NA,0.887897	NA,0.0025836	NA,0.0135492	NA,0.071208	0.000193069	0.00047859
2	rs77666045	78894950	NA,A	NA,G	NA,0.941468	NA,0.000567756	NA,0.0182098	NA,0.0109388	0.000193068	0.000478646
2	rs61185638	78700193	NA,C	NA,G	NA,0.867063	NA,-0.00111878	NA,0.0125908	NA,0.0318929	0.000193041	0.000478693
2	rs16970296	79230092	NA,G	NA,A	NA,0.855159	NA,-0.00022404	NA,0.012146	NA,0.00643884	0.000193035	0.000478309
2	rs2005217	78414128	NA,A	NA,C	NA,0.769841	NA,-0.00105951	NA,0.0101552	NA,0.0376751	0.000193022	0.000478544
2	rs80007530	78702167	NA,T	NA,G	NA,0.868056	NA,-0.00103266	NA,0.0126309	NA,0.0292626	0.000192915	0.000478375
2	rs3825849	78689669	NA,A	NA,G	NA,0.867063	NA,-0.000911469	NA,0.0125908	NA,0.0258152	0.000192886	0.000478302
2	rs2921120	79073833	NA,C	NA,T	NA,0.929563	NA,-0.00137405	NA,0.0167057	NA,0.0294449	0.00019288	0.000478246
2	rs73459290	78692056	NA,T	NA,C	NA,0.867063	NA,-0.00095011	NA,0.0125908	NA,0.0269422	0.000192844	0.000478198
2	rs3803545	79184448	NA,T	NA,G	NA,0.611111	NA,0.00160535	NA,0.0087686	NA,0.068168	0.000192844	0.000477628
2	rs58807257	79191209	NA,T	NA,C	NA,0.611111	NA,0.00160535	NA,0.0087686	NA,0.068168	0.000192844	0.000477628
2	rs78388917	78754575	NA,C	NA,T	NA,0.916667	NA,0.00383847	NA,0.0154664	NA,0.0947475	0.000192834	0.000477942
2	rs12901971	78942159	G,G	T,T	0.225646,0.843254	0.018872,0.0275597	0.00472994,0.0117578	4.17979,1.71941	0.00019282	0.000527738
2	rs3743087	78689449	NA,G	NA,C	NA,0.920635	NA,-0.00160795	NA,0.0158141	NA,0.0366787	0.000192789	0.000478173
3	rs11634268	79264882	A,NA	C,NA	0.983101,NA	0.0529494,NA	0.0153396,NA	3.25425,NA	0.0326891	0.0484309
3	rs75088965	78691683	NA,C	NA,T	NA,0.970238	NA,0.0739909	NA,0.0251555	NA,2.48572	0.0160965	0.0261807
3	rs117986181	78636574	A,NA	G,NA	0.941352,NA	0.0335189,NA	0.00841466,NA	4.16788,NA	0.0106067	0.23107
3	rs142168350	78938271	NA,A	NA,G	NA,0.938492	NA,0.053989	NA,0.0177919	NA,2.61805	0.00912217	0.0146982
3	rs142086229	78853238	NA,C	NA,T	NA,0.948413	NA,0.0593619	NA,0.0193256	NA,2.6719	0.00860022	0.0139164
3	rs140415071	79222693	T,NA	C,NA	0.993042,NA	0.0367681,NA	0.0237851,NA	0.913132,NA	0.00607982	0.00970273
3	rs142842807	78847487	A,NA	G,NA	0.99006,NA	0.055558,NA	0.01993,NA	2.27498,NA	0.00596981	0.011718
3	rs188652069	78850703	NA,G	NA,C	NA,0.958333	NA,-0.0607116	NA,0.0213919	NA,2.34305	0.00576731	0.00952602
3	rs188467750	78906161	NA,A	NA,G	NA,0.952381	NA,-0.0586401	NA,0.0200728	NA,2.4578	0.0055707	0.00927494
3	rs118084625	78487042	NA,T	NA,C	NA,0.990079	NA,-0.109721	NA,0.0431319	NA,1.96002	0.00514322	0.00856099
3	rs76074408	78987885	G,G	A,A	0.971173,0.826389	-0.0306311,-0.0242153	0.0118166,0.0112855	2.02064,1.49624	0.00509577	0.0088202
3	rs12593207	78987225	A,A	G,G	0.90159,0.72619	-0.0366662,-0.0172031	0.00663768,0.00958635	7.47956,1.1383	0.00453177	0.00748023
3	rs143592797	79328228	C,NA	A,NA	0.988072,NA	0.040895,NA	0.0182119,NA	1.60669,NA	0.00373978	0.00595771
3	rs12442376	78559767	G,G	T,T	0.259443,0.238095	-0.0163499,-0.00713324	0.00451065,0.0100364	3.53872,0.321257	0.00365068	0.0178603
3	rs140339604	78858745	A,NA	G,NA	0.99006,NA	0.0516932,NA	0.01993,NA	2.02255,NA	0.00358333	0.00696519
3	rs56334336	78472393	G,NA	A,NA	0.912525,NA	0.0141799,NA	0.00699802,NA	1.36921,NA	0.0035392	0.00553482
3	rs183612078	78850697	NA,G	NA,A	NA,0.94246	NA,-0.0484889	NA,0.0183564	NA,2.08337	0.00343247	0.00569464
3	rs145957783	78849290	NA,T	NA,G	NA,0.950397	NA,0.0525456	NA,0.0196877	NA,2.11868	0.00334267	0.0054474
3	rs12900519	78949127	T,T	C,C	0.077535,0.252976	-0.0208552,0.0269594	0.00739291,0.00983323	2.31985,2.21375	0.00327501	0.00592602
3	rs147976590	78603728	NA,A	NA,G	NA,0.987103	NA,0.0875196	NA,0.0378862	NA,1.68017	0.00306911	0.00506347
3	rs4887075	78953131	T,T	C,C	0.076541,0.220238	-0.0209482,0.0275999	0.00743676,0.0103152	2.31428,2.12737	0.00299224	0.00544995
3	rs6495312	78959322	C,C	T,T	0.076541,0.256944	-0.0211682,0.0268561	0.00743676,0.00978302	2.35446,2.21839	0.00291896	0.00530025
3	rs138343299	78964289	NA,A	NA,G	NA,0.974206	NA,0.065729	NA,0.0269663	NA,1.83	0.00289364	0.00474247
3	rs143336822	79139911	NA,T	NA,G	NA,0.978175	NA,-0.0658913	NA,0.0292559	NA,1.61426	0.00278625	0.00458805
3	rs139263802	79161749	NA,G	NA,A	NA,0.977182	NA,-0.0644918	NA,0.0286274	NA,1.6149	0.00278359	0.00458187
3	rs77376231	78428012	A,NA	G,NA	0.921471,NA	0.0148018,NA	0.00734995,NA	1.35632,NA	0.00268708	0.00427335
3	rs74545338	79163331	NA,T	NA,A	NA,0.977182	NA,-0.0639596	NA,0.0286274	NA,1.59399	0.00268087	0.00441358
3	rs59398201	78492105	G,G	C,C	0.951292,0.97619	0.0202935,0.063904	0.00918509,0.0280389	1.56628,1.64474	0.00263793	0.0045346
3	rs17674205	78461457	G,NA	A,NA	0.915507,NA	0.0141699,NA	0.00710883,NA	1.33506,NA	0.00260597	0.00410601
3	rs62621402	78587970	NA,C	NA,T	NA,0.986111	NA,0.0803062	NA,0.0365264	NA,1.55428	0.00244511	0.00403516
3	rs147567143	78667005	NA,A	NA,G	NA,0.978175	NA,0.0619839	NA,0.0292559	NA,1.46702	0.00243119	0.00401902
3	rs62011375	78485216	T,T	G,G	0.951292,0.975198	0.0207716,0.0598876	0.00918509,0.0274863	1.62467,1.53246	0.00242847	0.00418006
3	rs7166405	79125327	G,G	A,A	0.070577,0.517857	-0.0233446,-0.00743234	0.00771971,0.00855481	2.60303,0.414582	0.00237931	0.00397304
3	rs4887017	78504662	G,G	A,A	0.32505,0.272817	-0.00574691,-0.0240834	0.00422113,0.00959722	0.761033,1.91745	0.00228135	0.00355461
3	rs138792981	79203058	NA,C	NA,T	NA,0.982143	NA,0.0734798	NA,0.0322783	NA,1.6417	0.00227187	0.00376667
3	rs8024521	79281224	A,NA	G,NA	0.882704,NA	0.019111,NA	0.00614455,NA	2.7283,NA	0.00226783	0.00369835
3	rs62009348	78478622	G,G	A,A	0.951292,0.975198	0.0211657,0.0574518	0.00918509,0.0274863	1.67361,1.43652	0.00225314	0.00388274
3	rs12593043	78953346	A,A	T,T	0.075547,0.219246	-0.0208956,0.0268995	0.0074815,0.0103319	2.28211,2.03496	0.00225233	0.00409305
3	rs181643365	79168411	NA,G	NA,C	NA,0.982143	NA,0.0735846	NA,0.0322783	NA,1.6454	0.00221669	0.00367173
3	rs187971223	79152626	NA,G	NA,C	NA,0.983135	NA,0.0755757	NA,0.0331973	NA,1.64183	0.00218878	0.0036204
3	rs62009347	78478394	C,C	G,G	0.951292,0.975198	0.0210667,0.0571395	0.00918509,0.0274863	1.66125,1.42443	0.00215692	0.00371655
3	rs117906053	79153733	NA,T	NA,C	NA,0.977182	NA,-0.0604914	NA,0.0286274	NA,1.46098	0.00211434	0.00348484
3	rs8034028	78958788	C,C	T,T	0.095427,0.295635	-0.0165354,0.0236798	0.00672949,0.00936756	1.85374,1.9402	0.00208561	0.00384133
3	rs117849714	79327299	G,NA	A,NA	0.975149,NA	-0.0336117,NA	0.0127009,NA	2.08964,NA	0.00207953	0.00351218
3	rs117706925	78462258	A,NA	G,NA	0.978131,NA	0.0272132,NA	0.0135185,NA	1.35545,NA	0.00204473	0.00377849
3	rs16969575	78498913	NA,T	NA,C	NA,0.883929	NA,0.0266899	NA,0.0133454	NA,1.34191	0.00201132	0.00336776
3	rs78874784	79055358	NA,T	NA,G	NA,0.952381	NA,-0.0412427	NA,0.0200728	NA,1.39889	0.00192502	0.00317258
3	rs56308433	78499612	NA,T	NA,C	NA,0.883929	NA,0.0262911	NA,0.0133454	NA,1.31128	0.00190216	0.00318512
3	rs744060	79359274	T,T	C,C	0.77833,0.429563	0.00169495,-0.0229504	0.00475997,0.00863547	0.141597,2.10415	0.00189063	0.00317335
3	rs12595538	79154453	T,T	A,A	0.628231,0.765873	-0.00822558,-0.0287073	0.00409113,0.0100948	1.35292,2.35082	0.00186628	0.00308474
3	rs3971872	78942035	C,C	T,T	0.089463,0.214286	-0.0163604,0.0301571	0.00692738,0.0104178	1.74014,2.42087	0.00185038	0.00325703
3	rs200090291	78929520	NA,C	NA,T	NA,0.987103	NA,0.0723663	NA,0.0378862	NA,1.25088	0.00176178	0.00295899
3	rs62009353	78484602	G,G	A,A	0.951292,0.975198	0.0201222,0.0569633	0.00918509,0.0274863	1.54561,1.41764	0.00172295	0.00296422
3	rs58092270	78472186	C,C	T,T	0.920477,0.90377	0.0138074,-0.00556691	0.0073078,0.014495	1.23034,0.154321	0.00172245	0.00264045
3	rs529073053	79315520	NA,G	NA,A	NA,0.947421	NA,0.0386653	NA,0.0191524	NA,1.36145	0.00169352	0.00282381
3	rs74024190	78501152	NA,C	NA,T	NA,0.883929	NA,0.0253634	NA,0.0133454	NA,1.24137	0.00167387	0.00280263
3	rs191392179	79067958	T,NA	C,NA	0.973161,NA	0.0343562,NA	0.0122339,NA	2.30272,NA	0.00164585	0.00307744
3	rs11072822	79266660	T,NA	C,NA	0.888668,NA	0.0193975,NA	0.00628579,NA	2.69269,NA	0.00155775	0.00253442
3	rs148132577	79232870	NA,T	NA,A	NA,0.981151	NA,0.064943	NA,0.0314332	NA,1.41091	0.00151046	0.00250641
3	rs6495288	78594485	T,T	C,C	0.576541,0.703373	0.0120033,-0	0.00400146,0.00935847	2.56828,-0	0.00150392	0.00510608
3	rs11636560	78592723	T,T	G,G	0.7833,0.891865	0.0162132,0.00320003	0.00479895,0.0137648	3.13737,0.0882214	0.00142971	0.00758955
3	rs939243	78535281	C,C	T,T	0.533797,0.690476	-0.0110711,-0.00746427	0.00396336,0.00924659	2.28264,0.377242	0.0014262	0.00321212
3	rs35907575	78388120	A,NA	G,NA	0.959245,NA	0.0198681,NA	0.00999958,NA	1.32851,NA	0.00142546	0.00237224
3	rs139276073	79210717	NA,T	NA,C	NA,0.978175	NA,-0.0533979	NA,0.0292559	NA,1.16768	0.00141804	0.0024001
3	rs74627166	79286808	T,T	C,C	0.855865,0.515873	-0.0137221,0.00241204	0.00562927,0.00855366	1.83021,0.109048	0.0014074	0.00230979
3	rs149174720	78544652	NA,A	NA,G	NA,0.983135	NA,-0.0640393	NA,0.0331973	NA,1.26983	0.00140071	0.00235471
3	rs56299741	78588972	T,T	C,C	0.7833,0.891865	0.0163049,0.00326636	0.00479895,0.0137648	3.16762,0.0902164	0.00137274	0.00706671
3	rs73467147	78596313	T,T	C,C	0.7833,0.891865	0.0161216,0.00318767	0.00479895,0.0137648	3.10728,0.0878506	0.00135808	0.00714222
3	rs58911914	79263122	G,G	T,T	0.904573,0.897817	-0.00873711,0.0374451	0.00672948,0.014113	0.711812,2.09841	0.00135565	0.00231378
3	rs11635815	78580271	G,G	C,C	0.7833,0.891865	0.0162615,0.00284082	0.00479895,0.0137648	3.15327,0.0775383	0.00133084	0.00681381
3	rs146703613	79057182	A,NA	T,NA	0.984095,NA	0.0485338,NA	0.0158037,NA	2.67097,NA	0.00132918	0.00218193
3	rs11635324	78592277	T,T	C,C	0.7833,0.891865	0.0160733,0.00320003	0.00479895,0.0137648	3.0915,0.0882214	0.00132245	0.00692109
3	rs34524350	79275755	A,NA	G,NA	0.887674,NA	0.0178973,NA	0.00626142,NA	2.37074,NA	0.00130228	0.0021206
3	rs75941875	79343469	NA,A	NA,G	NA,0.889881	NA,-0.0248787	NA,0.0136555	NA,1.16449	0.00129723	0.00216187
3	rs140814604	79300278	T,NA	C,NA	0.984095,NA	0.0398445,NA	0.0158037,NA	1.93199,NA	0.00129446	0.00203562
3	rs66994426	78578924	T,T	C,C	0.7833,0.891865	0.0162132,0.00262549	0.00479895,0.0137648	3.13737,0.0712304	0.00129167	0.00657785
3	rs12440298	78927589	T,T	G,G	0.015905,0.180556	0.0398405,0.00605606	0.0158035,0.0111132	1.93172,0.232257	0.00127584	0.00209798
3	rs75132634	79310387	NA,A	NA,G	NA,0.91369	NA,-0.0261591	NA,0.0152221	NA,1.06699	0.00126341	0.00211915
3	rs147069848	78796366	NA,T	NA,C	NA,0.964286	NA,0.0454479	NA,0.0230345	NA,1.31433	0.00125858	0.00209918
3	rs4886564	78530837	C,C	T,T	0.835984,0.577381	-0.0132618,-0.00314651	0.00533946,0.00865361	1.88602,0.144995	0.00124854	0.00260394
3	rs74024192	78505461	NA,C	NA,T	NA,0.890873	NA,0.0240599	NA,0.0137097	NA,1.1009	0.00124841	0.00209656
3	rs1985078	78665555	A,A	C,C	0.890656,0.997024	0.00873915,-0.202872	0.00633559,0.078473	0.775262,2.01185	0.00124398	0.00210094
3	rs77180290	79236640	NA,A	NA,G	NA,0.970238	NA,-0.0468465	NA,0.0251555	NA,1.20367	0.00124143	0.00207164
3	rs117763346	78843296	A,NA	G,NA	0.980119,NA	0.0384727,NA	0.0141639,NA	2.18027,NA	0.00122968	0.00206626
3	rs111749499	79033009	NA,G	NA,A	NA,0.975198	NA,0.0543684	NA,0.0274863	NA,1.31942	0.00121382	0.00200312
3	rs2280365	78585433	A,A	C,C	0.7833,0.891865	0.0160733,0.0031586	0.00479895,0.0137648	3.0915,0.086979	0.00120575	0.00606414
3	rs56287085	78505530	NA,A	NA,G	NA,0.890873	NA,0.0237173	NA,0.0137097	NA,1.0776	0.00119875	0.00201313
3	rs117900811	79304655	T,NA	C,NA	0.984095,NA	0.0392813,NA	0.0158037,NA	1.88826,NA	0.00119811	0.00188602
3	rs73465317	79274456	G,NA	C,NA	0.887674,NA	0.017652,NA	0.00626142,NA	2.31741,NA	0.00119606	0.00194868
3	rs28483565	78665540	T,T	G,G	0.890656,0.997024	0.00878628,-0.201028	0.00633559,0.078473	0.781206,1.98235	0.00118436	0.00200046
3	rs139365162	78412936	C,NA	G,NA	0.976143,NA	-0.0201548,NA	0.0129561,NA	0.921546,NA	0.0011829	0.00194705
3	rs11633014	78546189	C,C	T,T	0.311133,0.128968	-0.00996401,-0.00277472	0.0042707,0.012754	1.70681,0.0820881	0.0011826	0.00171214
3	rs7176976	78561891	G,G	A,A	0.204771,0.112103	-0.0157627,-0.00333443	0.00489958,0.0135492	2.88784,0.0938772	0.00118034	0.00628287
3	rs4624138	78663003	T,T	G,G	0.887674,0.997024	0.010223,-0.193048	0.00626142,0.078473	0.989139,1.85725	0.00116664	0.0019807
3	rs147728918	78838733	NA,A	NA,G	NA,0.965278	NA,0.0344666	NA,0.0233493	NA,0.854156	0.00115758	0.00194199
3	rs7183765	78601654	T,T	C,C	0.779324,0.892857	0.0155518,0.0032543	0.00476763,0.0138207	2.95606,0.089457	0.00115682	0.00609678
3	rs72734675	78535287	A,A	G,G	0.719682,0.770833	-0.0108469,0.0013827	0.00440194,0.0101706	1.86218,0.0497032	0.00115162	0.0023948
3	rs10519218	79189155	C,C	T,T	0.875746,0.94246	-0.0118054,-0.0473657	0.0059937,0.0183564	1.31086,2.00566	0.00114243	0.00187296
3	rs11636975	79195390	A,A	G,G	0.875746,0.943452	-0.0124332,-0.0466662	0.0059937,0.018507	1.41972,1.9324	0.001137	0.00186564
3	rs6996	78573487	T,T	A,A	0.7833,0.891865	0.0159817,0.00236565	0.00479895,0.0137648	3.06165,0.0637145	0.00113207	0.00562904
3	rs76907524	78659127	NA,A	NA,G	NA,0.96627	NA,0.041481	NA,0.023678	NA,1.09803	0.00112168	0.00188661
3	rs138195617	78810163	NA,A	NA,T	NA,0.97619	NA,-0.0430585	NA,0.0280389	NA,0.904417	0.00111238	0.00186247
3	rs8026479	79277896	T,NA	A,NA	0.885686,NA	0.0171727,NA	0.0062137,NA	2.24297,NA	0.00110217	0.00179027
3	rs3813567	78934551	A,A	G,G	0.217694,0.420635	0.0341631,0.0248888	0.00479102,0.00865913	12.0005,2.39261	0.0011019	0.00387929
3	rs8024207	78526301	A,A	G,G	0.847913,0.847222	0.0109663,0.0265475	0.00550577,0.0118816	1.33354,1.59413	0.00110156	0.00361042
3	rs12592340	79195110	C,C	T,T	0.810139,0.125	0.00953488,0.0289177	0.00504129,0.0129254	1.23228,1.59742	0.00109127	0.00180213
3	rs72734606	78527950	C,NA	T,NA	0.95328,NA	-0.0135361,NA	0.0093687,NA	0.82825,NA	0.00108862	0.00201987
3	rs12910083	78384669	T,NA	C,NA	0.956262,NA	0.0181732,NA	0.00966771,NA	1.22085,NA	0.0010801	0.00181479
3	rs8182033	78543520	T,T	C,C	0.715706,0.419643	-0.0123549,-0.00105645	0.00438317,0.00866195	2.3168,0.0443475	0.00107793	0.00218963
3	rs55639638	78523320	T,T	G,G	0.848907,0.849206	0.0109099,0.0268664	0.00552061,0.0119455	1.31757,1.6107	0.0010685	0.00344976
3	rs56942697	78523619	T,T	C,C	0.849901,0.847222	0.0107172,0.0267817	0.00553562,0.0118816	1.27685,1.61631	0.0010489	0.00337446
3	rs145527459	79206075	NA,A	NA,G	NA,0.993056	NA,-0.0881757	NA,0.0514752	NA,1.0619	0.00104467	0.00174549
3	rs8027099	78529943	C,C	T,T	0.859841,0.856151	0.0166493,0.0205367	0.00569534,0.0121808	2.46051,1.03718	0.00103861	0.00442185
3	rs62012629	79070351	A,A	C,C	0.719682,0.697421	-0.0186531,-0.0188554	0.00440194,0.00930543	4.64581,1.3692	0.0010295	0.00168157
3	rs8032174	78523968	T,T	C,C	0.848907,0.847222	0.0108646,0.0265831	0.00552061,0.0118816	1.30921,1.5975	0.00102837	0.00331023
3	rs8026517	78530166	C,C	G,G	0.858847,0.856151	0.0166864,0.0205693	0.00567854,0.0121808	2.48174,1.03961	0.00102659	0.00433814
3	rs12592823	79004643	A,A	G,G	0.911531,0.821429	-0.038601,-0.00700369	0.00696238,0.0111612	7.52979,0.275453	0.00102556	0.00170868
3	rs117022776	78863015	NA,A	NA,T	NA,0.981151	NA,0.0485439	NA,0.0314332	NA,0.911852	0.00101644	0.00169924
3	rs8025999	78559999	A,A	G,G	0.172962,0.112103	-0.0170264,-0.00425231	0.00522759,0.0135492	2.94851,0.122836	0.00101085	0.0057851
3	rs140765861	79323502	NA,T	NA,C	NA,0.973214	NA,0.0468697	NA,0.0264757	NA,1.11532	0.00101055	0.00168699
3	rs7180375	79157379	C,C	T,T	0.624254,0.763889	-0.00798023,-0.0261805	0.00408236,0.0100654	1.2958,2.03179	0.00101041	0.00167456
3	rs143761305	78955962	T,NA	C,NA	0.983101,NA	0.0419481,NA	0.0153396,NA	2.20446,NA	0.00100759	0.00168096
3	rs138232257	79257145	NA,G	NA,T	NA,0.96627	NA,0.0413808	NA,0.023678	NA,1.09407	0.00100525	0.00168082
3	rs146777334	78497357	NA,A	NA,G	NA,0.893849	NA,0.0218328	NA,0.0138774	NA,0.936822	0.00100231	0.00167861
3	rs191182335	78763293	T,NA	C,NA	0.971173,NA	-0.0175433,NA	0.0118166,NA	0.861255,NA	0.0010022	0.00161965
3	rs184744053	78639341	NA,G	NA,T	NA,0.975198	NA,-0.0470982	NA,0.0274863	NA,1.06239	0.000997388	0.00167524
3	rs146519820	78943019	NA,A	NA,G	NA,0.981151	NA,0.0583091	NA,0.0314332	NA,1.19658	0.0009898	0.00163807
3	rs34757410	78593343	T,T	G,G	0.661034,0.818452	0.0114278,-0.0052786	0.00417686,0.0110895	2.20624,0.19786	0.000989342	0.00336397
3	rs11072745	78525008	A,A	G,G	0.848907,0.847222	0.010861,0.0263483	0.00552061,0.0118816	1.30854,1.57538	0.000988012	0.00317756
3	rs4778861	79349337	T,T	C,C	0.38668,0.106151	-0.000302231,-0.0374227	0.00405994,0.0138774	0.0265679,2.15466	0.000987504	0.00165177
3	rs7181033	79152414	T,T	C,C	0.62326,0.763889	-0.00793099,-0.0260299	0.00408022,0.0100654	1.28463,2.0129	0.000987442	0.00163279
3	rs28454342	78511903	T,T	C,C	0.7833,0.888889	0.00706309,0.0278575	0.00479895,0.0136019	0.850549,1.39196	0.000981865	0.00156106
3	rs60677474	78603065	A,A	G,G	0.573559,0.712302	0.01121,0.00275863	0.0039978,0.00944284	2.297,0.113408	0.000978676	0.00320463
3	rs11072746	78525016	C,C	A,A	0.848907,0.847222	0.0108199,0.0263011	0.00552061,0.0118816	1.30098,1.57096	0.000969237	0.0031075
3	rs188498155	78994202	NA,A	NA,G	NA,0.989087	NA,0.0676731	NA,0.0411453	NA,0.999895	0.000966429	0.00161554
3	rs11072744	78510819	T,T	G,G	0.77336,0.877976	0.00751056,0.0219858	0.00472259,0.0130599	0.951727,1.03487	0.000964337	0.00151508
3	rs77446591	78687742	T,NA	C,NA	0.913519,NA	0.0133736,NA	0.00703429,NA	1.24203,NA	0.000956	0.00149082
3	rs6495346	79157755	C,C	T,T	0.624254,0.763889	-0.00775027,-0.0261287	0.00408236,0.0100654	1.23933,2.02529	0.000951892	0.00157615
3	rs11632649	79334460	G,G	A,A	0.738569,0.824405	0.0106166,0.0163095	0.00449951,0.0112351	1.73757,0.833876	0.000943881	0.00170017
3	rs116884898	78548913	NA,G	NA,A	NA,0.987103	NA,0.0638223	NA,0.0378862	NA,1.03588	0.000943588	0.00158107
3	rs2037347	78558509	A,A	G,G	0.172962,0.112103	-0.0168837,-0.00414811	0.00522759,0.0135492	2.90689,0.119479	0.000941152	0.0053057
3	rs144934111	78548856	NA,G	NA,C	NA,0.987103	NA,0.0636723	NA,0.0378862	NA,1.03228	0.000938106	0.00157189
3	rs74709741	79129481	G,NA	T,NA	0.963221,NA	-0.0300175,NA	0.0105045,NA	2.3697,NA	0.000935671	0.00154857
3	rs138833245	79045868	C,NA	T,NA	0.958251,NA	-0.031146,NA	0.00988495,NA	2.78835,NA	0.000925922	0.00159141
3	rs4389115	78663077	G,G	C,C	0.887674,0.997024	0.00999241,-0.186275	0.00626142,0.078473	0.956568,1.75428	0.000923647	0.00156764
3	rs192629483	79029680	NA,C	NA,T	NA,0.972222	NA,-0.0430078	NA,0.0260119	NA,1.00766	0.000921248	0.00153564
3	rs149372736	79045871	G,NA	A,NA	0.958251,NA	-0.0310996,NA	0.00988495,NA	2.78138,NA	0.000917155	0.00157625
3	rs4778750	79277247	C,NA	A,NA	0.114314,NA	-0.0169651,NA	0.0062137,NA	2.19872,NA	0.000915252	0.00148836
3	rs113073012	79262610	G,G	C,C	0.828032,0.967262	-0.0103689,-0.0357971	0.00523953,0.0240217	1.3204,0.865911	0.000913814	0.00158493
3	rs74024498	79264932	T,T	C,C	0.986084,0.904762	0.0115375,0.0383545	0.0168779,0.0145623	0.306067,2.0735	0.000913737	0.00151235
3	rs8037975	79271100	A,NA	G,NA	0.889662,NA	0.0177904,NA	0.00631051,NA	2.31741,NA	0.000913015	0.00149451
3	rs35078436	78524868	T,T	A,A	0.848907,0.847222	0.0105965,0.0263011	0.00552061,0.0118816	1.2602,1.57096	0.00091185	0.0028765
3	rs74024497	79264892	NA,T	NA,C	NA,0.929563	NA,0.0281648	NA,0.0167057	NA,1.03712	0.000910764	0.00151656
3	rs11855610	78517329	G,G	T,T	0.848907,0.848214	0.0109119,0.0270475	0.00552061,0.0119134	1.31794,1.63476	0.000887151	0.00270461
3	rs8042638	79209085	G,G	A,A	0.807157,0.125	0.00848575,0.0298152	0.00501139,0.0129254	1.04383,1.67632	0.000885863	0.00145665
3	rs7183158	78546903	A,A	G,G	0.708748,0.399802	-0.0122211,-0.000504162	0.0043517,0.00872637	2.3028,0.0204843	0.000882101	0.00177793
3	rs8038472	79271428	A,NA	G,NA	0.889662,NA	0.017641,NA	0.00631051,NA	2.2855,NA	0.000870542	0.00142539
3	rs142352737	79075085	NA,G	NA,A	NA,0.984127	NA,-0.0529869	NA,0.0342017	NA,0.916058	0.000861588	0.00142526
3	rs7170960	78583818	T,T	C,C	0.661034,0.826389	0.0111549,-0.00694373	0.00417686,0.0112855	2.12088,0.268918	0.000859955	0.00293568
3	rs142154233	78761875	NA,C	NA,G	NA,0.986111	NA,0.0613838	NA,0.0365264	NA,1.0322	0.000846455	0.00140286
3	rs12592762	79099640	NA,G	NA,A	NA,0.868056	NA,0.0198765	NA,0.0126309	NA,0.937153	0.000842177	0.00139025
3	rs72740994	78912498	T,NA	C,NA	0.971173,NA	-0.0107734,NA	0.0118166,NA	0.441392,NA	0.000835289	0.00135909
3	rs61414053	78504641	NA,C	NA,T	NA,0.883929	NA,0.0199518	NA,0.0133454	NA,0.869965	0.000833571	0.00139943
3	rs184486839	78773005	NA,C	NA,T	NA,0.964286	NA,-0.0324494	NA,0.0230345	NA,0.798834	0.000822656	0.00138123
3	rs77994198	79099697	NA,A	NA,G	NA,0.868056	NA,0.0196393	NA,0.0126309	NA,0.920892	0.000820431	0.00135461
3	rs28615659	79339836	NA,G	NA,A	NA,0.953373	NA,-0.0309581	NA,0.0202746	NA,0.896962	0.000817931	0.00137467
3	rs57496361	79149002	C,C	T,T	0.878728,0.941468	-0.0125802,-0.0433192	0.00605664,0.0182098	1.42258,1.76034	0.000817007	0.00134021
3	rs184970993	79045735	NA,T	NA,C	NA,0.988095	NA,0.0609684	NA,0.0394133	NA,0.91404	0.000816108	0.00136552
3	rs76038412	79150671	G,G	A,A	0.878728,0.94246	-0.0125802,-0.0433597	0.00605664,0.0183564	1.42258,1.74061	0.00081139	0.00133128
3	rs189305722	79045816	A,NA	G,NA	0.983101,NA	0.0377094,NA	0.0153396,NA	1.85512,NA	0.000809585	0.00131778
3	rs12900168	79066932	G,G	A,A	0.441352,0.517857	0.0145853,0.0128137	0.00398179,0.00855481	3.60332,0.872323	0.000800762	0.00125822
3	rs6495361	79298294	A,A	C,C	0.261431,0.100198	-0.0113826,-0.013675	0.00449951,0.0142364	1.94252,0.472665	0.000793769	0.00135754
3	rs11630014	79154738	T,T	C,C	0.878728,0.94246	-0.0127207,-0.042831	0.00605664,0.0183564	1.4473,1.70703	0.000781514	0.00128261
3	rs4461038	78546996	G,G	A,A	0.306163,0.128968	-0.00957892,-0.0019478	0.00428977,0.012754	1.59259,0.0561999	0.000779425	0.00113406
3	rs187588274	78792894	NA,G	NA,A	NA,0.921627	NA,0.0264695	NA,0.0159053	NA,1.0174	0.000768531	0.00129029
3	rs117469337	78842700	NA,T	NA,G	NA,0.986111	NA,0.0477947	NA,0.0365264	NA,0.719641	0.000766937	0.0012869
3	rs8041135	78617109	NA,T	NA,C	NA,0.984127	NA,0.0474251	NA,0.0342017	NA,0.781059	0.000753586	0.00126045
3	rs6495287	78594447	T,T	C,C	0.662028,0.827381	0.0109324,-0.00600637	0.00417985,0.0113111	2.05013,0.225184	0.000753124	0.0025577
3	rs113415057	78602576	C,C	T,T	0.779324,0.891865	0.0146758,0.00296241	0.00476763,0.0137648	2.68143,0.081132	0.000750582	0.00352379
3	rs12898532	79159764	G,G	A,A	0.182903,0.739087	-0.0101845,-0.019621	0.00511437,0.00973436	1.33308,1.35816	0.000747668	0.0012291
3	rs12899800	79159730	G,G	T,T	0.182903,0.739087	-0.0101845,-0.019621	0.00511437,0.00973436	1.33308,1.35816	0.000747668	0.0012291
3	rs79549033	79311222	G,NA	C,NA	0.967197,NA	-0.0222942,NA	0.0111,NA	1.35075,NA	0.000745035	0.00129822
3	rs56186834	78571113	T,T	C,C	0.724652,0.756944	-0.0107955,0.00222039	0.00442623,0.00996594	1.83184,0.0842347	0.000743818	0.0015591
3	rs117041835	78489851	NA,C	NA,G	NA,0.885913	NA,0.0184075	NA,0.0134459	NA,0.76701	0.00074239	0.00124333
3	rs7402286	79161906	C,C	G,G	0.182903,0.740079	-0.0101845,-0.0195959	0.00511437,0.00974638	1.33308,1.35291	0.000740357	0.00121694
3	rs116943315	79169991	NA,T	NA,G	NA,0.988095	NA,0.05674	NA,0.0394133	NA,0.823979	0.000735357	0.00122556
3	rs149114540	78751121	NA,T	NA,G	NA,0.987103	NA,-0.0582145	NA,0.0378862	NA,0.905178	0.000731972	0.0012239
3	rs145134869	78751120	NA,T	NA,G	NA,0.987103	NA,-0.0581697	NA,0.0378862	NA,0.904166	0.000730841	0.00122201
3	rs56094647	78600166	A,A	T,T	0.7833,0.892857	0.0148597,0.00552039	0.00479895,0.0138207	2.70806,0.161417	0.00073063	0.00343384
3	rs78943797	79086876	NA,C	NA,G	NA,0.868056	NA,0.0185133	NA,0.0126309	NA,0.845499	0.0007278	0.00120274
3	rs55927929	78937489	NA,A	NA,G	NA,0.677579	NA,0.0174377	NA,0.00914559	NA,1.24747	0.000727366	0.00120856
3	rs16969577	78504425	NA,T	NA,C	NA,0.962302	NA,-0.0322958	NA,0.0224433	NA,0.823471	0.00072525	0.00121889
3	rs61752773	79089074	T,NA	C,NA	0.969185,NA	-0.0252513,NA	0.0114407,NA	1.56377,NA	0.000725064	0.00116435
3	rs142833262	79119367	NA,G	NA,A	NA,0.979167	NA,0.0380206	NA,0.0299292	NA,0.690454	0.000716486	0.00119978
3	rs117662804	79178932	NA,A	NA,C	NA,0.970238	NA,-0.0362558	NA,0.0251555	NA,0.825329	0.000713781	0.00119124
3	rs76541648	78483559	NA,T	NA,C	NA,0.978175	NA,-0.0433085	NA,0.0292559	NA,0.857659	0.000705132	0.00117976
3	rs147760547	78816130	G,NA	A,NA	0.976143,NA	0.0339218,NA	0.0129561,NA	2.05358,NA	0.000697969	0.00115602
3	rs79631517	78612278	G,G	C,C	0.899602,0.996032	0.00907329,-0.177064	0.00657888,0.0679934	0.775086,2.03571	0.000696696	0.00115272
3	rs118087960	79230859	NA,G	NA,A	NA,0.915675	NA,-0.0202799	NA,0.0153834	NA,0.727221	0.00069319	0.00116777
3	rs76372784	79088243	NA,C	NA,T	NA,0.868056	NA,0.0180085	NA,0.0126309	NA,0.812643	0.000691345	0.00114295
3	rs8192483	78886149	NA,A	NA,G	NA,0.985119	NA,-0.0437384	NA,0.0353055	NA,0.666755	0.000690427	0.00115963
3	rs8042186	79161572	A,A	G,G	0.181909,0.738095	-0.0102512,-0.0192422	0.00512521,0.00972244	1.34214,1.32059	0.000688523	0.00113357
3	rs62009331	78438063	A,A	G,G	0.94831,0.975198	0.0168647,0.0468783	0.00893021,0.0274863	1.22946,1.05503	0.000682917	0.00116675
3	rs188356541	78831951	NA,C	NA,A	NA,0.985119	NA,0.043664	NA,0.0353055	NA,0.665182	0.000680277	0.00113902
3	rs78866737	79332986	T,T	C,C	0.739563,0.833333	0.0105123,0.0137617	0.00450506,0.0114701	1.70718,0.637853	0.00067726	0.00122342
3	rs8032417	78569930	G,G	A,A	0.725646,0.765873	0.0131562,0.00736602	0.0044312,0.0100948	2.52466,0.332002	0.000674277	0.0023508
3	rs10851913	79166822	T,T	C,C	0.181909,0.739087	-0.00988075,-0.0194188	0.00512521,0.00973436	1.26865,1.3367	0.000672928	0.0011078
3	rs10851914	79166838	G,G	C,C	0.181909,0.739087	-0.00988075,-0.0194188	0.00512521,0.00973436	1.26865,1.3367	0.000672928	0.0011078
3	rs113672073	78838427	NA,A	NA,T	NA,0.955357	NA,0.0245505	NA,0.0206987	NA,0.627845	0.000668055	0.00112262
3	rs12906684	78593263	T,T	A,A	0.515905,0.385913	-0.0116376,0.00121263	0.0039563,0.00878099	2.48601,0.05053	0.000665951	0.00169874
3	rs734287	79173900	A,A	G,G	0.82008,0.260913	0.0101544,0.0191617	0.00514721,0.00973436	1.31409,1.30967	0.000665499	0.0010903
3	rs553120904	78684230	NA,T	NA,C	NA,0.991071	NA,-0.0595941	NA,0.0454422	NA,0.7219	0.000659718	0.00110407
3	rs145339333	79052510	NA,T	NA,C	NA,0.981151	NA,-0.0428522	NA,0.0314332	NA,0.762469	0.000651251	0.00109066
3	rs117639614	79196428	NA,T	NA,G	NA,0.970238	NA,-0.0344122	NA,0.0251555	NA,0.766194	0.000650965	0.00108666
3	rs11638991	78569950	G,G	A,A	0.725646,0.765873	0.0131076,0.00720931	0.0044312,0.0100948	2.50916,0.323188	0.000650789	0.00225946
3	rs7183257	79105381	A,A	G,G	0.67992,0.661706	-0.0120464,-0.0191449	0.0042382,0.0090349	2.34887,1.46737	0.000648315	0.00103957
3	rs117073529	79309202	T,NA	C,NA	0.968191,NA	-0.0222436,NA	0.0112664,NA	1.31567,NA	0.000641506	0.00110819
3	rs145372988	78427393	NA,A	NA,G	NA,0.97123	NA,0.0344088	NA,0.0255725	NA,0.74848	0.000639773	0.00107208
3	rs373935612	78797694	NA,T	NA,C	NA,0.973214	NA,0.0393452	NA,0.0264757	NA,0.862468	0.000639414	0.00106892
3	rs12911969	79171576	T,T	C,C	0.181909,0.740079	-0.00979035,-0.0192353	0.00512521,0.00974638	1.25101,1.31489	0.000637561	0.00104998
3	rs17402006	78565188	C,C	T,T	0.729622,0.759921	-0.00991035,0.00289259	0.00445148,0.0100079	1.58513,0.112069	0.000627969	0.00133276
3	rs117160332	79146388	NA,T	NA,C	NA,0.970238	NA,-0.0332616	NA,0.0251555	NA,0.730278	0.000626744	0.00104652
3	rs77282437	78942134	NA,A	NA,C	NA,0.944444	NA,-0.0287375	NA,0.0186617	NA,0.90805	0.000621542	0.00103365
3	rs117905573	79199895	NA,T	NA,A	NA,0.97123	NA,-0.0335523	NA,0.0255725	NA,0.72238	0.000618574	0.0010327
3	rs56229935	78565616	G,G	A,A	0.729622,0.759921	-0.00991035,0.00208679	0.00445148,0.0100079	1.58513,0.0784035	0.000614339	0.00130435
3	rs75822675	79322206	NA,G	NA,A	NA,0.960318	NA,-0.0275496	NA,0.0218976	NA,0.681204	0.000612696	0.00102992
3	rs147339342	78490735	NA,G	NA,C	NA,0.949405	NA,0.0235229	NA,0.019504	NA,0.642457	0.000608921	0.0010231
3	rs140675399	79028176	NA,G	NA,C	NA,0.982143	NA,-0.0433211	NA,0.0322783	NA,0.745791	0.000606388	0.0010158
3	rs148118188	78994671	NA,T	NA,C	NA,0.869048	NA,-0.0182394	NA,0.0126714	NA,0.82381	0.000601454	0.00100228
3	rs2271902	78486189	A,A	G,G	0.9334,0.906746	0.0182259,0.0174826	0.00792989,0.0147003	1.66675,0.630166	0.00059966	0.00109113
3	rs144236039	79142388	NA,G	NA,T	NA,0.969246	NA,-0.0314688	NA,0.0247591	NA,0.690947	0.000589345	0.000984352
3	rs184010300	79192670	NA,A	NA,G	NA,0.983135	NA,0.0447751	NA,0.0331973	NA,0.751012	0.000587662	0.000980916
3	rs74733525	78889705	NA,A	NA,G	NA,0.91369	NA,0.0243714	NA,0.0152221	NA,0.961121	0.000585491	0.000980512
3	rs12914792	79267817	C,C	T,T	0.817097,0.890873	0.0080423,0.0138712	0.00511437,0.0137097	0.936153,0.506342	0.000582617	0.00110927
3	rs118176163	79275547	NA,A	NA,G	NA,0.927579	NA,-0.0214591	NA,0.0164929	NA,0.713951	0.000578223	0.000965129
3	rs60445394	78938633	NA,A	NA,G	NA,0.71131	NA,0.0162928	NA,0.00943317	NA,1.07502	0.000578055	0.000961622
3	rs150942581	79023901	NA,T	NA,C	NA,0.959325	NA,-0.0272415	NA,0.0216401	NA,0.681756	0.000578012	0.000963707
3	rs62013163	79171752	T,NA	C,NA	0.985089,NA	0.0272584,NA	0.0163138,NA	1.02344,NA	0.000577099	0.000944142
3	rs7173851	78578659	G,G	T,T	0.483101,0.614087	0.0116856,-0.00142747	0.00395656,0.00878099	2.50277,0.0600505	0.000577084	0.00145376
3	rs191298203	78597012	NA,A	NA,G	NA,0.973214	NA,0.0352916	NA,0.0264757	NA,0.738646	0.000575911	0.000960289
3	rs118098962	79147620	NA,G	NA,A	NA,0.985119	NA,0.0409893	NA,0.0353055	NA,0.609689	0.000575506	0.000965971
3	rs894784	79351176	T,T	G,G	0.517893,0.106151	-0.00369506,-0.0343405	0.00395683,0.0138774	0.455454,1.87484	0.000575332	0.000973162
3	rs72740960	78851724	G,NA	A,NA	0.978131,NA	0.0326317,NA	0.0135185,NA	1.80176,NA	0.000573272	0.000917833
3	rs11853262	78596034	A,A	G,G	0.486083,0.626984	0.0116363,-0.000302966	0.00395583,0.00883916	2.48601,0.0120401	0.000570266	0.00144888
3	rs116946710	78782732	NA,T	NA,C	NA,0.916667	NA,0.0168556	NA,0.0154664	NA,0.559421	0.000569953	0.000955162
3	rs75616922	79323561	NA,C	NA,A	NA,0.923611	NA,-0.0209705	NA,0.0160932	NA,0.71545	0.000569209	0.000955735
3	rs7164529	79145798	A,A	G,G	0.614314,0.765873	-0.00766652,-0.0243667	0.00406188,0.0100948	1.22839,1.80167	0.000567847	0.000939222
3	rs8040826	78617086	NA,G	NA,A	NA,0.97619	NA,0.0337832	NA,0.0280389	NA,0.641583	0.000564668	0.000944603
3	rs28535318	78478151	T,T	G,G	0.934394,0.89881	0.0185869,0.0141252	0.00798549,0.0141743	1.7004,0.496226	0.000564252	0.00103359
3	rs59697303	79071961	T,T	C,C	0.727634,0.665675	-0.0182702,-0.0182237	0.00444126,0.00906124	4.4097,1.35352	0.000563112	0.000932113
3	rs146599197	78919089	NA,A	NA,G	NA,0.980159	NA,-0.0420632	NA,0.0306528	NA,0.769586	0.000562807	0.000940965
3	rs12899940	79001699	T,T	C,C	0.253479,0.545635	0.0185456,0.0226584	0.00454514,0.00858518	4.34701,2.08044	0.000562195	0.000888915
3	rs76012974	79277924	NA,A	NA,C	NA,0.941468	NA,0.0211745	NA,0.0182098	NA,0.610997	0.000559569	0.00093702
3	rs7175271	79144509	G,G	A,A	0.38668,0.234127	0.00738046,0.0244667	0.00405994,0.0100948	1.16062,1.81349	0.000553857	0.000915203
3	rs145408100	78588577	A,NA	G,NA	0.971173,NA	0.0215089,NA	0.0118166,NA	1.1629,NA	0.00055382	0.00103217
3	rs9806693	79184387	A,A	G,G	0.818091,0.260913	0.0100213,0.0180775	0.00512521,0.00973436	1.2963,1.1986	0.00055283	0.000911363
3	rs79335856	78937190	NA,T	NA,C	NA,0.71131	NA,0.0159133	NA,0.00943317	NA,1.03805	0.000552711	0.000919686
3	rs72743198	78974938	C,NA	T,NA	0.982107,NA	0.0342745,NA	0.014915,NA	1.6663,NA	0.000548463	0.000892826
3	rs4238514	79264097	A,A	G,G	0.021869,0.105159	-0.00929098,-0.0340238	0.0135184,0.013935	0.308119,1.83499	0.000547897	0.000941586
3	rs150121384	78386120	NA,T	NA,C	NA,0.986111	NA,0.0451107	NA,0.0365264	NA,0.663893	0.000547517	0.000916583
3	rs150603656	78843404	NA,T	NA,C	NA,0.964286	NA,-0.0335573	NA,0.0230345	NA,0.838142	0.000545587	0.000912847
3	rs11636545	79140348	T,T	C,C	0.614314,0.765873	-0.00739267,-0.0243193	0.00406188,0.0100948	1.16268,1.79608	0.000538145	0.000889155
3	rs55706802	78620289	NA,G	NA,T	NA,0.97619	NA,0.0325491	NA,0.0280389	NA,0.609593	0.000538122	0.00090026
3	rs932218	78535050	C,C	T,T	0.166998,0.130952	-0.0154843,-0.0131829	0.00530104,0.0126714	2.45728,0.525535	0.000537358	0.00229064
3	rs76186187	78949906	NA,C	NA,T	NA,0.943452	NA,-0.0259274	NA,0.018507	NA,0.792558	0.000535295	0.000890727
3	rs2869815	79258047	NA,A	NA,G	NA,0.364087	NA,0.00910518	NA,0.00888386	NA,0.515125	0.000534876	0.000900664
3	rs144940003	79205965	NA,C	NA,T	NA,0.988095	NA,0.0460136	NA,0.0394133	NA,0.614352	0.000532239	0.000888003
3	rs11634042	79105350	T,T	C,C	0.575547,0.853175	0.0117279,0.0236278	0.00400022,0.0120777	2.47239,1.29733	0.000531534	0.000855825
3	rs143789094	79169288	NA,G	NA,T	NA,0.988095	NA,0.0454823	NA,0.0394133	NA,0.604663	0.000524698	0.000875468
3	rs80014851	78529070	NA,C	NA,G	NA,0.982143	NA,-0.0384081	NA,0.0322783	NA,0.630629	0.000524095	0.000876675
3	rs76547247	78526441	NA,T	NA,C	NA,0.981151	NA,-0.0372251	NA,0.0314332	NA,0.626518	0.000521862	0.000873117
3	rs148186401	78846166	NA,T	NA,C	NA,0.987103	NA,0.0400412	NA,0.0378862	NA,0.536756	0.00052045	0.00087469
3	rs140368953	79007856	NA,G	NA,A	NA,0.983135	NA,-0.0399843	NA,0.0331973	NA,0.641271	0.00051952	0.000870344
3	rs146834470	78384255	NA,C	NA,G	NA,0.965278	NA,-0.0264427	NA,0.0233493	NA,0.58934	0.000518583	0.00087242
3	rs138153390	79058557	NA,A	NA,C	NA,0.972222	NA,-0.0294607	NA,0.0260119	NA,0.589412	0.000518457	0.000865015
3	rs4887026	78561427	T,T	C,C	0.593439,0.698413	-0.0100412,-0.0049768	0.00402521,0.0093141	1.89926,0.226862	0.000515347	0.00113601
3	rs146810977	78772960	NA,A	NA,G	NA,0.96131	NA,-0.0296474	NA,0.0221651	NA,0.742236	0.000508232	0.000849132
3	rs184751828	78612288	NA,A	NA,G	NA,0.985119	NA,-0.0376333	NA,0.0353055	NA,0.542945	0.0005066	0.000851473
3	rs79037950	78461975	A,NA	G,NA	0.985089,NA	0.0136407,NA	0.0163138,NA	0.394616,NA	0.000505025	0.000813581
3	rs75106109	79112424	T,T	C,C	0.929423,0.868056	0.0187614,0.00946204	0.00771974,0.0126309	1.82144,0.343149	0.000503494	0.000834264
3	rs62011053	79157998	C,NA	T,NA	0.986084,NA	0.028232,NA	0.0168779,NA	1.02511,NA	0.000503236	0.000827511
3	rs142111490	78523725	NA,A	NA,G	NA,0.950397	NA,-0.0217083	NA,0.0196877	NA,0.568335	0.000501686	0.000841994
3	rs28433827	78484256	T,T	C,C	0.934394,0.89881	0.0178391,0.0154234	0.00798549,0.0141743	1.59368,0.558243	0.000501659	0.00091504
3	rs28528750	78483475	G,G	C,C	0.934394,0.89881	0.0179313,0.0150415	0.00798549,0.0141743	1.60666,0.539694	0.000501369	0.000915031
3	rs117846735	78939426	NA,A	NA,G	NA,0.712302	NA,0.0150724	NA,0.00944284	NA,0.956832	0.000500929	0.000834035
3	rs16970006	78970259	C,C	T,T	0.922465,0.80754	-0.0389371,-0.00172889	0.00739292,0.010843	6.85754,0.0588282	0.000500439	0.000827767
3	rs117937783	78949521	NA,G	NA,C	NA,0.983135	NA,-0.0332918	NA,0.0331973	NA,0.500403	0.000500382	0.000837744
3	rs12900336	78948850	A,A	G,G	0.077535,0.572421	-0.0188991,0.0143703	0.00739291,0.00864047	1.97564,1.01644	0.000494466	0.000897407
3	rs75672035	78818920	NA,C	NA,T	NA,0.922619	NA,0.021745	NA,0.0159983	NA,0.759244	0.000493107	0.00082431
3	rs117665443	79193536	NA,G	NA,A	NA,0.988095	NA,0.0430003	NA,0.0394133	NA,0.560244	0.000491927	0.000820991
3	rs75293524	79107035	NA,A	NA,G	NA,0.923611	NA,-0.0179754	NA,0.0160932	NA,0.578374	0.000490234	0.000817259
3	rs75245053	79337959	NA,T	NA,C	NA,0.939484	NA,-0.0199008	NA,0.0179277	NA,0.573532	0.000489021	0.00082084
3	rs72740964	78868636	A,A	G,G	0.636183,0.973214	0.0224186,-0.0147197	0.00410967,0.0264757	7.31024,0.237898	0.000485595	0.000743433
3	rs76105468	78516145	NA,C	NA,T	NA,0.983135	NA,-0.0358502	NA,0.0331973	NA,0.552562	0.000482571	0.000810119
3	rs112671439	78819074	NA,C	NA,T	NA,0.943452	NA,0.0158581	NA,0.018507	NA,0.407251	0.000482421	0.000811824
3	rs111753185	78567384	A,NA	C,NA	0.971173,NA	0.02056,NA	0.0118166,NA	1.08686,NA	0.000482161	0.000894249
3	rs113809575	78833209	NA,A	NA,G	NA,0.944444	NA,0.0161274	NA,0.0186617	NA,0.411752	0.000481977	0.000810955
3	rs57372079	78567533	T,NA	C,NA	0.970179,NA	0.0207922,NA	0.0116239,NA	1.1328,NA	0.000481684	0.00089058
3	rs113882269	78833286	NA,G	NA,A	NA,0.944444	NA,0.0160908	NA,0.0186617	NA,0.410547	0.000481057	0.000809401
3	rs147865029	79216250	NA,A	NA,G	NA,0.983135	NA,0.0416872	NA,0.0331973	NA,0.679419	0.000481019	0.000804495
3	rs11631754	79293562	A,NA	G,NA	0.949304,NA	0.0150037,NA	0.00901262,NA	1.01789,NA	0.000480809	0.000781996
3	rs111650215	78828083	NA,G	NA,A	NA,0.944444	NA,0.0158993	NA,0.0186617	NA,0.404254	0.00047629	0.000801351
3	rs183979453	78788214	A,NA	G,NA	0.980119,NA	0.032211,NA	0.0141639,NA	1.63909,NA	0.000476104	0.000762728
3	rs190802245	79234072	NA,A	NA,G	NA,0.970238	NA,-0.0285248	NA,0.0251555	NA,0.59037	0.000475896	0.000794079
3	rs28461704	78484977	G,G	A,A	0.9334,0.896825	0.0175866,0.0161089	0.00792989,0.0140528	1.57559,0.599175	0.000474372	0.000861837
3	rs111445177	78824262	NA,T	NA,A	NA,0.944444	NA,0.0157895	NA,0.0186617	NA,0.400661	0.000473597	0.000796804
3	rs187450420	78648670	NA,A	NA,G	NA,0.992063	NA,-0.0481755	NA,0.0481747	NA,0.498527	0.000472387	0.000790974
3	rs7171258	79192963	T,T	C,C	0.818091,0.262897	0.00956255,0.0179446	0.00512521,0.0097106	1.20711,1.18969	0.000472234	0.000778205
3	rs12904618	78536369	A,A	G,G	0.717694,0.873016	0.00822611,0.00682655	0.00439248,0.0128386	1.21396,0.225542	0.000472179	0.000681234
3	rs72738727	78749235	T,NA	C,NA	0.992048,NA	-0.061524,NA	0.0222601,NA	2.24321,NA	0.000472099	0.000800879
3	rs117992188	79002345	NA,C	NA,T	NA,0.875	NA,-0.0156789	NA,0.0129254	NA,0.647591	0.000471409	0.000786771
3	rs143451221	78809747	NA,T	NA,C	NA,0.869048	NA,-0.0161114	NA,0.0126714	NA,0.691309	0.000470597	0.000789547
3	rs12050695	78561627	T,T	C,C	0.594433,0.698413	-0.00995214,-0.00483042	0.00402677,0.0093141	1.87112,0.218942	0.000469531	0.00102721
3	rs148833762	79328201	NA,G	NA,A	NA,0.968254	NA,0.0242494	NA,0.0243817	NA,0.494925	0.000469476	0.000787104
3	rs12594550	78959037	G,G	C,C	0.856859,0.808532	-0.0365288,0.00156167	0.00564551,0.0108644	10.01,0.0527111	0.000467115	0.000761359
3	rs80266806	78842343	NA,T	NA,C	NA,0.982143	NA,-0.0321291	NA,0.0322783	NA,0.495458	0.000466925	0.000781651
3	rs16970350	79243674	NA,A	NA,C	NA,0.645833	NA,-0.00780964	NA,0.00893797	NA,0.417653	0.000465385	0.00078404
3	rs12442575	78995488	A,A	G,G	0.925447,0.883929	0.0243129,-0.00761164	0.00752717,0.0133454	2.90734,0.245318	0.000462158	0.000900397
3	rs140416909	78397724	NA,A	NA,G	NA,0.980159	NA,-0.0331788	NA,0.0306528	NA,0.554285	0.000461613	0.000774478
3	rs11856903	79140017	G,G	A,A	0.388668,0.233135	0.0071564,0.023703	0.00405613,0.0101097	1.10972,1.72013	0.00046128	0.000761001
3	rs34730957	79326190	T,T	C,C	0.930418,0.837302	0.0162216,0.00877533	0.00777053,0.0115817	1.43373,0.348106	0.000460818	0.000781646
3	rs74027007	79309401	NA,G	NA,T	NA,0.940476	NA,-0.019195	NA,0.0180669	NA,0.540552	0.000460346	0.000771764
3	rs80178211	78939043	T,T	C,C	0.982107,0.923611	0.000592458,-0.0227139	0.014915,0.0160932	0.0139835,0.800988	0.000458792	0.000739863
3	rs74703012	79110977	C,C	T,T	0.929423,0.867063	0.018301,0.00979673	0.00771974,0.0125908	1.75066,0.359996	0.000452915	0.000750682
3	rs2139444	78551389	G,G	A,A	0.534791,0.691468	-0.00975002,-0.00835824	0.00396391,0.0092548	1.85682,0.435974	0.000452813	0.000948127
3	rs8025227	78551216	G,G	C,C	0.534791,0.691468	-0.00975002,-0.00835824	0.00396391,0.0092548	1.85682,0.435974	0.000452813	0.000948127
3	rs11853080	78539406	G,G	T,T	0.713718,0.872024	0.00791218,0.00662955	0.004374,0.012796	1.15203,0.218681	0.000452146	0.000650331
3	rs12594247	78946633	T,T	C,C	0.856859,0.800595	-0.0369108,-0.000709366	0.00564551,0.0106986	10.2054,0.0235879	0.0004515	0.000745218
3	rs192716270	78808165	NA,T	NA,C	NA,0.992063	NA,-0.0538762	NA,0.0481747	NA,0.579357	0.000451328	0.000755218
3	rs59150332	79005519	NA,G	NA,C	NA,0.975198	NA,0.0225638	NA,0.0274863	NA,0.385422	0.000450907	0.000755466
3	rs2289692	79215247	T,T	C,C	0.954274,0.902778	0.0170175,0.0210004	0.00946506,0.0144288	1.14154,0.837004	0.000447699	0.000707807
3	rs147673046	78804501	NA,C	NA,G	NA,0.960318	NA,-0.028432	NA,0.0218976	NA,0.711869	0.000447416	0.000748967
3	rs62009346	78475236	T,T	C,C	0.929423,0.975198	0.00973946,0.0544703	0.00771974,0.0274863	0.683859,1.32321	0.000447377	0.000744027
3	rs150715412	79046164	NA,T	NA,C	NA,0.97619	NA,0.0270164	NA,0.0280389	NA,0.474592	0.000446829	0.000747822
3	rs1550065	79247100	NA,G	NA,C	NA,0.353175	NA,0.00730526	NA,0.00894365	NA,0.382961	0.000446764	0.000752124
3	rs11635370	78562179	A,A	G,G	0.594433,0.698413	-0.0100008,-0.00473281	0.00402677,0.0093141	1.88583,0.213704	0.000442589	0.000967701
3	rs12916024	78537990	C,C	T,T	0.717694,0.873016	0.00808346,0.00685375	0.00439248,0.0128386	1.18227,0.226614	0.000440188	0.000636331
3	rs146298934	79091166	NA,A	NA,G	NA,0.931548	NA,-0.0192031	NA,0.016928	NA,0.590696	0.00044016	0.000734863
3	rs145260719	79248715	NA,C	NA,A	NA,0.642857	NA,-0.00720169	NA,0.00892123	NA,0.377247	0.0004391	0.000739197
3	rs12905862	78545507	A,A	G,G	0.717694,0.873016	0.00789807,0.00698527	0.00439248,0.0128386	1.14169,0.231818	0.000438836	0.00063401
3	rs7180002	78873993	T,T	A,A	0.634195,0.973214	0.0223016,-0.0145305	0.00410491,0.0264757	7.25615,0.234238	0.00043603	0.000668134
3	rs7182829	78516810	A,A	C,C	0.498012,0.350198	0.00593001,0.0164989	0.00395433,0.00896099	0.873831,1.18314	0.000435236	0.000798166
3	rs116881486	79299563	C,NA	G,NA	0.968191,NA	-0.0197518,NA	0.0112664,NA	1.09924,NA	0.000435157	0.000750737
3	rs145903742	79081652	NA,A	NA,G	NA,0.979167	NA,0.0315489	NA,0.0299292	NA,0.53487	0.000435098	0.000727344
3	rs79878831	79301124	NA,T	NA,C	NA,0.926587	NA,0.0164274	NA,0.0163898	NA,0.500034	0.000435091	0.000728453
3	rs11633170	79004642	T,T	C,C	0.253479,0.543651	0.0186913,0.0213301	0.00454514,0.00858212	4.40715,1.88806	0.000434437	0.000687953
3	rs78675946	78396777	NA,G	NA,A	NA,0.956349	NA,0.0180245	NA,0.0209218	NA,0.410102	0.000433292	0.00072708
3	rs1541965	79205126	A,A	G,G	0.95328,0.901786	0.0167882,0.0212509	0.0093687,0.0143636	1.13583,0.856962	0.000432897	0.000685395
3	rs117469144	78680549	NA,C	NA,G	NA,0.869048	NA,0.0128762	NA,0.0126714	NA,0.509265	0.000432886	0.000722839
3	rs117273191	78662817	NA,G	NA,C	NA,0.90873	NA,-0.0147426	NA,0.014843	NA,0.494041	0.000432549	0.000722117
3	rs16969741	78664132	NA,A	NA,G	NA,0.90873	NA,-0.0148919	NA,0.014843	NA,0.500699	0.000432347	0.000721782
3	rs187679047	78693831	NA,C	NA,A	NA,0.989087	NA,-0.037642	NA,0.0411453	NA,0.443375	0.00043179	0.000723306
3	rs11854210	78537327	C,C	A,A	0.7167,0.874008	0.00812235,0.00690129	0.00438781,0.0128817	1.19279,0.227578	0.000431075	0.000623181
3	rs2176752	78551678	C,C	T,T	0.534791,0.691468	-0.00966082,-0.00830931	0.00396391,0.0092548	1.82969,0.432653	0.000430322	0.000898787
3	rs117027301	78966761	NA,C	NA,G	NA,0.909722	NA,-0.0164977	NA,0.0149162	NA,0.570706	0.000430177	0.000719301
3	rs143114891	78440229	NA,T	NA,C	NA,0.972222	NA,0.0248096	NA,0.0260119	NA,0.468273	0.000428516	0.000717466
3	rs28732369	78782585	NA,T	NA,A	NA,0.984127	NA,-0.032329	NA,0.0342017	NA,0.462767	0.000427986	0.000718015
3	rs78051932	79241544	NA,A	NA,G	NA,0.642857	NA,-0.00689288	NA,0.00892123	NA,0.356807	0.000427878	0.000720527
3	rs60569173	78924889	NA,A	NA,G	NA,0.975198	NA,-0.0281056	NA,0.0274863	NA,0.513528	0.000427357	0.000714314
3	rs12905116	79042734	A,A	T,T	0.311133,0.880952	0.0171249,0.0275605	0.0042707,0.0131998	4.21642,1.43413	0.000427172	0.000689884
3	rs117759551	79002480	NA,T	NA,C	NA,0.896825	NA,-0.0158289	NA,0.0140528	NA,0.585025	0.000426205	0.000711426
3	rs141510540	79139603	NA,A	NA,G	NA,0.911706	NA,0.0128595	NA,0.0150664	NA,0.405199	0.000425915	0.000714782
3	rs151161580	78619344	NA,A	NA,G	NA,0.96131	NA,-0.0187836	NA,0.0221651	NA,0.401484	0.000425826	0.000713079
3	rs12916463	78540267	G,G	A,A	0.717694,0.873016	0.00803591,0.00652217	0.00439248,0.0128386	1.1718,0.213643	0.000424897	0.000614655
3	rs11633958	78862064	T,T	C,C	0.637177,0.973214	0.0222754,-0.011907	0.00411209,0.0264757	7.21763,0.185152	0.00042397	0.000650401
3	rs2869868	79052755	A,A	G,G	0.254473,0.872024	0.0174678,0.0288548	0.00453928,0.012796	3.92438,1.61736	0.000423796	0.000685606
3	rs77209233	79232863	NA,C	NA,G	NA,0.628968	NA,-0.00657881	NA,0.00884878	NA,0.339897	0.000423408	0.000713203
3	rs376195431	78480465	NA,A	NA,G	NA,0.981151	NA,-0.0284165	NA,0.0314332	NA,0.436543	0.000420804	0.000705859
3	rs76100873	79208386	T,T	C,C	0.955268,0.902778	0.0171966,0.0197962	0.00956466,0.0144288	1.14154,0.769381	0.000419609	0.00066415
3	rs114467287	79024720	NA,G	NA,A	NA,0.921627	NA,-0.0176107	NA,0.0159053	NA,0.571544	0.000419498	0.000700357
3	rs7173955	79143857	G,G	A,A	0.611332,0.758929	-0.00761084,-0.022808	0.00405613,0.00999379	1.2175,1.64827	0.000419286	0.000694423
3	rs141884433	79355639	NA,T	NA,C	NA,0.989087	NA,-0.0391844	NA,0.0411453	NA,0.467344	0.000419216	0.000701686
3	rs76542222	79250514	NA,A	NA,G	NA,0.645833	NA,-0.00671705	NA,0.00893797	NA,0.344534	0.00041887	0.000704933
3	rs7163268	78417069	A,NA	G,NA	0.966203,NA	0.0179896,NA	0.0109412,NA	0.999418,NA	0.000418637	0.000693231
3	rs56390833	78877381	A,A	C,C	0.635189,0.973214	0.0222234,-0.0131564	0.00410728,0.0264757	7.20229,0.208139	0.00041862	0.000642262
3	rs12438008	79084680	A,A	G,G	0.66998,0.65873	-0.0152346,-0.015616	0.00420473,0.00901572	3.53615,1.07957	0.00041847	0.000672015
3	rs117870813	79219358	NA,T	NA,C	NA,0.984127	NA,0.0380509	NA,0.0342017	NA,0.575274	0.00041748	0.000698792
3	rs78422066	79005847	NA,G	NA,A	NA,0.874008	NA,-0.0138063	NA,0.0128817	NA,0.546954	0.000417472	0.000697237
3	rs77221112	78818546	NA,G	NA,T	NA,0.974206	NA,0.0305283	NA,0.0269663	NA,0.58906	0.000417264	0.000698461
3	rs4779161	79248930	NA,C	NA,T	NA,0.643849	NA,-0.00660149	NA,0.00892676	NA,0.337626	0.000417206	0.000702089
3	rs2589373	79044865	T,T	C,C	0.059642,0.011905	0.032666,0.0214599	0.00834866,0.039413	4.03971,0.232025	0.000417125	0.000723182
3	rs10152977	78560927	G,G	T,T	0.560636,0.697421	-0.00961491,-0.00536681	0.0039837,0.00930543	1.80141,0.248632	0.000416737	0.00089434
3	rs139364869	79058541	NA,G	NA,A	NA,0.9375	NA,-0.0200564	NA,0.0176595	NA,0.591642	0.000416117	0.000695564
3	rs8042502	78663007	NA,C	NA,T	NA,0.90873	NA,-0.0140552	NA,0.014843	NA,0.46385	0.000415853	0.000694374
3	rs3861180	79043393	G,G	A,A	0.059642,0.012897	0.0327538,0.0177869	0.00834866,0.0378859	4.05865,0.194687	0.000414804	0.000719333
3	rs28700056	78485814	G,G	A,A	0.9334,0.896825	0.017117,0.0158667	0.00792989,0.0140528	1.51024,0.586927	0.000414573	0.000751386
3	rs59839442	78533038	C,C	T,T	0.860835,0.860119	0.0150884,0.0171515	0.00571235,0.0123238	2.08316,0.78515	0.000414028	0.00155203
3	rs1808757	79229017	NA,C	NA,G	NA,0.628968	NA,-0.00629406	NA,0.00884878	NA,0.321569	0.000413903	0.00069708
3	rs80329401	78964932	NA,A	NA,G	NA,0.909722	NA,-0.0157922	NA,0.0149162	NA,0.538017	0.000413345	0.000691236
3	rs75676382	79321878	NA,A	NA,G	NA,0.919643	NA,-0.0154214	NA,0.0157247	NA,0.485807	0.000413263	0.000691689
3	rs72736750	78606241	A,NA	G,NA	0.949304,NA	-0.00967516,NA	0.00901262,NA	0.548151,NA	0.000413025	0.000757875
3	rs113675964	79198992	G,NA	A,NA	0.971173,NA	0.022337,NA	0.0118166,NA	1.23124,NA	0.000412688	0.000669304
3	rs369854897	78423613	NA,T	NA,C	NA,0.957341	NA,0.0208573	NA,0.0211527	NA,0.489298	0.000411973	0.000689133
3	rs138808187	79261894	NA,T	NA,C	NA,0.65377	NA,-0.00694649	NA,0.0089848	NA,0.3571	0.00041193	0.000691739
3	rs4887025	78559118	A,A	G,G	0.56163,0.698413	-0.00966213,-0.00546929	0.00398468,0.0093141	1.81485,0.254094	0.000411792	0.00088416
3	rs73472313	79236063	NA,G	NA,A	NA,0.627976	NA,-0.00625716	NA,0.00884395	NA,0.319437	0.000411526	0.000693097
3	rs11072747	78532385	C,C	T,T	0.861829,0.860119	0.0148713,0.0174595	0.00572955,0.0123238	2.02483,0.805315	0.000409895	0.00152728
3	rs8027418	78678139	NA,C	NA,T	NA,0.768849	NA,-0.00910911	NA,0.0101399	NA,0.432969	0.000408705	0.000682417
3	rs139248514	79059013	NA,A	NA,G	NA,0.960318	NA,-0.0166978	NA,0.0218976	NA,0.350921	0.000408109	0.000683201
3	rs77784974	79234824	NA,C	NA,G	NA,0.62996	NA,-0.00617107	NA,0.00885365	NA,0.313545	0.000408014	0.000687022
3	rs112414080	79012702	NA,T	NA,G	NA,0.93254	NA,-0.0195838	NA,0.017043	NA,0.601157	0.000405483	0.000677479
3	rs77500044	79152897	C,C	T,T	0.973161,0.956349	0.0188163,0.0400762	0.0122339,0.0209218	0.90645,1.25629	0.000405154	0.000659679
3	rs1010389	78534110	A,A	G,G	0.863817,0.860119	0.0151398,0.0166898	0.00576457,0.0123238	2.06395,0.755353	0.000405047	0.00151012
3	rs78004896	79211660	T,T	C,C	0.954274,0.902778	0.0170175,0.0199931	0.00946506,0.0144288	1.14154,0.780268	0.000404286	0.000639396
3	rs75890029	78802974	NA,G	NA,A	NA,0.964286	NA,-0.0180863	NA,0.0230345	NA,0.364168	0.000404247	0.000676533
3	rs79091973	78927310	NA,T	NA,G	NA,0.739087	NA,0.0136271	NA,0.00973436	NA,0.791712	0.000404146	0.000675373
3	rs10152846	78558857	T,T	C,C	0.56163,0.698413	-0.00961728,-0.00556675	0.00398468,0.0093141	1.80141,0.25959	0.000404109	0.000866549
3	rs12442418	78559937	C,C	T,T	0.56163,0.698413	-0.00961728,-0.00556675	0.00398468,0.0093141	1.80141,0.25959	0.000404109	0.000866549
3	rs74570957	78565647	NA,G	NA,A	NA,0.965278	NA,0.0230263	NA,0.0233493	NA,0.489386	0.000403071	0.000673532
3	rs116868207	79294712	NA,C	NA,T	NA,0.965278	NA,0.022421	NA,0.0233493	NA,0.472458	0.000402851	0.000674225
3	rs75320141	78678289	NA,G	NA,T	NA,0.90377	NA,-0.0134542	NA,0.014495	NA,0.451849	0.000402327	0.000672051
3	rs117795659	78578545	NA,G	NA,A	NA,0.973214	NA,0.0254079	NA,0.0264757	NA,0.472084	0.000402302	0.000671848
3	rs11072773	78939575	NA,T	NA,C	NA,0.968254	NA,0.0215166	NA,0.0243817	NA,0.423069	0.000402062	0.000674085
3	rs116051584	78420631	T,NA	C,NA	0.966203,NA	0.0177101,NA	0.0109412,NA	0.976666,NA	0.000401991	0.000665795
3	rs186165165	79004851	A,NA	G,NA	0.983101,NA	-0.0054152,NA	0.0153396,NA	0.140217,NA	0.00040157	0.000668598
3	rs201951140	79058213	NA,G	NA,A	NA,0.681548	NA,0.0100536	NA,0.00917557	NA,0.563496	0.000401351	0.000669597
3	rs57708073	79066653	G,G	A,A	0.736581,0.592262	-0.018826,-0.0160034	0.00448855,0.00869873	4.56259,1.18174	0.000401022	0.000666624
3	rs3813576	78560409	T,T	C,C	0.562624,0.698413	-0.00966456,-0.00551802	0.00398568,0.0093141	1.81485,0.256837	0.000398343	0.000853606
3	rs78565759	78527575	A,A	G,G	0.808151,0.877976	-0.0131028,-0.00764202	0.00502127,0.0130599	2.04246,0.253019	0.000397997	0.000721242
3	rs145963263	79188407	NA,A	NA,G	NA,0.988095	NA,0.0403549	NA,0.0394133	NA,0.514439	0.000397621	0.000665641
3	rs57850655	79261161	NA,G	NA,T	NA,0.650794	NA,-0.00652487	NA,0.00896686	NA,0.330852	0.00039628	0.000665442
3	rs78493817	79098822	NA,C	NA,T	NA,0.982143	NA,0.0292386	NA,0.0322783	NA,0.437676	0.000396029	0.000663353
3	rs11629824	79005524	G,G	T,T	0.252485,0.543651	0.0183918,0.0211311	0.00455105,0.00858212	4.27431,1.85988	0.000395718	0.000627138
3	rs55718582	78558170	C,C	T,T	0.56163,0.698413	-0.00957243,-0.00562035	0.00398468,0.0093141	1.78802,0.262627	0.000395709	0.00084742
3	rs4243084	78911672	C,C	G,G	0.625249,0.705357	0.0219669,0.00990949	0.00408453,0.00937671	7.1233,0.536713	0.000394292	0.000602961
3	rs61573009	78422985	NA,T	NA,C	NA,0.868056	NA,0.0111273	NA,0.0126309	NA,0.422118	0.000393941	0.000659196
3	rs117356781	78895762	NA,A	NA,G	NA,0.927579	NA,0.0180644	NA,0.0164929	NA,0.563216	0.000393867	0.000658938
3	rs112813907	79140456	G,G	T,T	0.949304,0.950397	0.0113086,0.0407064	0.00901262,0.0196877	0.678671,1.41254	0.00039357	0.000637102
3	rs74593036	78678611	NA,G	NA,A	NA,0.90377	NA,-0.0130258	NA,0.014495	NA,0.433158	0.000393171	0.00065683
3	rs12438645	79068203	G,G	A,A	0.735586,0.593254	-0.0186189,-0.0161072	0.00448312,0.00870204	4.48413,1.19264	0.000392627	0.000652917
3	rs62009336	78448252	A,A	G,G	0.951292,0.975198	0.0163648,0.041733	0.00918509,0.0274863	1.12608,0.889633	0.000392249	0.000674261
3	rs75305229	79334767	NA,T	NA,C	NA,0.934524	NA,-0.0150303	NA,0.0172809	NA,0.415185	0.000391177	0.000656539
3	rs116110129	79359687	NA,T	NA,C	NA,0.989087	NA,-0.0355262	NA,0.0411453	NA,0.411282	0.000390513	0.000653725
3	rs147045734	78997159	NA,A	NA,C	NA,0.890873	NA,-0.0137914	NA,0.0137097	NA,0.502466	0.000390141	0.000651762
3	rs951266	78878541	A,A	G,G	0.634195,0.973214	0.0221675,-0.012742	0.00410491,0.0264757	7.17685,0.200437	0.000389937	0.000598253
3	rs77832859	78986643	NA,C	NA,T	NA,0.899802	NA,0.0155082	NA,0.0142364	NA,0.559083	0.000389324	0.0006498
3	rs12911414	79343534	G,G	A,A	0.56163,0.808532	-0.00514056,0.00146984	0.00398468,0.0108644	0.705483,0.0494486	0.000389072	0.000634329
3	rs1980229	78533652	C,C	T,T	0.860835,0.860119	0.0150026,0.0167906	0.00571235,0.0123238	2.06395,0.761814	0.000389054	0.00144695
3	rs75302030	78978116	NA,C	NA,T	NA,0.890873	NA,-0.0130966	NA,0.0137097	NA,0.469238	0.000388888	0.00065012
3	rs12148319	78956192	G,G	A,A	0.854871,0.765873	-0.0363414,-0.00333073	0.00561322,0.0100948	10.021,0.129923	0.000388289	0.000640539
3	rs6495285	78522306	G,G	A,A	0.400596,0.323413	0.00385137,0.0198753	0.00403484,0.00913824	0.468755,1.52822	0.000388251	0.000680996
3	rs79401761	79206347	NA,T	NA,C	NA,0.935516	NA,0.015197	NA,0.0174041	NA,0.417298	0.000388045	0.000650757
3	rs77729189	79209981	G,G	A,A	0.954274,0.902778	0.0167855,0.0199633	0.00946506,0.0144288	1.11827,0.778613	0.000387646	0.00061354
3	rs60958974	78919754	NA,C	NA,T	NA,0.737103	NA,0.0134038	NA,0.0097106	NA,0.776017	0.000386886	0.000646926
3	rs79440330	79204101	C,C	T,T	0.95328,0.902778	0.0171153,0.0195759	0.0093687,0.0144288	1.16928,0.757289	0.000386849	0.000612024
3	rs11629630	78565414	G,G	A,A	0.809145,0.894841	0.013655,0.00934334	0.00503123,0.013935	2.1774,0.298827	0.000385689	0.00150308
3	rs76730868	78667188	NA,A	NA,G	NA,0.992063	NA,-0.036669	NA,0.0481747	NA,0.350123	0.000385575	0.000645753
3	rs138170962	78436683	NA,C	NA,G	NA,0.978175	NA,0.0253384	NA,0.0292559	NA,0.41292	0.000385268	0.000643489
3	rs16969968	78882925	A,A	G,G	0.634195,0.973214	0.0222585,-0.00612501	0.00410491,0.0264757	7.23061,0.0877529	0.000385182	0.000589974
3	rs188894919	78712460	NA,A	NA,G	NA,0.993056	NA,-0.0457811	NA,0.0514752	NA,0.427363	0.000384288	0.000642599
3	rs112912595	78935661	NA,C	NA,G	NA,0.968254	NA,0.0200245	NA,0.0243817	NA,0.385651	0.000383698	0.000643282
3	rs74734427	78943085	NA,G	NA,A	NA,0.727183	NA,0.0122376	NA,0.00959722	NA,0.694077	0.000383473	0.000639144
3	rs61276093	79313050	NA,C	NA,T	NA,0.924603	NA,-0.0140222	NA,0.0161901	NA,0.412922	0.00038294	0.000642549
3	rs139098544	79293603	NA,C	NA,T	NA,0.939484	NA,0.015618	NA,0.0179277	NA,0.416051	0.000382555	0.000639039
3	rs7182599	78428985	G,NA	A,NA	0.966203,NA	0.0173573,NA	0.0109412,NA	0.948287,NA	0.000382267	0.000633282
3	rs79302673	78924030	NA,T	NA,C	NA,0.738095	NA,0.0132627	NA,0.00972244	NA,0.763147	0.000382162	0.000639011
3	rs145121222	79250811	NA,T	NA,C	NA,0.984127	NA,0.0249803	NA,0.0342017	NA,0.332401	0.000381844	0.000640637
3	rs78840655	79225710	NA,T	NA,C	NA,0.632937	NA,-0.00540873	NA,0.00886855	NA,0.266047	0.000381604	0.000642013
3	rs147876895	78763273	NA,A	NA,G	NA,0.980159	NA,0.0278968	NA,0.0306528	NA,0.440364	0.000380596	0.000638231
3	rs78868213	78728939	NA,G	NA,A	NA,0.945437	NA,-0.0182611	NA,0.0188207	NA,0.478977	0.000380516	0.000636602
3	rs138653275	78393082	NA,C	NA,T	NA,0.981151	NA,-0.0267065	NA,0.0314332	NA,0.402818	0.000380234	0.00063785
3	rs59075488	78430647	C,NA	T,NA	0.966203,NA	0.0173141,NA	0.0109412,NA	0.944844,NA	0.000379949	0.000629461
3	rs146009840	78906177	T,T	A,A	0.633201,0.972222	0.0223798,0.00630815	0.00410256,0.0260119	7.31024,0.0923819	0.000379094	0.000579074
3	rs138591531	79089941	T,NA	C,NA	0.985089,NA	0.0252979,NA	0.0163138,NA	0.91731,NA	0.000378947	0.000618082
3	rs80004594	78935627	NA,G	NA,T	NA,0.968254	NA,0.0195932	NA,0.0243817	NA,0.375072	0.000378787	0.000635043
3	rs78028070	78926254	NA,C	NA,T	NA,0.734127	NA,0.0128705	NA,0.00967566	NA,0.736473	0.000378399	0.000632641
3	rs7182993	79045014	A,A	G,G	0.253479,0.880952	0.0184547,0.02861	0.00454514,0.0131998	4.30976,1.52	0.000378283	0.000598829
3	rs74574746	78943793	NA,A	NA,G	NA,0.727183	NA,0.0120457	NA,0.00959722	NA,0.678952	0.000377942	0.000630011
3	rs75410700	79292684	NA,T	NA,C	NA,0.962302	NA,-0.0197262	NA,0.0224433	NA,0.420862	0.000377633	0.000632563
3	rs11634628	79005579	A,A	G,G	0.253479,0.543651	0.0184114,0.0209793	0.00454514,0.00858212	4.29202,1.83852	0.000377107	0.000598466
3	rs4778867	79357333	G,G	A,A	0.230616,0.073413	-0.00168045,-0.0373601	0.00469379,0.0163898	0.142468,1.64514	0.000376845	0.000632684
3	rs187949824	79215734	NA,T	NA,C	NA,0.983135	NA,-0.0245963	NA,0.0331973	NA,0.338428	0.000376742	0.000631688
3	rs140155614	78811129	NA,T	NA,C	NA,0.915675	NA,-0.0116023	NA,0.0153834	NA,0.34609	0.000376689	0.00063032
3	rs7182694	79045030	T,T	C,C	0.253479,0.880952	0.0184117,0.02866	0.00454514,0.0131998	4.29217,1.52415	0.000376273	0.000595774
3	rs34057735	78398230	T,NA	C,NA	0.965209,NA	0.0190865,NA	0.0107893,NA	1.11413,NA	0.000376144	0.0006218
3	rs141158898	78457113	NA,C	NA,T	NA,0.982143	NA,-0.0260874	NA,0.0322783	NA,0.377813	0.000375683	0.000628242
3	rs876364	78583531	T,T	C,C	0.507952,0.387897	-0.0103491,0.00193672	0.0039548,0.00877269	2.05185,0.0834021	0.000375065	0.000923662
3	rs141931699	78820964	NA,C	NA,G	NA,0.910714	NA,-0.0115922	NA,0.0149907	NA,0.357191	0.000374747	0.000627019
3	rs16969502	78404134	C,NA	G,NA	0.967197,NA	0.0186575,NA	0.0111,NA	1.03249,NA	0.000374656	0.000620791
3	rs80263949	78944034	NA,C	NA,T	NA,0.72619	NA,0.0118404	NA,0.00958635	NA,0.663977	0.000374128	0.000623704
3	rs117661933	78641802	NA,G	NA,A	NA,0.90377	NA,-0.011852	NA,0.014495	NA,0.383473	0.000374011	0.000625001
3	rs74024166	78402223	A,NA	G,NA	0.966203,NA	0.0188318,NA	0.0109412,NA	1.06947,NA	0.000373436	0.000617593
3	rs141290671	78630342	NA,G	NA,C	NA,0.97123	NA,0.0193212	NA,0.0255725	NA,0.346864	0.00037244	0.000623997
3	rs77855008	78977670	NA,A	NA,G	NA,0.890873	NA,-0.0122729	NA,0.0137097	NA,0.430998	0.000372304	0.00062251
3	rs140330585	78866445	A,A	G,G	0.634195,0.973214	0.0222106,-0.00945327	0.00410491,0.0264757	7.20229,0.142034	0.000372092	0.000570555
3	rs16970441	79310256	NA,G	NA,T	NA,0.934524	NA,-0.0141521	NA,0.0172809	NA,0.384243	0.00037196	0.000623448
3	rs1980230	78533710	C,C	T,T	0.860835,0.860119	0.0148717,0.0167375	0.00571235,0.0123238	2.03483,0.75841	0.000371673	0.00136778
3	rs368699258	79148663	NA,T	NA,C	NA,0.983135	NA,0.0313269	NA,0.0331973	NA,0.461749	0.00037146	0.000621898
3	rs71534221	78916633	NA,A	NA,G	NA,0.924603	NA,-0.0177887	NA,0.0161901	NA,0.565622	0.000371432	0.000621054
3	rs17486195	78865197	G,G	A,A	0.634195,0.973214	0.0222106,-0.0092848	0.00410491,0.0264757	7.20229,0.139171	0.000370924	0.000568759
3	rs117740579	78995050	NA,A	NA,G	NA,0.934524	NA,-0.0176963	NA,0.0172809	NA,0.51454	0.000370763	0.000619518
3	rs138297947	79074221	NA,C	NA,G	NA,0.974206	NA,0.0259697	NA,0.0269663	NA,0.474274	0.000370607	0.000617299
3	rs77086471	79341439	NA,A	NA,G	NA,0.923611	NA,0.0105946	NA,0.0160932	NA,0.29215	0.00037013	0.00062034
3	rs79479542	79228396	NA,A	NA,G	NA,0.945437	NA,0.0139303	NA,0.0188207	NA,0.337993	0.000369775	0.000618755
3	rs8192479	78909398	T,NA	C,NA	0.978131,NA	0.0290328,NA	0.0135185,NA	1.49836,NA	0.000369188	0.000595055
3	rs7182567	79045054	G,G	A,A	0.253479,0.880952	0.0183639,0.02861	0.00454514,0.0131998	4.27268,1.52	0.000369057	0.000584544
3	rs76993890	78445433	T,NA	G,NA	0.959245,NA	-0.0116503,NA	0.00999958,NA	0.612637,NA	0.000368493	0.000611093
3	rs28832935	78477861	C,C	T,T	0.9334,0.89881	0.0169331,0.0147045	0.00792989,0.0141743	1.48502,0.523537	0.000368404	0.000667379
3	rs146384183	79331256	NA,T	NA,C	NA,0.986111	NA,-0.0213913	NA,0.0365264	NA,0.253274	0.000368112	0.000617157
3	rs113037555	78441886	G,G	T,T	0.94831,0.967262	0.015082,0.036566	0.00893021,0.0240217	1.03979,0.892934	0.000367122	0.000626153
3	rs112878080	78900647	G,G	A,A	0.630219,0.712302	0.0221174,0.010624	0.00409564,0.00944284	7.17685,0.584104	0.000366949	0.000560168
3	rs139886268	79041196	NA,A	NA,G	NA,0.963294	NA,0.0165201	NA,0.0227328	NA,0.330307	0.000366055	0.000613337
3	rs76122766	78411673	A,NA	T,NA	0.967197,NA	0.0184855,NA	0.0111,NA	1.01844,NA	0.000365913	0.000606375
3	rs71537686	78928020	NA,C	NA,A	NA,0.725198	NA,0.011407	NA,0.00957558	NA,0.631619	0.000365705	0.000610991
3	rs117964594	79344066	NA,C	NA,A	NA,0.978175	NA,-0.0232489	NA,0.0292559	NA,0.369772	0.000365212	0.000612068
3	rs5849	79214192	T,T	C,C	0.954274,0.902778	0.0164569,0.0199054	0.00946506,0.0144288	1.08572,0.775411	0.000365061	0.000578414
3	rs11852372	78801394	C,C	A,A	0.635189,0.97123	0.0209899,-0.0109101	0.00410728,0.0255725	6.49288,0.174154	0.00036486	0.000554476
3	rs16969738	78651978	NA,A	NA,G	NA,0.906746	NA,-0.0113198	NA,0.0147003	NA,0.355288	0.000364619	0.000609429
3	rs62009333	78441574	G,G	C,C	0.94831,0.967262	0.0151244,0.03628	0.00893021,0.0240217	1.04413,0.882836	0.000364408	0.000621596
3	rs76673116	78648452	A,A	G,G	0.508946,0.707341	0.00469159,-0.0200964	0.00395493,0.00939524	0.627975,1.48897	0.000364325	0.000614752
3	rs12913260	79071095	A,A	G,G	0.593439,0.982143	0.0138145,0.0545461	0.00402521,0.0322783	3.22245,1.04071	0.000364061	0.000583071
3	rs57867560	78440360	A,A	G,G	0.94831,0.967262	0.0151715,0.036093	0.00893021,0.0240217	1.04896,0.876264	0.000364	0.000620963
3	rs2869887	79155033	T,T	G,G	0.753479,0.957341	-0.00254551,-0.0489451	0.00458751,0.0211527	0.237338,1.68459	0.000362654	0.000604503
3	rs11633822	78538062	G,G	C,C	0.862823,0.871032	0.0147395,0.017109	0.00574696,0.012754	1.9861,0.745287	0.000362569	0.00135181
3	rs76943320	78962618	NA,T	NA,G	NA,0.943452	NA,-0.0171835	NA,0.018507	NA,0.452033	0.000362208	0.000607024
3	rs145530098	79099147	T,NA	C,NA	0.984095,NA	0.0340205,NA	0.0158037,NA	1.50386,NA	0.000362169	0.000636587
3	rs59238093	79224509	NA,C	NA,T	NA,0.631944	NA,-0.00476526	NA,0.00886353	NA,0.228533	0.000361762	0.000608396
3	rs61504829	79224447	NA,T	NA,C	NA,0.631944	NA,-0.00476526	NA,0.00886353	NA,0.228533	0.000361762	0.000608396
3	rs4887109	79074294	T,T	C,C	0.596421,0.982143	0.0138574,0.0528052	0.00402994,0.0322783	3.23305,0.992025	0.000361426	0.000579299
3	rs8034191	78806023	C,C	T,T	0.625249,0.97123	0.0211483,-0.0101761	0.00408453,0.0255725	6.64846,0.160723	0.000361157	0.000547779
3	rs117189732	79083280	T,NA	C,NA	0.913519,NA	0.014347,NA	0.00703429,NA	1.38308,NA	0.000360996	0.000595897
3	rs141746099	79350494	NA,G	NA,C	NA,0.955357	NA,0.0157095	NA,0.0206987	NA,0.348842	0.000360813	0.000604356
3	rs7163204	78953740	A,A	G,G	0.854871,0.765873	-0.0361518,-0.00367618	0.00561322,0.0100948	9.92409,0.145248	0.000360772	0.000595118
3	rs145910518	79140901	NA,G	NA,A	NA,0.985119	NA,0.0263112	NA,0.0353055	NA,0.340916	0.00036075	0.000605111
3	rs79975633	79204333	C,C	T,T	0.95328,0.902778	0.0166968,0.0195759	0.0093687,0.0144288	1.12658,0.757289	0.000360458	0.000571042
3	rs74024181	78462967	T,NA	C,NA	0.959245,NA	-0.0114941,NA	0.00999958,NA	0.601423,NA	0.000359884	0.000596882
3	rs72732662	79342367	T,NA	A,NA	0.866799,NA	-0.0073575,NA	0.00581871,NA	0.685993,NA	0.000359571	0.000606244
3	rs147416656	79050267	NA,A	NA,G	NA,0.963294	NA,-0.0165814	NA,0.0227328	NA,0.331842	0.000358968	0.000600073
3	rs57778149	78407898	C,NA	T,NA	0.967197,NA	0.0183436,NA	0.0111,NA	1.00693,NA	0.000358921	0.000594844
3	rs75186388	79307542	NA,T	NA,A	NA,0.948413	NA,-0.0155326	NA,0.0193256	NA,0.375149	0.00035889	0.00060021
3	rs8192482	78886198	T,T	C,C	0.634195,0.973214	0.0221675,-0.00432075	0.00410491,0.0264757	7.17685,0.0602993	0.000358756	0.000549944
3	rs3813569	78856166	NA,C	NA,T	NA,0.885913	NA,-0.0138808	NA,0.0134459	NA,0.520123	0.00035803	0.000599464
3	rs4887067	78886947	A,A	G,G	0.634195,0.973214	0.0221675,-0.00404932	0.00410491,0.0264757	7.17685,0.056287	0.000357591	0.000548152
3	rs112129944	79246938	T,NA	A,NA	0.983101,NA	0.0258207,NA	0.0153396,NA	1.03469,NA	0.000357417	0.000579093
3	rs4886590	79074506	A,A	G,G	0.594433,0.982143	0.0139094,0.0527746	0.00402677,0.0322783	3.25819,0.991179	0.000357087	0.000571452
3	rs744059	79359505	T,T	C,C	0.840954,0.602183	0.000193117,-0.0187203	0.0054062,0.00873368	0.0125552,1.49382	0.000356795	0.000603002
3	rs370394477	78900608	NA,A	NA,T	NA,0.985119	NA,0.0296105	NA,0.0353055	NA,0.396161	0.000356585	0.000596572
3	rs140478676	79058980	NA,C	NA,T	NA,0.954365	NA,-0.0141774	NA,0.0204832	NA,0.31083	0.000356049	0.000594803
3	rs967821	78567853	T,T	G,G	0.809145,0.894841	0.013882,0.0073753	0.00503123,0.013935	2.23695,0.224301	0.00035541	0.0013788
3	rs11633763	78537744	C,C	G,G	0.862823,0.871032	0.0146986,0.0170248	0.00574696,0.012754	1.97722,0.740117	0.000355324	0.00132016
3	rs870731	78604485	T,T	G,G	0.659046,0.827381	0.00957795,-0.00394958	0.00417094,0.0113111	1.66443,0.138491	0.000355316	0.00110499
3	rs892787	79199298	G,G	C,C	0.816103,0.262897	0.00915951,0.0171443	0.00510364,0.0097106	1.13846,1.11084	0.000355204	0.000584774
3	rs3759858	79257278	A,A	G,G	0.890656,0.940476	0.0113536,-0.0025238	0.00633559,0.0180669	1.13592,0.0511455	0.000355191	0.000589049
3	rs77556040	79194670	T,T	C,C	0.954274,0.90377	0.0166694,0.0196966	0.00946506,0.014495	1.10673,0.758969	0.00035467	0.000568271
3	rs12443034	78647420	NA,G	NA,A	NA,0.905754	NA,-0.0106442	NA,0.0146307	NA,0.330771	0.000354656	0.000592896
3	rs375667376	79237516	NA,C	NA,G	NA,0.919643	NA,0.0109883	NA,0.0157247	NA,0.314545	0.000354483	0.000593051
3	rs148794508	78793015	NA,G	NA,A	NA,0.984127	NA,0.0280031	NA,0.0342017	NA,0.384132	0.000354421	0.000594043
3	rs55786254	78775472	T,NA	G,NA	0.992048,NA	-0.0574851,NA	0.0222601,NA	2.0083,NA	0.000354166	0.000600056
3	rs77597850	78946942	NA,A	NA,G	NA,0.91369	NA,-0.0124563	NA,0.0152221	NA,0.383857	0.000352264	0.000589502
3	rs77189303	78380146	NA,T	NA,A	NA,0.964286	NA,0.015284	NA,0.0230345	NA,0.294996	0.000352179	0.00058956
3	rs4887092	79043675	C,C	T,T	0.256461,0.880952	0.0184744,0.0289211	0.00452769,0.0131998	4.34701,1.54592	0.000352074	0.000559691
3	rs4887086	79026529	T,T	C,C	0.585487,0.614087	0.0175594,0.0108904	0.00401339,0.00878099	4.91607,0.667775	0.000351978	0.000535493
3	rs184092573	78947772	NA,G	NA,A	NA,0.727183	NA,0.0109398	NA,0.00959722	NA,0.594603	0.000351953	0.000587093
3	rs111972507	78836917	NA,C	NA,A	NA,0.893849	NA,-0.00523169	NA,0.0138774	NA,0.151085	0.000350936	0.000587494
3	rs11072793	79006442	A,A	G,G	0.253479,0.542659	0.0183197,0.0207246	0.00454514,0.00858064	4.25467,1.80346	0.000350776	0.000557089
3	rs141733808	78804043	NA,T	NA,G	NA,0.990079	NA,-0.0270026	NA,0.0431319	NA,0.274673	0.000350106	0.000587445
3	rs11072824	79344416	T,T	C,C	0.439364,0.190476	0.0046619,-0.00461116	0.0039837,0.010886	0.616358,0.172716	0.000349959	0.000572566
3	rs11072800	79045857	G,G	A,A	0.255467,0.880952	0.0184073,0.0288211	0.00453346,0.0131998	4.30976,1.53757	0.000349524	0.000555232
3	rs139626713	78503934	NA,T	NA,C	NA,0.94246	NA,-0.0118401	NA,0.0183564	NA,0.2849	0.000349011	0.000585933
3	rs182896567	79008701	T,NA	A,NA	0.986084,NA	-0.0180847,NA	0.0168779,NA	0.546768,NA	0.000347927	0.00057851
3	rs117849266	79117772	NA,C	NA,A	NA,0.982143	NA,0.0226319	NA,0.0322783	NA,0.315864	0.000347747	0.000582607
3	rs117424581	78628455	NA,G	NA,A	NA,0.957341	NA,-0.0137167	NA,0.0211527	NA,0.286772	0.000347598	0.000583458
3	rs7161873	79303684	NA,G	NA,A	NA,0.934524	NA,-0.0124775	NA,0.0172809	NA,0.327654	0.000346802	0.000581218
3	rs9888691	79010046	C,C	T,T	0.253479,0.543651	0.0184596,0.0205243	0.00454514,0.00858212	4.31176,1.77523	0.000346483	0.000549905
3	rs140599089	79030197	NA,A	NA,G	NA,0.990079	NA,-0.0242702	NA,0.0431319	NA,0.241359	0.0003464	0.000581083
3	rs4778628	79354160	T,T	C,C	0.234592,0.075397	-0.00133722,-0.0365291	0.00466591,0.0161901	0.111021,1.61881	0.000346216	0.000580555
3	rs78111971	78649909	NA,C	NA,T	NA,0.905754	NA,-0.0100447	NA,0.0146307	NA,0.30771	0.000345848	0.000578257
3	rs141717266	78643219	NA,A	NA,G	NA,0.904762	NA,-0.0100307	NA,0.0145623	NA,0.30897	0.000345807	0.000578224
3	rs8043303	78656221	NA,C	NA,T	NA,0.906746	NA,-0.00996687	NA,0.0147003	NA,0.302972	0.000345402	0.000577418
3	rs77994111	78842713	NA,T	NA,A	NA,0.894841	NA,-0.00496356	NA,0.013935	NA,0.141646	0.000345144	0.000577777
3	rs75803504	78655749	NA,T	NA,C	NA,0.907738	NA,-0.0099614	NA,0.0147711	NA,0.300973	0.000345068	0.000576937
3	rs375260508	79025834	NA,T	NA,G	NA,0.964286	NA,0.0142613	NA,0.0230345	NA,0.270971	0.000344866	0.000577943
3	rs74828045	79222915	NA,T	NA,A	NA,0.631944	NA,-0.00407765	NA,0.00886353	NA,0.190116	0.000344642	0.000579392
3	rs56010525	79356023	G,G	C,C	0.908549,0.972222	0.00180594,0.0579435	0.00685915,0.0260119	0.101095,1.58656	0.000344328	0.000576686
3	rs78825164	78642011	NA,C	NA,T	NA,0.902778	NA,-0.0099663	NA,0.0144288	NA,0.310035	0.000344074	0.000575157
3	rs7172118	78862453	A,A	C,C	0.634195,0.973214	0.0220565,-0.00941859	0.00410491,0.0264757	7.11154,0.141444	0.000344021	0.000528313
3	rs77797827	78657308	NA,A	NA,C	NA,0.907738	NA,-0.00987966	NA,0.0147711	NA,0.297923	0.000343944	0.00057507
3	rs184871946	79331631	NA,A	NA,C	NA,0.963294	NA,0.0144808	NA,0.0227328	NA,0.280565	0.00034307	0.00057437
3	rs2622821	79046693	G,G	A,A	0.255467,0.880952	0.0183644,0.0287565	0.00453346,0.0131998	4.29217,1.53218	0.000342855	0.000544806
3	rs367784370	78892677	NA,G	NA,A	NA,0.982143	NA,-0.0239828	NA,0.0322783	NA,0.339627	0.000342675	0.0005745
3	rs147443292	78810154	NA,A	NA,G	NA,0.922619	NA,-0.0101894	NA,0.0159983	NA,0.280512	0.000342119	0.000572762
3	rs75555768	78914410	NA,A	NA,C	NA,0.968254	NA,0.0183569	NA,0.0243817	NA,0.34533	0.000342116	0.00057354
3	rs7164665	78953919	C,C	T,T	0.854871,0.765873	-0.0360107,-0.00382207	0.00561322,0.0100948	9.85229,0.151828	0.00034198	0.000564112
3	rs11633894	78537981	A,A	G,G	0.862823,0.871032	0.0145626,0.0170567	0.00574696,0.012754	1.94776,0.742072	0.000341944	0.00125678
3	rs7170423	79050434	NA,T	NA,C	NA,0.988095	NA,-0.029976	NA,0.0394133	NA,0.349768	0.000341698	0.000572234
3	rs57996982	78803937	NA,A	NA,G	NA,0.767857	NA,0.0120578	NA,0.0101248	NA,0.631369	0.000341055	0.000570602
3	rs12595350	78953464	A,A	G,G	0.854871,0.764881	-0.0359923,-0.0028396	0.00561322,0.01008	9.84292,0.108926	0.000340885	0.000562629
3	rs4887020	78521646	C,C	A,A	0.400596,0.323413	0.00389345,0.0191743	0.00403484,0.00913824	0.475519,1.4451	0.000340692	0.000597542
3	rs138931381	79222737	NA,T	NA,C	NA,0.631944	NA,-0.00388494	NA,0.00886353	NA,0.17969	0.000340323	0.000572072
3	rs74248582	78804712	NA,G	NA,C	NA,0.767857	NA,0.0120106	NA,0.0101248	NA,0.627969	0.000340147	0.00056909
3	rs57342652	79024731	NA,A	NA,G	NA,0.977182	NA,0.0237392	NA,0.0286274	NA,0.390444	0.00034003	0.000568907
3	rs76770078	79165610	A,A	G,G	0.94831,0.90377	0.0158462,0.0208809	0.00893021,0.014495	1.11925,0.82475	0.000340012	0.0005407
3	rs74440144	78653157	NA,C	NA,G	NA,0.907738	NA,-0.00958419	NA,0.0147711	NA,0.286984	0.000339993	0.000568505
3	rs190213392	78926733	NA,A	NA,G	NA,0.988095	NA,-0.018794	NA,0.0394133	NA,0.198271	0.000339709	0.000568943
3	rs117238468	79217691	NA,A	NA,G	NA,0.980159	NA,-0.018078	NA,0.0306528	NA,0.255436	0.000339635	0.000569234
3	rs117981207	78955646	NA,T	NA,C	NA,0.731151	NA,0.0103175	NA,0.00964152	NA,0.54581	0.000339581	0.0005668
3	rs7171578	79067922	T,T	C,C	0.605368,0.981151	0.0150127,0.0471181	0.00404514,0.0314332	3.68571,0.873298	0.000339061	0.00053676
3	rs80099244	79202208	NA,G	NA,T	NA,0.988095	NA,0.023475	NA,0.0394133	NA,0.258505	0.000338853	0.0005669
3	rs181583992	79237524	NA,T	NA,C	NA,0.980159	NA,-0.0179246	NA,0.0306528	NA,0.252816	0.000338676	0.000567627
3	rs141926735	79264952	NA,T	NA,C	NA,0.973214	NA,0.0172604	NA,0.0264757	NA,0.288661	0.000338641	0.000567444
3	rs4887091	79043580	C,C	T,T	0.259443,0.880952	0.0181345,0.0288711	0.00451065,0.0131998	4.23578,1.54174	0.00033807	0.000538734
3	rs1878396	78987229	NA,T	NA,C	NA,0.361111	NA,-0.0081692	NA,0.00889959	NA,0.445322	0.000337984	0.000564021
3	rs139202709	79189222	NA,A	NA,T	NA,0.949405	NA,0.013331	NA,0.019504	NA,0.306018	0.000337858	0.00056646
3	rs79407507	78850640	NA,A	NA,G	NA,0.949405	NA,-0.00943662	NA,0.019504	NA,0.201691	0.000337818	0.00056604
3	rs11637790	78537363	C,C	T,T	0.862823,0.871032	0.0145626,0.0169197	0.00574696,0.012754	1.94776,0.733691	0.000337716	0.00124079
3	rs16970254	79200522	G,G	T,T	0.95328,0.90377	0.0163597,0.0195543	0.0093687,0.014495	1.09273,0.751227	0.00033766	0.000535338
3	rs534626289	78819502	NA,A	NA,C	NA,0.992063	NA,-0.0218082	NA,0.0481747	NA,0.186571	0.000337401	0.000566234
3	rs4886581	78999999	NA,T	NA,C	NA,0.649802	NA,0.00807728	NA,0.00896099	NA,0.434879	0.000337035	0.000562751
3	rs375110816	78902576	NA,G	NA,A	NA,0.986111	NA,0.0259907	NA,0.0365264	NA,0.321721	0.000336865	0.000564958
3	rs77907534	78801192	NA,A	NA,C	NA,0.767857	NA,0.0118199	NA,0.0101248	NA,0.614321	0.000336573	0.000563138
3	rs74248578	78744965	NA,A	NA,G	NA,0.810516	NA,0.0114006	NA,0.0109078	NA,0.528798	0.000336156	0.000562576
3	rs80128628	78957720	NA,C	NA,T	NA,0.729167	NA,0.010101	NA,0.0096192	NA,0.532132	0.00033576	0.00056051
3	rs1051730	78894339	A,A	G,G	0.631213,0.973214	0.0221728,-0.00158079	0.00409792,0.0264757	7.20229,0.0211857	0.000335501	0.000513598
3	rs143141218	79260741	C,NA	G,NA	0.972167,NA	0.0136618,NA	0.0120196,NA	0.592279,NA	0.000335303	0.000559521
3	rs4887087	79026541	T,T	C,C	0.589463,0.979167	0.0175372,0.0351168	0.00401916,0.0299292	4.89258,0.618587	0.000335058	0.000514495
3	rs139727578	78848189	NA,T	NA,C	NA,0.97123	NA,0.0208906	NA,0.0255725	NA,0.383024	0.000335056	0.000562004
3	rs12901971	78942159	G,G	T,T	0.225646,0.843254	0.018872,0.0275597	0.00472994,0.0117578	4.17979,1.71941	0.000334982	0.000527738
3	rs56077333	78899003	A,A	C,C	0.634195,0.712302	0.0218765,0.010428	0.00410491,0.00944284	7.00631,0.569524	0.000334733	0.000513002
3	rs181141278	79007678	NA,T	NA,C	NA,0.967262	NA,-0.020019	NA,0.0240217	NA,0.392937	0.000334638	0.000559965
3	rs17402697	78590625	T,T	C,C	0.812127,0.894841	0.0140642,0.00787728	0.00506169,0.013935	2.26281,0.242697	0.000334311	0.00124296
3	rs6495330	79099938	G,G	C,C	0.672962,0.666667	-0.0134964,-0.0174915	0.00421449,0.00906796	2.86551,1.26971	0.000334274	0.000537116
3	rs78449029	79229462	NA,A	NA,G	NA,0.916667	NA,-0.0108354	NA,0.0154664	NA,0.315543	0.000333737	0.000558938
3	rs148904526	78795676	NA,T	NA,C	NA,0.979167	NA,0.0127187	NA,0.0299292	NA,0.173364	0.000333281	0.00055862
3	rs2869550	78981001	NA,C	NA,T	NA,0.643849	NA,0.00804643	NA,0.00892676	NA,0.434879	0.000333263	0.000556342
3	rs4887094	79043864	NA,T	NA,C	NA,0.110119	NA,0.00992942	NA,0.0136555	NA,0.330553	0.000332801	0.000556434
3	rs143725637	78742244	NA,A	NA,G	NA,0.964286	NA,-0.0184492	NA,0.0230345	NA,0.373488	0.000332648	0.000556514
3	rs113850146	79164950	A,A	C,C	0.94831,0.90377	0.0157088,0.0208809	0.00893021,0.014495	1.10476,0.82475	0.000332589	0.000529137
3	rs11632672	79044330	G,G	A,A	0.255467,0.880952	0.0183644,0.0285045	0.00453346,0.0131998	4.29217,1.51126	0.000331944	0.000527585
3	rs145079300	79232179	NA,T	NA,C	NA,0.963294	NA,-0.012399	NA,0.0227328	NA,0.232501	0.000331904	0.000555977
3	rs60274620	78459926	NA,C	NA,T	NA,0.984127	NA,0.0175916	NA,0.0342017	NA,0.216805	0.000331789	0.000555901
3	rs78878951	78986563	NA,A	NA,G	NA,0.640873	NA,0.00793756	NA,0.00891032	NA,0.428266	0.000331717	0.000553753
3	rs149830748	78955071	NA,G	NA,A	NA,0.972222	NA,0.0179767	NA,0.0260119	NA,0.310243	0.000331657	0.000554742
3	rs118162838	79130455	NA,C	NA,G	NA,0.622024	NA,0.00739728	NA,0.00881592	NA,0.396398	0.000331583	0.000553313
3	rs148517784	78389273	NA,T	NA,C	NA,0.978175	NA,0.0192449	NA,0.0292559	NA,0.291868	0.000331114	0.000554408
3	rs75865414	78953921	NA,A	NA,G	NA,0.732143	NA,0.00984423	NA,0.00965281	NA,0.511719	0.000330668	0.000552004
3	rs12902294	78942339	C,C	T,T	0.225646,0.843254	0.0189203,0.0273993	0.00472994,0.0117578	4.19851,1.70356	0.000329934	0.000519614
3	rs117569839	78620366	NA,T	NA,C	NA,0.988095	NA,0.021661	NA,0.0394133	NA,0.234628	0.000329925	0.000554908
3	rs77288847	79027242	NA,C	NA,G	NA,0.634921	NA,0.00751175	NA,0.00887871	NA,0.40063	0.000329859	0.000550716
3	rs74522567	78860128	NA,G	NA,T	NA,0.951389	NA,-0.00890862	NA,0.0198773	NA,0.184408	0.000329695	0.000552546
3	rs79212093	78958217	NA,C	NA,T	NA,0.729167	NA,0.00976552	NA,0.0096192	NA,0.508631	0.00032958	0.000550319
3	rs12901682	78833223	NA,C	NA,A	NA,0.104167	NA,0.00390288	NA,0.0139934	NA,0.10773	0.000329356	0.000551551
3	rs12913251	78628956	C,C	T,T	0.689861,0.820437	0.008312,0.0186269	0.00427445,0.0111371	1.28545,1.02492	0.000329289	0.000767352
3	rs62011035	79142253	G,NA	A,NA	0.969185,NA	0.0207904,NA	0.0114407,NA	1.16,NA	0.000328784	0.000535673
3	rs149090992	78537754	G,NA	C,NA	0.979125,NA	-0.00713015,NA	0.0138296,NA	0.217418,NA	0.000328754	0.000561602
3	rs113732489	79040170	NA,T	NA,C	NA,0.889881	NA,-0.00960217	NA,0.0136555	NA,0.317001	0.000328633	0.000549513
3	rs76878931	78908898	NA,A	NA,G	NA,0.765873	NA,0.0112316	NA,0.0100948	NA,0.575321	0.000328078	0.000549056
3	rs80164146	78998747	NA,T	NA,C	NA,0.64881	NA,0.00753503	NA,0.00895516	NA,0.397816	0.000327864	0.000547608
3	rs79240244	78997973	NA,A	NA,G	NA,0.64881	NA,0.00753503	NA,0.00895516	NA,0.397816	0.000327864	0.000547608
3	rs140843495	78740711	NA,C	NA,T	NA,0.809524	NA,0.0108394	NA,0.010886	NA,0.495684	0.000327647	0.000548429
3	rs74508956	79022322	NA,G	NA,T	NA,0.64881	NA,0.0076264	NA,0.00895516	NA,0.404036	0.00032758	0.000547151
3	rs187618975	78818072	T,NA	C,NA	0.984095,NA	0.0326982,NA	0.0158037,NA	1.41404,NA	0.000327374	0.000534838
3	rs113458918	79098383	T,T	C,C	0.672962,0.667659	-0.013405,-0.0175526	0.00421449,0.00907473	2.83292,1.27503	0.000327343	0.000526101
3	rs76701763	79052079	NA,G	NA,A	NA,0.624008	NA,0.00711794	NA,0.00882508	NA,0.376832	0.000327151	0.000546185
3	rs12441736	78985641	NA,C	NA,T	NA,0.640873	NA,0.00769512	NA,0.00891032	NA,0.411395	0.000327095	0.000546137
3	rs75489622	78394675	T,NA	C,NA	0.963221,NA	0.0184938,NA	0.0105045,NA	1.10617,NA	0.00032694	0.000539946
3	rs77424455	78833362	NA,G	NA,A	NA,0.894841	NA,-0.00367109	NA,0.013935	NA,0.10116	0.000326827	0.000547164
3	rs12906847	79031357	G,G	A,A	0.277336,0.875992	0.0181132,0.0268761	0.0044164,0.0129696	4.38641,1.41744	0.000326775	0.00052514
3	rs11633242	78667720	NA,A	NA,G	NA,0.90377	NA,-0.00850636	NA,0.014495	NA,0.253906	0.00032666	0.000546263
3	rs4887088	79026723	NA,A	NA,G	NA,0.634921	NA,0.00731858	NA,0.00887871	NA,0.387451	0.00032623	0.000544736
3	rs111573053	79031576	NA,A	NA,T	NA,0.626984	NA,0.00708882	NA,0.00883916	NA,0.374106	0.000326224	0.00054483
3	rs8039661	79259009	T,T	C,C	0.601392,0.681548	-0.0119521,0.00176727	0.0040382,0.00917557	2.51163,0.0719793	0.00032621	0.000538587
3	rs60191003	79022122	NA,T	NA,G	NA,0.646825	NA,0.00756669	NA,0.00894365	NA,0.40063	0.000325707	0.000544022
3	rs78073334	78949567	NA,C	NA,G	NA,0.732143	NA,0.00955861	NA,0.00965281	NA,0.492068	0.000325666	0.000543758
3	rs12909668	79043949	G,G	A,A	0.255467,0.880952	0.0183168,0.028449	0.00453346,0.0131998	4.27268,1.50667	0.00032566	0.000517767
3	rs11633133	79352523	T,T	A,A	0.235586,0.073413	-0.00159752,-0.0365719	0.00465908,0.0163898	0.135675,1.59081	0.00032551	0.00054572
3	rs77236449	78808988	NA,T	NA,C	NA,0.766865	NA,0.011128	NA,0.0101097	NA,0.566998	0.000325117	0.000544091
3	rs4887027	78579941	C,C	G,G	0.568588,0.735119	0.0102075,-0.00599127	0.00399204,0.00968721	1.97637,0.270621	0.000325079	0.000798643
3	rs3813564	79019990	NA,T	NA,C	NA,0.64881	NA,0.0074815	NA,0.00895516	NA,0.394189	0.000324947	0.000542807
3	rs16970179	79173442	NA,G	NA,A	NA,0.907738	NA,0.00641767	NA,0.0147711	NA,0.177869	0.000324945	0.000544957
3	rs75882841	78810823	NA,C	NA,T	NA,0.764881	NA,0.0110953	NA,0.01008	NA,0.566998	0.000324786	0.000543552
3	rs77491947	78659584	NA,A	NA,T	NA,0.823413	NA,-0.00684057	NA,0.0112102	NA,0.266221	0.000324772	0.00054424
3	rs76705389	78809664	NA,A	NA,C	NA,0.766865	NA,0.0110852	NA,0.0101097	NA,0.564051	0.000324443	0.00054297
3	rs565535101	78826678	NA,A	NA,G	NA,0.992063	NA,-0.0181776	NA,0.0481747	NA,0.151238	0.000324379	0.000544288
3	rs117079963	78993786	NA,T	NA,C	NA,0.715278	NA,0.00828255	NA,0.00947229	NA,0.418048	0.000324125	0.000541269
3	rs78440530	78810011	NA,T	NA,C	NA,0.766865	NA,0.0110377	NA,0.0101097	NA,0.560785	0.000323703	0.000541737
3	rs75150160	79030479	NA,A	NA,G	NA,0.626984	NA,0.00694592	NA,0.00883916	NA,0.364539	0.000323644	0.000540576
3	rs117816551	78658222	NA,T	NA,C	NA,0.955357	NA,-0.0115505	NA,0.0206987	NA,0.238957	0.000323504	0.000543129
3	rs75381829	78934544	NA,C	NA,T	NA,0.968254	NA,0.0131766	NA,0.0243817	NA,0.229957	0.00032335	0.000542039
3	rs200008556	79065887	NA,C	NA,A	NA,0.967262	NA,-0.0160997	NA,0.0240217	NA,0.298672	0.000323267	0.000541109
3	rs7166501	79133739	T,T	C,C	0.614314,0.765873	-0.00743758,-0.0216794	0.00406188,0.0100948	1.17334,1.49829	0.000322795	0.000535162
3	rs8034758	78519543	G,G	A,A	0.400596,0.323413	0.00333724,0.0195272	0.00403484,0.00913824	0.389152,1.48667	0.000322776	0.000563558
3	rs116846929	79129129	NA,G	NA,A	NA,0.611111	NA,0.00690658	NA,0.0087686	NA,0.365622	0.000322524	0.000538363
3	rs76019741	78827317	NA,A	NA,G	NA,0.743056	NA,0.0107345	NA,0.00978302	NA,0.564589	0.000322263	0.000539271
3	rs117929688	79032550	NA,G	NA,C	NA,0.892857	NA,-0.00935068	NA,0.0138207	NA,0.302179	0.00032214	0.000538695
3	rs145434285	78952401	NA,G	NA,T	NA,0.91369	NA,-0.00999218	NA,0.0152221	NA,0.291112	0.000321992	0.000538955
3	rs79480543	79220992	NA,T	NA,G	NA,0.630952	NA,-0.00289033	NA,0.00885857	NA,0.128301	0.000321961	0.000541026
3	rs7403094	79130230	NA,T	NA,C	NA,0.611111	NA,0.0068569	NA,0.0087686	NA,0.362286	0.000321658	0.00053694
3	rs74552499	78949060	NA,A	NA,G	NA,0.911706	NA,-0.00974988	NA,0.0150664	NA,0.286047	0.000321646	0.000538441
3	rs78152946	79159343	C,C	G,G	0.94831,0.90377	0.0153552,0.0210938	0.00893021,0.014495	1.06789,0.836833	0.000321513	0.000512078
3	rs16969914	78801756	NA,G	NA,T	NA,0.767857	NA,0.0109041	NA,0.0101248	NA,0.550531	0.000321357	0.000537812
3	rs78995047	79054773	NA,A	NA,G	NA,0.87996	NA,-0.0089922	NA,0.0131525	NA,0.306121	0.000321308	0.000537751
3	rs112559859	78936274	NA,A	NA,G	NA,0.875992	NA,0.00533915	NA,0.0129696	NA,0.167118	0.000321015	0.000538472
3	rs75201393	78804804	NA,G	NA,T	NA,0.947421	NA,-0.00749146	NA,0.0191524	NA,0.157586	0.000320814	0.000537407
3	rs56179040	79129096	NA,G	NA,C	NA,0.611111	NA,0.00680723	NA,0.0087686	NA,0.358962	0.000320803	0.000535536
3	rs148676889	78840152	NA,T	NA,G	NA,0.946429	NA,-0.00457621	NA,0.0189842	NA,0.0917758	0.000320759	0.000537171
3	rs76894428	79006825	NA,T	NA,C	NA,0.64881	NA,0.00718184	NA,0.00895516	NA,0.374106	0.000320627	0.000535697
3	rs138044108	79122376	NA,G	NA,A	NA,0.947421	NA,-0.00801658	NA,0.0191524	NA,0.170354	0.000320608	0.000538373
3	rs138544659	78900701	G,G	T,T	0.630219,0.712302	0.0218452,0.0106743	0.00409564,0.00944284	7.01686,0.587868	0.000320589	0.000490738
3	rs2869551	78981423	NA,G	NA,A	NA,0.936508	NA,0.00821156	NA,0.0175302	NA,0.194171	0.000320557	0.000537021
3	rs62012628	79070000	T,T	C,C	0.710736,0.659722	-0.015718,-0.0163384	0.00436052,0.00902206	3.50499,1.15398	0.000320334	0.000523634
3	rs59973885	79128960	NA,C	NA,T	NA,0.611111	NA,0.00676253	NA,0.0087686	NA,0.355979	0.000320043	0.000534289
3	rs117159923	79113590	T,NA	C,NA	0.977137,NA	-0.0257927,NA	0.0132281,NA	1.29077,NA	0.000319629	0.000531967
3	rs74902670	78849939	NA,G	NA,A	NA,0.723214	NA,0.0102172	NA,0.00955427	NA,0.545316	0.000319435	0.000534785
3	rs2017091	79032744	A,A	G,G	0.253479,0.878968	0.0185934,0.028415	0.00454514,0.0131059	4.36668,1.52071	0.000319231	0.000507486
3	rs56144940	79128907	NA,A	NA,T	NA,0.611111	NA,0.00671286	NA,0.0087686	NA,0.352676	0.00031921	0.000532922
3	rs74970028	79130290	NA,A	NA,G	NA,0.611111	NA,0.00671286	NA,0.0087686	NA,0.352676	0.00031921	0.000532922
3	rs7403100	79130288	NA,T	NA,C	NA,0.611111	NA,0.00671286	NA,0.0087686	NA,0.352676	0.00031921	0.000532922
3	rs79640320	78956097	NA,A	NA,C	NA,0.914682	NA,-0.00981927	NA,0.015302	NA,0.283104	0.000319155	0.00053435
3	rs150557257	78663393	NA,T	NA,C	NA,0.974206	NA,-0.0141965	NA,0.0269663	NA,0.222883	0.000319124	0.000534343
3	rs149889628	79055009	NA,C	NA,T	NA,0.87996	NA,-0.00879542	NA,0.0131525	NA,0.297854	0.000319087	0.000534056
3	rs75027621	79011480	NA,C	NA,A	NA,0.649802	NA,0.0070916	NA,0.00896099	NA,0.367828	0.000318828	0.000532709
3	rs11853608	79030693	C,C	A,A	0.589463,0.979167	0.017387,0.0357415	0.00401916,0.0299292	4.81869,0.633764	0.000318571	0.000489947
3	rs12910014	79297427	G,NA	T,NA	0.974155,NA	0.0189085,NA	0.0124606,NA	0.888907,NA	0.000318559	0.000531286
3	rs146379851	79061362	NA,C	NA,T	NA,0.877976	NA,-0.00847988	NA,0.0130599	NA,0.287233	0.000318277	0.000532734
3	rs17486278	78867482	C,C	A,A	0.634195,0.71131	0.0221196,0.00839911	0.00410491,0.00943317	7.14864,0.427986	0.000318265	0.00048788
3	rs55853698	78857939	G,G	T,T	0.627237,0.972222	0.0215697,-0.00729193	0.00408891,0.0260119	6.87733,0.108338	0.000317575	0.000482105
3	rs142840242	78594983	G,NA	A,NA	0.989066,NA	-0.0399039,NA	0.0190121,NA	1.44578,NA	0.000317563	0.000535726
3	rs62009344	78472749	A,A	G,G	0.930418,0.975198	0.00949217,0.05013	0.00777053,0.0274863	0.653894,1.16634	0.000317457	0.000524572
3	rs117011872	79297811	NA,T	NA,C	NA,0.958333	NA,0.0123835	NA,0.0213919	NA,0.249749	0.000317359	0.000531082
3	rs76479283	79288894	NA,A	NA,G	NA,0.959325	NA,-0.00975366	NA,0.0216401	NA,0.185626	0.000317323	0.000531126
3	rs78625331	79011209	NA,C	NA,A	NA,0.649802	NA,0.00699171	NA,0.00896099	NA,0.361261	0.000317233	0.000530079
3	rs57185710	79127644	NA,A	NA,G	NA,0.611111	NA,0.0065768	NA,0.0087686	NA,0.343681	0.000316987	0.000529273
3	rs80142372	79126380	NA,T	NA,C	NA,0.611111	NA,0.0065768	NA,0.0087686	NA,0.343681	0.000316987	0.000529273
3	rs58684007	79127530	NA,G	NA,C	NA,0.611111	NA,0.0065768	NA,0.0087686	NA,0.343681	0.000316987	0.000529273
3	rs3784321	79064306	NA,C	NA,G	NA,0.877976	NA,-0.00833651	NA,0.0130599	NA,0.281283	0.00031672	0.000530142
3	rs17850483	78466781	A,A	G,G	0.951292,0.967262	0.0159825,0.0339539	0.00918509,0.0240217	1.08698,0.802666	0.000316718	0.000544353
3	rs144860972	78677976	NA,A	NA,T	NA,0.940476	NA,0.00993791	NA,0.0180669	NA,0.23487	0.000316558	0.000530863
3	rs200739106	78671422	NA,C	NA,G	NA,0.972222	NA,-0.0116772	NA,0.0260119	NA,0.184761	0.00031654	0.000530049
3	rs76264113	78817782	NA,A	NA,G	NA,0.744048	NA,0.010457	NA,0.00979543	NA,0.544043	0.000316481	0.000529613
3	rs150133100	79025369	NA,C	NA,A	NA,0.982143	NA,-0.0138347	NA,0.0322783	NA,0.175087	0.000316474	0.000529786
3	rs34803085	79148813	A,A	G,G	0.752485,0.956349	-0.00272246,-0.047162	0.00458131,0.0209218	0.257791,1.61648	0.00031647	0.000527688
3	rs7178402	78625557	G,G	T,T	0.689861,0.819444	0.00822117,0.0185046	0.00427445,0.0111132	1.26409,1.01822	0.000316119	0.000732778
3	rs3743076	78909227	NA,A	NA,T	NA,0.734127	NA,0.0104999	NA,0.00967566	NA,0.55621	0.00031568	0.000528337
3	rs3784323	79064170	NA,T	NA,C	NA,0.877976	NA,-0.00823818	NA,0.0130599	NA,0.277226	0.000315676	0.000528405
3	rs76825533	79120539	NA,G	NA,A	NA,0.632937	NA,0.0065157	NA,0.00886855	NA,0.334866	0.000315634	0.000527254
3	rs146100798	79120404	NA,A	NA,T	NA,0.632937	NA,0.0065157	NA,0.00886855	NA,0.334866	0.000315634	0.000527254
3	rs145775962	78684044	NA,C	NA,G	NA,0.984127	NA,-0.0143891	NA,0.0342017	NA,0.171362	0.000315589	0.000529692
3	rs191730608	78836751	NA,A	NA,G	NA,0.945437	NA,-0.00370403	NA,0.0188207	NA,0.0736682	0.0003154	0.000528282
3	rs151036032	79064533	NA,G	NA,A	NA,0.877976	NA,-0.00821135	NA,0.0130599	NA,0.276121	0.000315395	0.000527937
3	rs6495286	78547155	G,NA	A,NA	0.028827,NA	-0.0181726,NA	0.0118166,NA	0.906312,NA	0.000315292	0.000563355
3	rs76870571	78977546	NA,T	NA,G	NA,0.714286	NA,0.0077327	NA,0.0094624	NA,0.383196	0.000315214	0.000526645
3	rs78616075	78711166	NA,C	NA,A	NA,0.970238	NA,-0.0133804	NA,0.0251555	NA,0.225636	0.000315203	0.0005285
3	rs77487352	78873963	NA,A	NA,G	NA,0.738095	NA,0.010352	NA,0.00972244	NA,0.542139	0.000315098	0.000527507
3	rs1842561	79001959	C,C	T,T	0.022863,0.017857	0.016825,0.0496469	0.013228,0.0322784	0.691645,0.90648	0.000314979	0.000527095
3	rs62010551	78975416	A,A	G,G	0.984095,0.96131	-0.0349043,-0.0233437	0.0158037,0.0221651	1.5654,0.534228	0.000314883	0.000524946
3	rs117299599	79119035	NA,C	NA,T	NA,0.631944	NA,0.00646239	NA,0.00886353	NA,0.331669	0.000314835	0.000525916
3	rs58158830	79117032	NA,T	NA,C	NA,0.631944	NA,0.00646239	NA,0.00886353	NA,0.331669	0.000314835	0.000525916
3	rs16969743	78683702	NA,C	NA,T	NA,0.912698	NA,-0.00778721	NA,0.0151436	NA,0.216744	0.000314752	0.000526437
3	rs78194027	78950322	NA,C	NA,T	NA,0.912698	NA,-0.00905894	NA,0.0151436	NA,0.259871	0.000314662	0.000526798
3	rs150952466	79126212	NA,A	NA,G	NA,0.609127	NA,0.00647211	NA,0.00876055	NA,0.337203	0.0003146	0.000525412
3	rs79053468	78908806	NA,A	NA,C	NA,0.736111	NA,0.010426	NA,0.00969886	NA,0.549156	0.000314518	0.000526425
3	rs79093205	78818373	NA,A	NA,G	NA,0.744048	NA,0.010314	NA,0.00979543	NA,0.534068	0.000314485	0.000526295
3	rs75579690	79130935	NA,T	NA,C	NA,0.611111	NA,0.00641498	NA,0.0087686	NA,0.333087	0.000314451	0.000525114
3	rs77254561	79131017	NA,T	NA,A	NA,0.611111	NA,0.00641498	NA,0.0087686	NA,0.333087	0.000314451	0.000525114
3	rs59778788	78821106	NA,C	NA,T	NA,0.750992	NA,0.010266	NA,0.00988505	NA,0.524302	0.00031443	0.000526228
3	rs7171273	78552562	C,NA	G,NA	0.028827,NA	-0.0181445,NA	0.0118166,NA	0.904278,NA	0.000314233	0.000561403
3	rs16970390	79265232	C,NA	T,NA	0.985089,NA	0.0211939,NA	0.0163138,NA	0.712429,NA	0.000314214	0.000539406
3	rs111599361	79200722	T,T	C,C	0.952286,0.90377	0.016345,0.0193852	0.00927543,0.014495	1.10769,0.742075	0.000314036	0.00050271
3	rs78997594	79126328	NA,G	NA,A	NA,0.611111	NA,0.00637934	NA,0.0087686	NA,0.33077	0.000313909	0.000524225
3	rs79399102	78471593	A,A	G,G	0.930418,0.975198	0.00950105,0.0498899	0.00777053,0.0274863	0.65474,1.15794	0.00031358	0.000518182
3	rs145429757	79055217	NA,C	NA,G	NA,0.66369	NA,0.0067236	NA,0.00904796	NA,0.339688	0.000313465	0.000523871
3	rs77349058	78817017	NA,C	NA,G	NA,0.986111	NA,0.0193624	NA,0.0365264	NA,0.224719	0.000313383	0.000525031
3	rs77926585	79219558	NA,A	NA,G	NA,0.631944	NA,-0.0024159	NA,0.00886353	NA,0.105027	0.000313196	0.00052617
3	rs62009343	78466919	G,G	C,C	0.951292,0.967262	0.0158856,0.0340802	0.00918509,0.0240217	1.07717,0.806931	0.000313193	0.00053818
3	rs113931022	78901113	T,T	C,C	0.630219,0.712302	0.0217975,0.0106743	0.00409564,0.00944284	6.989,0.587868	0.000313097	0.000479501
3	rs76105419	78713772	NA,A	NA,G	NA,0.980159	NA,0.00922002	NA,0.0306528	NA,0.117148	0.000313058	0.000524737
3	rs141971779	78670245	NA,G	NA,C	NA,0.902778	NA,-0.00719256	NA,0.0144288	NA,0.208912	0.000312659	0.000523102
3	rs12910831	79043801	C,C	T,T	0.255467,0.880952	0.0183644,0.0280273	0.00453346,0.0131998	4.29217,1.47202	0.000312503	0.000496895
3	rs74730907	78963570	NA,G	NA,A	NA,0.727183	NA,0.00774387	NA,0.00959722	NA,0.377028	0.000312216	0.000521762
3	rs191756285	78924534	NA,G	NA,T	NA,0.777778	NA,0.00995516	NA,0.0102821	NA,0.47763	0.000312027	0.000521886
3	rs75026769	78816644	NA,T	NA,C	NA,0.744048	NA,0.0101254	NA,0.00979543	NA,0.521025	0.000311962	0.000522104
3	rs141233437	79121881	T,T	C,C	0.963221,0.975198	0.0224515,-0.00840871	0.0105045,0.0274863	1.48716,0.119379	0.000311821	0.000531927
3	rs74574008	78866717	NA,G	NA,T	NA,0.738095	NA,0.0101079	NA,0.00972244	NA,0.525047	0.000311794	0.000522005
3	rs12906691	79068328	A,A	G,G	0.605368,0.981151	0.0148315,0.0468717	0.00404514,0.0314332	3.60926,0.866711	0.000311554	0.000493903
3	rs74953143	78829063	NA,T	NA,G	NA,0.74504	NA,0.0100466	NA,0.00980793	NA,0.51474	0.000311524	0.000521383
3	rs12914385	78898723	T,T	C,C	0.595427,0.71131	0.0224744,0.011012	0.00402835,0.00943317	7.6165,0.614284	0.000311453	0.000478985
3	rs77823196	78930242	NA,A	NA,C	NA,0.951389	NA,-0.00922557	NA,0.0198773	NA,0.192089	0.000311452	0.00052141
3	rs2306466	79050644	NA,G	NA,A	NA,0.625992	NA,0.0062875	NA,0.00883443	NA,0.321803	0.00031113	0.000519868
3	rs75759948	78930813	NA,T	NA,C	NA,0.974206	NA,0.0147806	NA,0.0269663	NA,0.233874	0.000310834	0.000520861
3	rs78836635	79033445	NA,A	NA,G	NA,0.626984	NA,0.00608552	NA,0.00883916	NA,0.308781	0.000310682	0.000519206
3	rs114586676	78937414	NA,C	NA,T	NA,0.968254	NA,0.0109609	NA,0.0243817	NA,0.185066	0.000310641	0.000520713
3	rs147943210	78943716	NA,T	NA,C	NA,0.96131	NA,-0.0116461	NA,0.0221651	NA,0.222365	0.000310487	0.000519284
3	rs11072761	78686669	NA,G	NA,A	NA,0.911706	NA,-0.00738947	NA,0.0150664	NA,0.204948	0.000310416	0.000519227
3	rs74835562	79185059	C,C	G,G	0.94831,0.90377	0.0160661,0.019601	0.00893021,0.014495	1.14263,0.753768	0.00031033	0.000493368
3	rs75255438	78837112	NA,A	NA,G	NA,0.741071	NA,0.010045	NA,0.0097585	NA,0.518112	0.000310294	0.000519309
3	rs77376397	78835208	NA,G	NA,A	NA,0.741071	NA,0.0100446	NA,0.0097585	NA,0.518086	0.000310289	0.000519301
3	rs12593550	78786843	NA,G	NA,A	NA,0.895833	NA,-0.00211385	NA,0.0139934	NA,0.0555528	0.000310159	0.000520271
3	rs7402370	79113400	NA,A	NA,C	NA,0.632937	NA,0.0061393	NA,0.00886855	NA,0.310889	0.000309951	0.000517898
3	rs11633027	78826166	T,NA	C,NA	0.984095,NA	0.0320905,NA	0.0158037,NA	1.37367,NA	0.00030994	0.000506697
3	rs116931950	78833102	NA,T	NA,C	NA,0.741071	NA,0.00999616	NA,0.0097585	NA,0.51475	0.000309789	0.000518467
3	rs55952530	78917316	T,NA	C,NA	0.960239,NA	-0.0426885,NA	0.0101186,NA	4.60982,NA	0.000309345	0.000492635
3	rs61671687	79070159	NA,C	NA,T	NA,0.869048	NA,-0.00712888	NA,0.0126714	NA,0.241307	0.00030931	0.000518147
3	rs74248586	78867345	NA,C	NA,T	NA,0.735119	NA,0.00973671	NA,0.00968721	NA,0.501905	0.000309182	0.000517726
3	rs3743072	78921762	NA,A	NA,G	NA,0.918651	NA,-0.00430295	NA,0.0156369	NA,0.106139	0.000309021	0.000517241
3	rs56778876	78946110	NA,A	NA,G	NA,0.967262	NA,0.0106103	NA,0.0240217	NA,0.181306	0.000308954	0.000517903
3	rs80100758	79031655	NA,T	NA,C	NA,0.634921	NA,0.00596537	NA,0.00887871	NA,0.299587	0.000308859	0.000516214
3	rs189757974	78599873	NA,A	NA,G	NA,0.956349	NA,0.0095307	NA,0.0209218	NA,0.187942	0.000308827	0.000516863
3	rs79265862	79042756	NA,A	NA,G	NA,0.628968	NA,0.00604317	NA,0.00884878	NA,0.305706	0.000308774	0.000516007
3	rs73470383	79213596	NA,T	NA,C	NA,0.617063	NA,-0.00164482	NA,0.00879376	NA,0.069751	0.000308748	0.000519077
3	rs75143874	79212142	NA,T	NA,C	NA,0.617063	NA,-0.00164482	NA,0.00879376	NA,0.069751	0.000308748	0.000519077
3	rs77258183	78867094	NA,A	NA,G	NA,0.738095	NA,0.0098659	NA,0.00972244	NA,0.508327	0.000308727	0.0005169
3	rs56002879	79290184	G,NA	A,NA	0.856859,NA	0.0107587,NA	0.00564551,NA	1.2465,NA	0.000308659	0.00051115
3	rs58676916	79104915	A,A	G,G	0.732604,0.685516	-0.00795991,-0.0191396	0.00446712,0.00920651	1.12629,1.42453	0.000308578	0.000496906
3	rs78648100	79040479	NA,A	NA,G	NA,0.628968	NA,0.00599421	NA,0.00884878	NA,0.302641	0.000308119	0.000514932
3	rs59737941	78844251	NA,G	NA,T	NA,0.742063	NA,0.00986685	NA,0.00977071	NA,0.50505	0.000307944	0.000515421
3	rs80304363	79051385	NA,C	NA,G	NA,0.625	NA,0.00604598	NA,0.00882973	NA,0.3067	0.000307929	0.000514604
3	rs78506389	79051400	NA,T	NA,C	NA,0.625	NA,0.00604598	NA,0.00882973	NA,0.3067	0.000307929	0.000514604
3	rs1809414	79028120	T,T	G,G	0.250497,0.511905	0.0183882,0.0195618	0.00456301,0.00855178	4.25324,1.65425	0.000307916	0.000487767
3	rs11072799	79027814	T,T	G,G	0.250497,0.511905	0.0183882,0.0195618	0.00456301,0.00855178	4.25324,1.65425	0.000307916	0.000487767
3	rs4887029	78591510	T,T	C,C	0.5666,0.737103	0.0100674,-0.00617892	0.00398985,0.0097106	1.93453,0.280191	0.000307513	0.000749839
3	rs117329966	79040492	NA,A	NA,G	NA,0.628968	NA,0.00594525	NA,0.00884878	NA,0.299587	0.000307474	0.000513873
3	rs78073665	79055513	NA,T	NA,C	NA,0.662698	NA,0.00628749	NA,0.0090414	NA,0.312652	0.000307273	0.000513672
3	rs16969941	78844305	NA,G	NA,T	NA,0.947421	NA,-0.00535663	NA,0.0191524	NA,0.108061	0.000307117	0.000514536
3	rs736827	79358866	G,G	A,A	0.827038,0.561508	-0.000244219,-0.0184884	0.00522759,0.00861478	0.0164916,1.49671	0.000307004	0.000516393
3	rs76964537	78877702	NA,T	NA,C	NA,0.738095	NA,0.00972178	NA,0.00972244	NA,0.498471	0.000306996	0.000514019
3	rs35934157	79067385	A,A	G,G	0.605368,0.981151	0.014878,0.0459656	0.00404514,0.0314332	3.62878,0.842687	0.000306967	0.000486492
3	rs72732663	79343724	T,NA	C,NA	0.868787,NA	-0.00645743,NA	0.00585591,NA	0.568396,NA	0.000306651	0.000516595
3	rs62010360	78617547	NA,T	NA,A	NA,0.883929	NA,-0.00678881	NA,0.0133454	NA,0.213985	0.00030652	0.000513763
3	rs138774906	78673737	NA,T	NA,G	NA,0.904762	NA,-0.00637688	NA,0.0145623	NA,0.179498	0.000306443	0.000512792
3	rs56218866	78922229	NA,C	NA,T	NA,0.915675	NA,-0.00392572	NA,0.0153834	NA,0.0976841	0.000306383	0.000512949
3	rs8031948	78816057	T,T	G,G	0.625249,0.973214	0.0208774,-0.00920348	0.00408453,0.0264757	6.49501,0.137794	0.000306373	0.000466128
3	rs374283193	79047567	NA,G	NA,C	NA,0.974206	NA,0.011387	NA,0.0269663	NA,0.172095	0.000306214	0.000512862
3	rs2869030	78711803	T,T	G,G	0.237575,0.482143	0.0278308,0.0132571	0.00464559,0.00855481	8.68024,0.916424	0.000306197	0.000514293
3	rs115000911	78953486	NA,A	NA,G	NA,0.878968	NA,-0.00674695	NA,0.0131059	NA,0.217033	0.000306151	0.00051258
3	rs111678794	78727348	NA,A	NA,G	NA,0.972222	NA,-0.00506464	NA,0.0260119	NA,0.0728228	0.000305946	0.000512718
3	rs111823232	78862231	NA,C	NA,T	NA,0.941468	NA,-0.004917	NA,0.0182098	NA,0.103945	0.000305899	0.000512472
3	rs56818859	78833462	NA,A	NA,C	NA,0.742063	NA,0.00962734	NA,0.00977071	NA,0.488834	0.000305249	0.000510947
3	rs12901830	79239449	G,G	T,T	0.178926,0.60119	-0.0083413,0.00379758	0.00515836,0.00873	0.975233,0.17812	0.000305148	0.000495806
3	rs191980564	79057934	NA,C	NA,T	NA,0.642857	NA,0.00597937	NA,0.00892123	NA,0.298687	0.000305125	0.000510126
3	rs80103354	78908551	NA,T	NA,C	NA,0.737103	NA,0.00970995	NA,0.0097106	NA,0.498471	0.000305058	0.000510712
3	rs118163846	79093648	NA,T	NA,C	NA,0.992063	NA,-0.0202966	NA,0.0481747	NA,0.171646	0.000304871	0.000510502
3	rs11629639	79019086	G,G	A,A	0.253479,0.526786	0.0185031,0.019829	0.00454514,0.00856165	4.32956,1.68704	0.000304839	0.000484465
3	rs144245172	78847640	NA,T	NA,C	NA,0.947421	NA,-0.00490868	NA,0.0191524	NA,0.098148	0.000304521	0.000510196
3	rs57923940	79131520	NA,T	NA,C	NA,0.613095	NA,0.00568629	NA,0.00877682	NA,0.286455	0.000304339	0.000508556
3	rs61477430	79131705	NA,C	NA,T	NA,0.613095	NA,0.00568629	NA,0.00877682	NA,0.286455	0.000304339	0.000508556
3	rs57547095	79131638	NA,A	NA,G	NA,0.613095	NA,0.00568629	NA,0.00877682	NA,0.286455	0.000304339	0.000508556
3	rs59275951	79068649	NA,A	NA,G	NA,0.878968	NA,-0.00704519	NA,0.0131059	NA,0.2285	0.000304294	0.000509512
3	rs75999484	78716019	NA,G	NA,A	NA,0.883929	NA,-0.00427481	NA,0.0133454	NA,0.125677	0.000304254	0.00050993
3	rs76958475	78660985	NA,G	NA,A	NA,0.967262	NA,-0.00763646	NA,0.0240217	NA,0.124613	0.000304101	0.000509349
3	rs146898316	78904961	NA,A	NA,G	NA,0.739087	NA,0.00944083	NA,0.00973436	NA,0.4787	0.000303974	0.000508977
3	rs138890595	79264599	A,NA	G,NA	0.991054,NA	-0.0247949,NA	0.0209976,NA	0.624036,NA	0.000303836	0.000513184
3	rs8041651	78986758	NA,T	NA,G	NA,0.295635	NA,-0.00682089	NA,0.00936756	NA,0.331122	0.000303593	0.000507527
3	rs113034332	79069477	NA,T	NA,C	NA,0.878968	NA,-0.006957	NA,0.0131059	NA,0.225092	0.000303584	0.00050833
3	rs79649294	78912421	NA,T	NA,C	NA,0.955357	NA,-0.00419658	NA,0.0206987	NA,0.0760652	0.000303564	0.000508806
3	rs77653548	78965497	NA,G	NA,A	NA,0.728175	NA,0.00707429	NA,0.00960817	NA,0.335771	0.000303352	0.000507199
3	rs112817522	79187019	A,A	G,G	0.94831,0.90377	0.0160264,0.019429	0.00893021,0.014495	1.13839,0.744445	0.000303257	0.000482216
3	rs186548931	79236349	A,NA	G,NA	0.983101,NA	0.0355784,NA	0.0153396,NA	1.69091,NA	0.000303239	0.000512253
3	rs2280366	78585898	C,C	T,T	0.569583,0.735119	0.0100294,-0.00586316	0.00399316,0.00968721	1.9202,0.263592	0.000303217	0.0007417
3	rs60589519	79125949	NA,A	NA,G	NA,0.615079	NA,0.0055663	NA,0.0087852	NA,0.278732	0.00030321	0.000506697
3	rs147511789	78786193	NA,G	NA,A	NA,0.973214	NA,-0.00417064	NA,0.0264757	NA,0.0580766	0.000303153	0.000507986
3	rs76374592	79164493	NA,C	NA,T	NA,0.977182	NA,0.00783351	NA,0.0286274	NA,0.105483	0.000303006	0.000507567
3	rs8024463	79040357	NA,T	NA,G	NA,0.628968	NA,0.00557713	NA,0.00884878	NA,0.276941	0.000302935	0.00050643
3	rs139962002	78673416	NA,C	NA,T	NA,0.90377	NA,-0.00592189	NA,0.014495	NA,0.16566	0.00030281	0.000506802
3	rs79802316	78918135	NA,C	NA,A	NA,0.727183	NA,0.00912207	NA,0.00959722	NA,0.466148	0.000302803	0.000507038
3	rs58115278	78975742	NA,A	NA,C	NA,0.71627	NA,0.00673747	NA,0.00948227	NA,0.321142	0.000302636	0.000505969
3	rs4073321	79122598	NA,C	NA,T	NA,0.636905	NA,0.00550165	NA,0.00888906	NA,0.270862	0.000302281	0.000505323
3	rs16970387	79264798	G,NA	C,NA	0.989066,NA	0.0207337,NA	0.0190121,NA	0.559927,NA	0.000302198	0.000493685
3	rs75892304	79094315	NA,A	NA,G	NA,0.622024	NA,0.00566648	NA,0.00881592	NA,0.283677	0.000302016	0.000505207
3	rs4887112	79093761	NA,C	NA,T	NA,0.622024	NA,0.00566648	NA,0.00881592	NA,0.283677	0.000302016	0.000505207
3	rs74649513	78892951	NA,G	NA,C	NA,0.738095	NA,0.009236	NA,0.00972244	NA,0.46581	0.000301989	0.000505693
3	rs58651598	78866811	NA,G	NA,C	NA,0.934524	NA,-0.0110639	NA,0.0172809	NA,0.282315	0.000301661	0.00050498
3	rs151279413	79017950	NA,A	NA,G	NA,0.965278	NA,0.0079685	NA,0.0233493	NA,0.134957	0.000301646	0.000505529
3	rs79692580	78638458	T,NA	C,NA	0.99006,NA	-0.0430294,NA	0.01993,NA	1.51077,NA	0.000301629	0.000507053
3	rs7178897	78862975	NA,C	NA,T	NA,0.941468	NA,-0.0041493	NA,0.0182098	NA,0.0863164	0.000301486	0.000505098
3	rs11635829	78675438	NA,G	NA,A	NA,0.904762	NA,-0.00569104	NA,0.0145623	NA,0.157428	0.000301478	0.000504573
3	rs118189835	78447000	NA,A	NA,G	NA,0.978175	NA,0.00962903	NA,0.0292559	NA,0.129563	0.000301458	0.000505327
3	rs12148817	79041128	G,G	A,A	0.256461,0.87996	0.018203,0.028137	0.00452769,0.0131525	4.23578,1.48929	0.000301322	0.00048019
3	rs76257233	79099768	NA,T	NA,A	NA,0.622024	NA,0.00556847	NA,0.00881592	NA,0.277676	0.000300925	0.000503412
3	rs11634225	79352692	G,G	A,A	0.234592,0.073413	-0.00151377,-0.0359386	0.00466591,0.0163898	0.127487,1.54781	0.000300756	0.000504147
3	rs145585553	78401428	NA,T	NA,C	NA,0.978175	NA,-0.0104045	NA,0.0292559	NA,0.141395	0.000300605	0.000503266
3	rs117407330	79104437	NA,T	NA,C	NA,0.622024	NA,0.00553805	NA,0.00881592	NA,0.275821	0.000300594	0.000502867
3	rs77452014	78826548	NA,A	NA,G	NA,0.947421	NA,-0.00428555	NA,0.0191524	NA,0.0846296	0.000300456	0.00050338
3	rs28634189	78922689	NA,A	NA,G	NA,0.97123	NA,0.0123511	NA,0.0255725	NA,0.201274	0.000300361	0.000503357
3	rs79987052	79186733	NA,C	NA,T	NA,0.982143	NA,0.00935194	NA,0.0322783	NA,0.112369	0.00030033	0.000503555
3	rs144503648	78527748	NA,A	NA,G	NA,0.985119	NA,-0.0141441	NA,0.0353055	NA,0.16197	0.0003003	0.000503662
3	rs16969949	78866964	NA,T	NA,C	NA,0.941468	NA,-0.00391421	NA,0.0182098	NA,0.0810237	0.000300244	0.000503023
3	rs202126010	78904399	NA,G	NA,A	NA,0.740079	NA,0.00906508	NA,0.00974638	NA,0.453062	0.000300242	0.000502758
3	rs3743081	78463129	NA,T	NA,C	NA,0.950397	NA,-0.00733013	NA,0.0196877	NA,0.148953	0.000300238	0.000503577
3	rs74945122	78969490	NA,G	NA,A	NA,0.729167	NA,0.00674069	NA,0.0096192	NA,0.315642	0.000300235	0.000502104
3	rs78090107	78899341	NA,A	NA,G	NA,0.739087	NA,0.00905391	NA,0.00973436	NA,0.453062	0.000300016	0.000502397
3	rs1825089	78997562	C,C	A,A	0.022863,0.110119	0.0201937,0.0144569	0.013228,0.0136555	0.896662,0.537992	0.000299947	0.000498113
3	rs8027394	78617913	C,C	T,T	0.367793,0.462302	0.000971015,0.018834	0.00410023,0.00857375	0.0900181,1.5522	0.000299801	0.000518586
3	rs4886586	79026674	A,A	G,G	0.586481,0.614087	0.0172007,0.0108391	0.00401481,0.00878099	4.73681,0.663417	0.000299464	0.00045764
3	rs113265118	79176322	T,T	C,C	0.947316,0.902778	0.0154788,0.0201308	0.0088502,0.0144288	1.09531,0.787916	0.000299264	0.000476615
3	rs73463074	78864659	NA,G	NA,A	NA,0.941468	NA,-0.00369643	NA,0.0182098	NA,0.0761647	0.000299138	0.000501175
3	rs533797420	79052480	NA,G	NA,C	NA,0.983135	NA,0.0115392	NA,0.0331973	NA,0.137783	0.00029903	0.000501144
3	rs35309735	78691012	NA,A	NA,C	NA,0.91369	NA,-0.00569067	NA,0.0152221	NA,0.149647	0.000298998	0.000500357
3	rs75672873	78823732	NA,G	NA,T	NA,0.947421	NA,-0.00396247	NA,0.0191524	NA,0.0777445	0.000298898	0.000500776
3	rs112973744	78866444	NA,T	NA,C	NA,0.941468	NA,-0.00354639	NA,0.0182098	NA,0.0728417	0.000298401	0.000499944
3	rs73463077	78865026	NA,C	NA,T	NA,0.941468	NA,-0.00353626	NA,0.0182098	NA,0.072618	0.000298352	0.000499862
3	rs16969948	78864786	NA,G	NA,A	NA,0.941468	NA,-0.00353626	NA,0.0182098	NA,0.072618	0.000298352	0.000499862
3	rs76071148	78885574	NA,A	NA,T	NA,0.740079	NA,0.00892119	NA,0.00974638	NA,0.443678	0.000298326	0.000499587
3	rs151331938	79021662	NA,A	NA,G	NA,0.992063	NA,-0.0161935	NA,0.0481747	NA,0.132672	0.000298294	0.000499594
3	rs76695999	78915294	NA,G	NA,C	NA,0.729167	NA,0.00862055	NA,0.0096192	NA,0.431616	0.000298218	0.000499445
3	rs16969920	78803723	NA,G	NA,A	NA,0.947421	NA,-0.00381155	NA,0.0191524	NA,0.0745569	0.000298199	0.000499608
3	rs11630058	78618195	G,G	A,A	0.667992,0.81746	0.00834749,0.019262	0.00419836,0.011066	1.32993,1.08754	0.00029819	0.000660214
3	rs117101431	78374863	NA,A	NA,G	NA,0.988095	NA,0.00988665	NA,0.0394133	NA,0.0958617	0.000298074	0.000499955
3	rs116884337	78970985	NA,A	NA,G	NA,0.729167	NA,0.00649322	NA,0.0096192	NA,0.301327	0.00029791	0.000498294
3	rs4887102	79067495	G,G	A,A	0.609344,0.981151	0.0148581,0.0463148	0.00405239,0.0314332	3.60926,0.851911	0.000297658	0.000472367
3	rs62009342	78464513	A,A	G,G	0.951292,0.967262	0.0156529,0.0338908	0.00918509,0.0240217	1.05379,0.800539	0.000297629	0.000511219
3	rs145981677	79190696	NA,T	NA,C	NA,0.954365	NA,0.00184198	NA,0.0204832	NA,0.0322903	0.00029762	0.000498302
3	rs60565501	78967786	NA,C	NA,T	NA,0.638889	NA,-0.000764944	NA,0.00889959	NA,0.0308153	0.000297593	0.000499369
3	rs141025078	78600973	NA,T	NA,C	NA,0.974206	NA,0.0104913	NA,0.0269663	NA,0.15662	0.000297435	0.000498133
3	rs142383572	78910584	NA,A	NA,G	NA,0.970238	NA,-0.0121975	NA,0.0251555	NA,0.202207	0.000297418	0.000498193
3	rs80120411	78735726	NA,A	NA,G	NA,0.941468	NA,0.00809267	NA,0.0182098	NA,0.182604	0.000297417	0.000498797
3	rs73463082	78865344	NA,T	NA,C	NA,0.941468	NA,-0.00332952	NA,0.0182098	NA,0.0680736	0.000297371	0.000498224
3	rs138183042	78900054	NA,C	NA,A	NA,0.739087	NA,0.00876144	NA,0.00973436	NA,0.434043	0.000297341	0.000497951
3	rs62007859	78614899	NA,T	NA,C	NA,0.884921	NA,-0.00562511	NA,0.0133953	NA,0.170995	0.000297228	0.000498269
3	rs139916956	79316888	NA,T	NA,C	NA,0.866071	NA,-0.00477547	NA,0.0125513	NA,0.152679	0.000297174	0.000497641
3	rs79596927	78899826	NA,G	NA,A	NA,0.739087	NA,0.00871188	NA,0.00973436	NA,0.430852	0.000296914	0.000497242
3	rs75034808	78866793	NA,T	NA,A	NA,0.941468	NA,-0.00322612	NA,0.0182098	NA,0.0658149	0.000296895	0.000497428
3	rs4779081	79209332	NA,A	NA,T	NA,0.612103	NA,-0.000529926	NA,0.00877269	NA,0.0214397	0.000296668	0.000498411
3	rs189113983	78626260	NA,A	NA,G	NA,0.968254	NA,0.00804753	NA,0.0243817	NA,0.129976	0.000296486	0.000496107
3	rs57708953	78896208	NA,T	NA,C	NA,0.680556	NA,0.00847645	NA,0.00916798	NA,0.449541	0.000296333	0.000496367
3	rs60009001	79206793	NA,A	NA,G	NA,0.612103	NA,-0.000481775	NA,0.00877269	NA,0.0194494	0.000296221	0.000497638
3	rs73470375	79207623	NA,G	NA,A	NA,0.612103	NA,-0.000481775	NA,0.00877269	NA,0.0194494	0.000296221	0.000497638
3	rs1472739	78863436	NA,T	NA,C	NA,0.941468	NA,-0.00307097	NA,0.0182098	NA,0.0624437	0.000296197	0.000496264
3	rs77953393	78975525	A,A	G,G	0.984095,0.96131	-0.0339771,-0.0243525	0.0158037,0.0221651	1.50087,0.565585	0.00029584	0.000493097
3	rs80189365	79209177	NA,G	NA,A	NA,0.612103	NA,-0.000433619	NA,0.00877269	NA,0.0174674	0.000295783	0.000496881
3	rs73470371	79206697	NA,C	NA,T	NA,0.612103	NA,-0.000433619	NA,0.00877269	NA,0.0174674	0.000295783	0.000496881
3	rs76634819	78694920	NA,C	NA,T	NA,0.911706	NA,-0.00518279	NA,0.0150664	NA,0.136172	0.00029567	0.000494881
3	rs146009583	78950495	NA,T	NA,C	NA,0.965278	NA,0.00690239	NA,0.0233493	NA,0.114908	0.000295589	0.000495475
3	rs141079023	78402007	G,NA	A,NA	0.985089,NA	-0.0228458,NA	0.0163138,NA	0.792113,NA	0.00029552	0.000504971
3	rs149446258	78657024	NA,T	NA,C	NA,0.974206	NA,0.010769	NA,0.0269663	NA,0.161382	0.000295463	0.000495084
3	rs3784317	79088096	NA,C	NA,G	NA,0.621032	NA,0.00503699	NA,0.0088114	NA,0.245986	0.000295422	0.000494363
3	rs4779082	79209644	NA,A	NA,C	NA,0.612103	NA,-0.000385458	NA,0.00877269	NA,0.0154936	0.000295353	0.000496137
3	rs75888439	79169265	C,C	T,T	0.94831,0.902778	0.0150221,0.0205448	0.00893021,0.0144288	1.03368,0.811119	0.000295293	0.000471045
3	rs3743062	79065314	NA,G	NA,A	NA,0.875992	NA,-0.0056561	NA,0.0129696	NA,0.178642	0.000295176	0.000494316
3	rs186846371	79072155	NA,T	NA,C	NA,0.878968	NA,-0.00567829	NA,0.0131059	NA,0.177293	0.000295162	0.0004944
3	rs78493226	79209965	NA,G	NA,A	NA,0.864087	NA,0.00304992	NA,0.0124737	NA,0.0932144	0.000295154	0.000495488
3	rs57051574	79060760	NA,T	NA,C	NA,0.643849	NA,0.00502019	NA,0.00892676	NA,0.241194	0.0002951	0.000493706
3	rs71541945	78888848	NA,A	NA,G	NA,0.740079	NA,0.00853611	NA,0.00974638	NA,0.418931	0.000295078	0.000494194
3	rs138027166	78955947	NA,T	NA,A	NA,0.965278	NA,0.00665148	NA,0.0233493	NA,0.110281	0.000294763	0.000494088
3	rs138238026	79063045	NA,T	NA,C	NA,0.643849	NA,0.00497143	NA,0.00892676	NA,0.238383	0.000294686	0.00049303
3	rs10400902	79231616	G,G	A,A	0.336978,0.53373	-0.00572885,-0.0122988	0.00418287,0.00856887	0.767479,0.820432	0.000294638	0.000486339
3	rs111354672	79069222	NA,A	NA,C	NA,0.878968	NA,-0.00563616	NA,0.0131059	NA,0.175769	0.000294579	0.000493367
3	rs116990850	78805154	NA,T	NA,C	NA,0.948413	NA,-0.000421098	NA,0.0193256	NA,0.00761628	0.000294505	0.000493428
3	rs147259397	79073125	NA,T	NA,C	NA,0.877976	NA,-0.00554626	NA,0.0130599	NA,0.173232	0.000294399	0.000493131
3	rs8027582	78451332	NA,A	NA,G	NA,0.962302	NA,-0.00624752	NA,0.0224433	NA,0.1075	0.000294345	0.000493648
3	rs115675615	78992473	NA,G	NA,C	NA,0.960318	NA,0.00549388	NA,0.0218976	NA,0.0958801	0.000294325	0.000493233
3	rs79509003	79063128	NA,C	NA,T	NA,0.643849	NA,0.00492268	NA,0.00892676	NA,0.235582	0.00029428	0.000492369
3	rs74947410	78913131	NA,A	NA,G	NA,0.733135	NA,0.00846604	NA,0.00966419	NA,0.419055	0.000294267	0.000492783
3	rs144819967	78797452	NA,C	NA,T	NA,0.918651	NA,0.00708422	NA,0.0156369	NA,0.186742	0.000294234	0.000493265
3	rs3736119	79056544	NA,T	NA,C	NA,0.974206	NA,0.00324674	NA,0.0269663	NA,0.0437518	0.000294212	0.000492959
3	rs74514986	78444657	NA,T	NA,C	NA,0.960318	NA,-0.0059486	NA,0.0218976	NA,0.10464	0.000294101	0.000493282
3	rs117042958	78985433	NA,T	NA,C	NA,0.978175	NA,-0.0133965	NA,0.0292559	NA,0.189083	0.000293994	0.000492272
3	rs75235972	78851338	NA,T	NA,C	NA,0.87996	NA,0.000934741	NA,0.0131525	NA,0.0253306	0.000293972	0.00049296
3	rs73459265	78681952	NA,T	NA,C	NA,0.867063	NA,-0.00308998	NA,0.0125908	NA,0.0935922	0.000293922	0.000492252
3	rs78091872	78682214	NA,A	NA,G	NA,0.867063	NA,-0.00308998	NA,0.0125908	NA,0.0935922	0.000293922	0.000492252
3	rs79686552	78682208	NA,T	NA,C	NA,0.867063	NA,-0.00308998	NA,0.0125908	NA,0.0935922	0.000293922	0.000492252
3	rs2289693	79215311	NA,C	NA,A	NA,0.481151	NA,-0.000439796	NA,0.00855543	NA,0.0181803	0.000293757	0.000492769
3	rs3784534	79296737	NA,A	NA,G	NA,0.934524	NA,-0.00562781	NA,0.0172809	NA,0.128032	0.000293734	0.000492074
3	rs79345755	78959117	NA,C	NA,T	NA,0.644841	NA,0.00535105	NA,0.00893234	NA,0.260325	0.000293614	0.000491437
3	rs73459268	78682586	NA,T	NA,G	NA,0.867063	NA,-0.00300098	NA,0.0125908	NA,0.0906511	0.000293419	0.000491419
3	rs80180708	79262316	NA,A	NA,C	NA,0.838294	NA,0.00168585	NA,0.0116103	NA,0.0532775	0.00029334	0.000491503
3	rs16970187	79177460	G,G	C,C	0.946322,0.90377	0.0155576,0.0202232	0.00877248,0.014495	1.11832,0.787916	0.000293205	0.000466534
3	rs4887110	79077373	NA,A	NA,C	NA,0.641865	NA,0.00487191	NA,0.00891575	NA,0.233019	0.000293132	0.000490525
3	rs112264133	78758920	NA,T	NA,A	NA,0.918651	NA,0.00683937	NA,0.0156369	NA,0.179253	0.000293121	0.000491391
3	rs77806775	78715136	NA,T	NA,G	NA,0.929563	NA,-0.00169339	NA,0.0167057	NA,0.0365617	0.00029303	0.000491018
3	rs73459270	78683813	NA,T	NA,C	NA,0.867063	NA,-0.00292235	NA,0.0125908	NA,0.0880654	0.000292988	0.000490703
3	rs8039600	78990300	A,A	G,G	0.7833,0.472222	-0.0146306,-0.022348	0.00479895,0.00856258	2.63861,2.0431	0.000292916	0.000472346
3	rs78247130	79212406	NA,C	NA,A	NA,0.866071	NA,0.00274146	NA,0.0125513	NA,0.0824412	0.000292835	0.000491458
3	rs28700877	79070257	NA,T	NA,C	NA,0.639881	NA,0.00460009	NA,0.00890493	NA,0.217921	0.000292448	0.000489409
3	rs2289690	79215120	NA,T	NA,C	NA,0.865079	NA,0.00259311	NA,0.0125123	NA,0.0778882	0.000292442	0.000490824
3	rs75374350	79146349	NA,C	NA,T	NA,0.862103	NA,-0.00352909	NA,0.0123978	NA,0.110189	0.000292418	0.000489397
3	rs12906977	79031329	A,A	C,C	0.260437,0.875992	0.0185194,0.0270352	0.00450506,0.0129696	4.4042,1.43045	0.0002923	0.000466811
3	rs117336260	79079722	NA,T	NA,C	NA,0.929563	NA,0.00120624	NA,0.0167057	NA,0.0257469	0.000292273	0.000489575
3	rs11072809	79116893	NA,A	NA,C	NA,0.952381	NA,-0.0055949	NA,0.0200728	NA,0.107654	0.00029221	0.000489543
3	rs78880694	78833584	NA,A	NA,G	NA,0.947421	NA,-0.00230552	NA,0.0191524	NA,0.043743	0.000292209	0.000489605
3	rs200098670	79015438	NA,G	NA,A	NA,0.661706	NA,0.00475753	NA,0.0090349	NA,0.222943	0.000292083	0.000488696
3	rs16969840	78712985	NA,G	NA,A	NA,0.928571	NA,-0.00137284	NA,0.0165981	NA,0.0296151	0.000291974	0.000489261
3	rs76106349	79057362	NA,T	NA,C	NA,0.643849	NA,0.00458644	NA,0.00892676	NA,0.216524	0.000291963	0.000488593
3	rs118041806	78713345	NA,T	NA,G	NA,0.928571	NA,-0.00136864	NA,0.0165981	NA,0.0295216	0.000291957	0.000489234
3	rs11637127	78821758	NA,G	NA,C	NA,0.052579	NA,0.00217532	NA,0.0191525	NA,0.0411631	0.000291773	0.000488878
3	rs57947079	78716386	NA,T	NA,C	NA,0.877976	NA,-0.00181771	NA,0.0130599	NA,0.0509488	0.000291744	0.000488918
3	rs11638335	78682436	NA,A	NA,G	NA,0.921627	NA,-0.00375456	NA,0.0159053	NA,0.089702	0.000291703	0.00048836
3	rs117960007	79155622	T,NA	C,NA	0.956262,NA	-0.0147495,NA	0.00966771,NA	0.89586,NA	0.000291629	0.000489345
3	rs76283091	79070226	NA,G	NA,A	NA,0.637897	NA,0.00444822	NA,0.0088943	NA,0.209722	0.000291595	0.000488015
3	rs2568495	78720201	NA,G	NA,C	NA,0.806548	NA,-0.000608626	NA,0.0108218	NA,0.0199283	0.000291568	0.000488595
3	rs76639159	78803994	NA,A	NA,G	NA,0.944444	NA,-5.11254e-05	NA,0.0186617	NA,0.000950352	0.000291526	0.00048848
3	rs147356617	79205259	NA,G	NA,T	NA,0.977182	NA,0.00758417	NA,0.0286274	NA,0.101788	0.000291346	0.000488316
3	rs142664893	78795778	NA,A	NA,C	NA,0.918651	NA,0.00640388	NA,0.0156369	NA,0.166122	0.000291312	0.000488343
3	rs76893083	79218828	NA,A	NA,G	NA,0.853175	NA,-0.00389036	NA,0.0120777	NA,0.126465	0.000291213	0.000487683
3	rs75190569	79082970	NA,T	NA,C	NA,0.641865	NA,0.00460684	NA,0.00891575	NA,0.217986	0.000291208	0.00048739
3	rs139532585	78999458	NA,T	NA,C	NA,0.964286	NA,0.00469416	NA,0.0230345	NA,0.0764871	0.000291189	0.000487976
3	rs113198676	79171707	A,A	G,G	0.94831,0.901786	0.0150221,0.0202811	0.00893021,0.0143636	1.03368,0.801463	0.000291103	0.00046444
3	rs894785	79214868	NA,G	NA,T	NA,0.480159	NA,-9.77741e-05	NA,0.00855609	NA,0.00397787	0.000291067	0.000488184
3	rs1077187	79071442	NA,A	NA,G	NA,0.640873	NA,0.00440736	NA,0.00891032	NA,0.207008	0.000290999	0.000487047
3	rs73465003	78890829	NA,T	NA,C	NA,0.680556	NA,0.00774829	NA,0.00916798	NA,0.400085	0.000290791	0.000487153
3	rs74405922	79066581	NA,A	NA,G	NA,0.643849	NA,0.00444032	NA,0.00892676	NA,0.208383	0.000290722	0.000486576
3	rs74951737	78712957	NA,T	NA,G	NA,0.891865	NA,-0.00178099	NA,0.0137648	NA,0.0471828	0.000290616	0.000487029
3	rs59017738	79081702	NA,C	NA,G	NA,0.929563	NA,0.000738861	NA,0.0167057	NA,0.0155975	0.000290555	0.000486724
3	rs78690169	79079749	NA,C	NA,T	NA,0.641865	NA,0.00450795	NA,0.00891575	NA,0.21245	0.000290552	0.000486325
3	rs2869878	79080797	NA,A	NA,G	NA,0.641865	NA,0.00450795	NA,0.00891575	NA,0.21245	0.000290552	0.000486325
3	rs116890910	78982575	NA,A	NA,G	NA,0.963294	NA,0.000246859	NA,0.0227328	NA,0.0037792	0.000290525	0.000487164
3	rs59843175	78628635	NA,G	NA,T	NA,0.858135	NA,0.00312577	NA,0.0122515	NA,0.0976604	0.000290359	0.000486174
3	rs117185937	79242096	NA,C	NA,T	NA,0.887897	NA,0.00384445	NA,0.0135492	NA,0.109797	0.000290344	0.000486298
3	rs11631252	78684614	NA,A	NA,G	NA,0.919643	NA,-0.00351197	NA,0.0157247	NA,0.0844578	0.000290328	0.000486111
3	rs117962518	78801397	NA,C	NA,A	NA,0.941468	NA,9.92458e-05	NA,0.0182098	NA,0.00189267	0.000290296	0.0004864
3	rs60960636	79083776	NA,C	NA,T	NA,0.641865	NA,0.00445851	NA,0.00891575	NA,0.209697	0.000290238	0.000485814
3	rs74760983	79081547	NA,T	NA,C	NA,0.641865	NA,0.00445851	NA,0.00891575	NA,0.209697	0.000290238	0.000485814
3	rs150930509	79073495	NA,A	NA,G	NA,0.640873	NA,0.00428406	NA,0.00891032	NA,0.200204	0.0002902	0.000485749
3	rs12906835	79046989	G,G	A,A	0.253479,0.880952	0.0184547,0.0274009	0.00454514,0.0131998	4.30976,1.42128	0.000290115	0.000463228
3	rs138076766	79171543	C,NA	T,NA	0.985089,NA	-0.0285337,NA	0.0163138,NA	1.09538,NA	0.000290087	0.000499723
3	rs7178162	78893335	NA,A	NA,C	NA,0.679563	NA,0.00763346	NA,0.00916045	NA,0.392897	0.000290069	0.000485942
3	rs78262427	78835678	NA,G	NA,A	NA,0.686508	NA,0.00828991	NA,0.0092144	NA,0.433803	0.000289988	0.000485752
3	rs3743056	79090204	NA,A	NA,G	NA,0.882937	NA,0.000818345	NA,0.0132962	NA,0.0218544	0.000289974	0.000486084
3	rs58692708	79064758	NA,T	NA,G	NA,0.652778	NA,0.00429604	NA,0.00897877	NA,0.199064	0.000289972	0.000485343
3	rs3825847	78463486	A,A	G,G	0.951292,0.967262	0.0157014,0.0331823	0.00918509,0.0240217	1.05864,0.776834	0.000289924	0.000498093
3	rs142388412	78572193	NA,T	NA,C	NA,0.972222	NA,0.00606218	NA,0.0260119	NA,0.0884594	0.000289919	0.000485599
3	rs80044045	78434384	NA,G	NA,A	NA,0.770833	NA,-0.00207859	NA,0.0101706	NA,0.0767234	0.000289863	0.00048561
3	rs115782063	78794250	NA,T	NA,A	NA,0.918651	NA,0.00598442	NA,0.0156369	NA,0.153704	0.000289773	0.000485746
3	rs75262975	78943910	NA,A	NA,G	NA,0.967262	NA,0.00515747	NA,0.0240217	NA,0.0809213	0.000289597	0.00048539
3	rs117814241	78652153	NA,A	NA,G	NA,0.977182	NA,-0.00358209	NA,0.0286274	NA,0.0455539	0.000289583	0.000485464
3	rs1875869	78868157	NA,A	NA,T	NA,0.941468	NA,-0.00125434	NA,0.0182098	NA,0.0245301	0.000289566	0.000485195
3	rs1875870	78867720	NA,A	NA,T	NA,0.941468	NA,-0.00125434	NA,0.0182098	NA,0.0245301	0.000289566	0.000485195
3	rs76777764	79148633	NA,T	NA,C	NA,0.867063	NA,-0.00289503	NA,0.0125908	NA,0.0871696	0.000289522	0.000484696
3	rs77792858	79222271	NA,T	NA,C	NA,0.856151	NA,-0.00366244	NA,0.0121808	NA,0.117098	0.000289451	0.000484798
3	rs76539511	79057902	NA,C	NA,T	NA,0.642857	NA,0.0042231	NA,0.00892123	NA,0.196581	0.000289422	0.000484465
3	rs149470839	79162308	NA,A	NA,G	NA,0.865079	NA,-0.00284195	NA,0.0125123	NA,0.0860166	0.000289352	0.000484439
3	rs79399727	79140540	NA,A	NA,C	NA,0.613095	NA,0.0039509	NA,0.00877682	NA,0.185352	0.000289197	0.000483952
3	rs57945790	79064759	NA,G	NA,A	NA,0.652778	NA,0.00414995	NA,0.00897877	NA,0.191154	0.000289117	0.000483962
3	rs73463078	78865104	NA,A	NA,G	NA,0.941468	NA,-0.00109457	NA,0.0182098	NA,0.0213316	0.000289114	0.000484441
3	rs140900869	78569976	NA,A	NA,G	NA,0.989087	NA,-0.00762137	NA,0.0411453	NA,0.0690265	0.000289064	0.0004844
3	rs145896377	79148850	NA,T	NA,C	NA,0.610119	NA,0.00377001	NA,0.00876455	NA,0.175815	0.00028888	0.000483474
3	rs73463095	78884868	NA,A	NA,T	NA,0.941468	NA,-0.00099901	NA,0.0182098	NA,0.019429	0.000288854	0.000484008
3	rs146274677	78602545	NA,T	NA,C	NA,0.980159	NA,-0.00584855	NA,0.0306528	NA,0.0712549	0.000288798	0.000484099
3	rs2277548	79082108	NA,T	NA,C	NA,0.641865	NA,0.00421139	NA,0.00891575	NA,0.196083	0.000288789	0.000483468
3	rs74936331	79156454	NA,T	NA,C	NA,0.866071	NA,-0.00271372	NA,0.0125513	NA,0.0815378	0.000288782	0.000483507
3	rs117688007	78405619	A,NA	T,NA	0.967197,NA	0.0166502,NA	0.0111,NA	0.874157,NA	0.00028864	0.000478911
3	rs149201087	79139849	NA,C	NA,T	NA,0.612103	NA,0.00380167	NA,0.00877269	NA,0.177336	0.000288627	0.00048305
3	rs28419124	79079665	NA,T	NA,C	NA,0.929563	NA,7.86229e-05	NA,0.0167057	NA,0.00163389	0.000288492	0.000483308
3	rs8041974	79096427	NA,A	NA,G	NA,0.882937	NA,0.000427745	NA,0.0132962	NA,0.0112912	0.000288483	0.000483567
3	rs11629786	79295619	C,NA	T,NA	0.097416,NA	0.00783362,NA	0.00666777,NA	0.619689,NA	0.000288362	0.00047886
3	rs16969846	78729739	NA,G	NA,A	NA,0.910714	NA,0.000345301	NA,0.0149907	NA,0.00805534	0.000288306	0.000483078
3	rs7183983	78886902	NA,T	NA,C	NA,0.941468	NA,-0.000738431	NA,0.0182098	NA,0.0142801	0.000288182	0.000482888
3	rs77058612	78838745	NA,T	NA,C	NA,0.792659	NA,0.00701422	NA,0.0105443	NA,0.295924	0.00028818	0.000482933
3	rs2289694	79217606	NA,A	NA,G	NA,0.861111	NA,-0.00326295	NA,0.0123606	NA,0.101387	0.000288179	0.000482701
3	rs190901152	78999553	NA,A	NA,G	NA,0.987103	NA,0.00696798	NA,0.0378862	NA,0.0685029	0.000288156	0.000482718
3	rs118056078	79194801	NA,C	NA,A	NA,0.951389	NA,0.00416662	NA,0.0198773	NA,0.0788516	0.000288128	0.000482862
3	rs7402463	79201236	NA,A	NA,T	NA,0.611111	NA,0.000678709	NA,0.0087686	NA,0.0276566	0.000288031	0.000483371
3	rs7179397	78688729	NA,C	NA,T	NA,0.868056	NA,-0.00183813	NA,0.0126309	NA,0.0534028	0.00028801	0.000482473
3	rs145747371	79243153	NA,T	NA,C	NA,0.963294	NA,-0.00458304	NA,0.0227328	NA,0.0756039	0.000287912	0.000482696
3	rs142351001	79070190	NA,T	NA,C	NA,0.630952	NA,0.000684573	NA,0.00885857	NA,0.0276109	0.000287875	0.000482913
3	rs75363638	79148478	NA,C	NA,T	NA,0.610119	NA,0.00357268	NA,0.00876455	NA,0.165232	0.000287845	0.000481823
3	rs117829433	79200609	NA,T	NA,A	NA,0.613095	NA,0.000679346	NA,0.00877682	NA,0.0276566	0.000287768	0.000482899
3	rs76859680	78820468	NA,G	NA,A	NA,0.992063	NA,0.0113101	NA,0.0481747	NA,0.0891701	0.000287765	0.000482409
3	rs145368744	78952465	NA,T	NA,C	NA,0.965278	NA,0.00385063	NA,0.0233493	NA,0.0609745	0.000287734	0.000482264
3	rs7177895	78688611	NA,T	NA,C	NA,0.868056	NA,-0.00174663	NA,0.0126309	NA,0.0506015	0.000287699	0.000481959
3	rs75124555	79150090	NA,C	NA,T	NA,0.865079	NA,-0.00247285	NA,0.0125123	NA,0.0740019	0.00028766	0.000481669
3	rs76274544	79222504	NA,A	NA,G	NA,0.857143	NA,-0.0032006	NA,0.0122159	NA,0.100552	0.000287606	0.00048176
3	rs79951170	79200094	NA,G	NA,A	NA,0.611111	NA,0.000775746	NA,0.0087686	NA,0.0317486	0.000287559	0.000482538
3	rs16970248	79200472	NA,C	NA,T	NA,0.611111	NA,0.000775746	NA,0.0087686	NA,0.0317486	0.000287559	0.000482538
3	rs72740955	78849779	T,T	C,C	0.626243,0.973214	0.0214309,-0.00778871	0.00408671,0.0264757	6.80385,0.11429	0.000287464	0.000437405
3	rs73461513	78704930	NA,G	NA,C	NA,0.867063	NA,-0.00177424	NA,0.0125908	NA,0.0516177	0.00028746	0.000481568
3	rs77218429	79199939	NA,G	NA,A	NA,0.611111	NA,0.000824271	NA,0.0087686	NA,0.033808	0.000287336	0.000482142
3	rs899997	79019578	T,T	G,G	0.253479,0.527778	0.0184114,0.019628	0.00454514,0.00856258	4.29202,1.65979	0.000287313	0.000457093
3	rs117740268	79173292	NA,G	NA,A	NA,0.97619	NA,-0.00359774	NA,0.0280389	NA,0.0467713	0.000287255	0.000481406
3	rs73463090	78867283	NA,C	NA,T	NA,0.935516	NA,-0.0011054	NA,0.0174041	NA,0.0225703	0.0002872	0.000481275
3	rs117900587	78779227	NA,A	NA,G	NA,0.921627	NA,0.00524706	NA,0.0159053	NA,0.1299	0.000287178	0.000481374
3	rs138831201	78776152	NA,A	NA,G	NA,0.921627	NA,0.00524706	NA,0.0159053	NA,0.1299	0.000287178	0.000481374
3	rs1075965	79199526	NA,C	NA,A	NA,0.611111	NA,0.000872801	NA,0.0087686	NA,0.0358763	0.00028712	0.00048176
3	rs193232460	78767322	NA,A	NA,G	NA,0.921627	NA,0.00519299	NA,0.0159053	NA,0.128397	0.000287048	0.000481154
3	rs139198381	78728713	NA,C	NA,T	NA,0.988095	NA,0.00132227	NA,0.0394133	NA,0.0117814	0.000286978	0.000480811
3	rs78725347	78583669	NA,A	NA,G	NA,0.945437	NA,0.00215938	NA,0.0188207	NA,0.0416007	0.000286918	0.000480706
3	rs16969845	78720770	NA,T	NA,C	NA,0.929563	NA,0.000261092	NA,0.0167057	NA,0.00544951	0.000286898	0.000480773
3	rs7163480	78887171	NA,C	NA,T	NA,0.941468	NA,-0.000158322	NA,0.0182098	NA,0.0030232	0.000286882	0.000480723
3	rs1564500	79099496	NA,C	NA,A	NA,0.882937	NA,-8.52237e-05	NA,0.0132962	NA,0.00222672	0.000286876	0.000480852
3	rs140829446	78934181	NA,A	NA,T	NA,0.980159	NA,0.00407088	NA,0.0306528	NA,0.0484942	0.000286858	0.0004807
3	rs143273705	78443020	NA,A	NA,G	NA,0.964286	NA,0.00309661	NA,0.0230345	NA,0.0491194	0.000286788	0.000480453
3	rs144307856	78710148	NA,C	NA,A	NA,0.957341	NA,-0.000962036	NA,0.0211527	NA,0.0160472	0.000286786	0.000480468
3	rs58257692	79150871	NA,C	NA,T	NA,0.610119	NA,0.00333106	NA,0.00876455	NA,0.152489	0.00028676	0.00048011
3	rs7402487	79150195	NA,T	NA,G	NA,0.610119	NA,0.00333106	NA,0.00876455	NA,0.152489	0.00028676	0.00048011
3	rs4887105	79068716	NA,C	NA,T	NA,0.642857	NA,0.00368427	NA,0.00892123	NA,0.167732	0.000286751	0.000480189
3	rs117086673	78799221	NA,G	NA,A	NA,0.918651	NA,0.00491809	NA,0.0156369	NA,0.123131	0.000286734	0.000480613
3	rs80021936	78747055	NA,G	NA,A	NA,0.916667	NA,0.00469249	NA,0.0154664	NA,0.118282	0.000286716	0.000480573
3	rs74793099	79196010	NA,T	NA,C	NA,0.611111	NA,0.000969876	NA,0.0087686	NA,0.0400398	0.000286713	0.000481036
3	rs73461510	78702912	NA,G	NA,T	NA,0.866071	NA,-0.00151515	NA,0.0125513	NA,0.043872	0.000286675	0.000480283
3	rs142611473	79162866	NA,G	NA,T	NA,0.611111	NA,0.0033326	NA,0.0087686	NA,0.152489	0.000286605	0.000479865
3	rs150840955	79070193	NA,T	NA,C	NA,0.630952	NA,0.000976	NA,0.00885857	NA,0.0398766	0.000286598	0.000480683
3	rs150795991	78951330	NA,C	NA,T	NA,0.965278	NA,0.00314611	NA,0.0233493	NA,0.0492378	0.000286578	0.000480317
3	rs147552423	78781312	NA,A	NA,G	NA,0.921627	NA,0.00498213	NA,0.0159053	NA,0.122571	0.000286571	0.000480345
3	rs28691842	79094196	G,G	A,A	0.672962,0.667659	-0.0134485,-0.0166517	0.00421449,0.00907473	2.84841,1.17709	0.000286547	0.000460996
3	rs7169068	79094069	C,C	G,G	0.672962,0.667659	-0.0134485,-0.0166517	0.00421449,0.00907473	2.84841,1.17709	0.000286547	0.000460996
3	rs8035749	78697463	NA,C	NA,T	NA,0.866071	NA,-0.00152597	NA,0.0125513	NA,0.0442003	0.000286495	0.00047997
3	rs10519205	78878791	NA,C	NA,T	NA,0.940476	NA,5.22191e-05	NA,0.0180669	NA,0.0010027	0.000286451	0.000480004
3	rs73465097	78929894	NA,A	NA,G	NA,0.946429	NA,-0.00225754	NA,0.0189842	NA,0.0431876	0.000286429	0.000479878
3	rs1968582	79215820	NA,G	NA,A	NA,0.478175	NA,0.000729881	NA,0.00855751	NA,0.0305702	0.000286421	0.000480236
3	rs75130740	79162106	NA,C	NA,T	NA,0.611111	NA,0.00328328	NA,0.0087686	NA,0.149918	0.000286415	0.000479567
3	rs55758640	78864144	NA,C	NA,G	NA,0.941468	NA,0.000101176	NA,0.0182098	NA,0.00192956	0.000286388	0.000479901
3	rs58432603	78799392	NA,A	NA,G	NA,0.921627	NA,0.00489512	NA,0.0159053	NA,0.120182	0.000286388	0.000480034
3	rs146662463	79058974	NA,A	NA,G	NA,0.934524	NA,0.000252628	NA,0.0172809	NA,0.00509529	0.000286357	0.000479896
3	rs7171615	79163022	NA,T	NA,C	NA,0.388889	NA,-0.00323223	NA,0.0087686	NA,0.147266	0.000286227	0.000479274
3	rs8043214	78878334	NA,G	NA,C	NA,0.941468	NA,0.00021056	NA,0.0182098	NA,0.00402528	0.000286196	0.000479581
3	rs16969996	78953397	NA,T	NA,C	NA,0.920635	NA,-0.00563926	NA,0.0158141	NA,0.141828	0.000286127	0.000479292
3	rs2656057	78723082	NA,T	NA,C	NA,0.806548	NA,0.000664965	NA,0.0108218	NA,0.0218178	0.000286122	0.000479488
3	rs76584450	78793085	NA,A	NA,C	NA,0.921627	NA,0.00473408	NA,0.0159053	NA,0.115784	0.000286069	0.000479494
3	rs141609018	78877532	NA,G	NA,C	NA,0.941468	NA,0.000304433	NA,0.0182098	NA,0.00583182	0.000286038	0.000479319
3	rs58105551	79194948	NA,G	NA,A	NA,0.611111	NA,0.00116408	NA,0.0087686	NA,0.0484749	0.000285995	0.00047975
3	rs7172878	78688344	NA,T	NA,C	NA,0.868056	NA,-0.00110101	NA,0.0126309	NA,0.031266	0.000285894	0.000478996
3	rs77182653	78726577	NA,A	NA,G	NA,0.901786	NA,0.00235683	NA,0.0143636	NA,0.0606478	0.000285869	0.000479072
3	rs16969858	78738780	NA,T	NA,C	NA,0.918651	NA,0.00448821	NA,0.0156369	NA,0.111207	0.000285858	0.000479129
3	rs76818114	79088381	NA,A	NA,G	NA,0.882937	NA,-0.000516049	NA,0.0132962	NA,0.0136581	0.000285831	0.000479082
3	rs7172999	78688204	NA,T	NA,G	NA,0.868056	NA,-0.00105137	NA,0.0126309	NA,0.02981	0.000285783	0.000478816
3	rs191734094	78900081	NA,T	NA,C	NA,0.991071	NA,-0.000673302	NA,0.0454422	NA,0.00516462	0.000285737	0.000478813
3	rs61185638	78700193	NA,C	NA,G	NA,0.867063	NA,-0.00111878	NA,0.0125908	NA,0.0318929	0.000285707	0.000478693
3	rs77231847	78749779	NA,T	NA,A	NA,0.916667	NA,0.00418499	NA,0.0154664	NA,0.104186	0.000285697	0.000478849
3	rs77666045	78894950	NA,A	NA,G	NA,0.941468	NA,0.000567756	NA,0.0182098	NA,0.0109388	0.000285633	0.000478646
3	rs75390244	78748821	NA,G	NA,A	NA,0.916667	NA,0.00413161	NA,0.0154664	NA,0.102722	0.000285606	0.000478695
3	rs112124684	78722600	NA,A	NA,G	NA,0.887897	NA,0.00259213	NA,0.0135492	NA,0.0714604	0.000285592	0.000478617
3	rs2005217	78414128	NA,A	NA,C	NA,0.769841	NA,-0.00105951	NA,0.0101552	NA,0.0376751	0.000285577	0.000478544
3	rs80077971	78721778	NA,G	NA,C	NA,0.887897	NA,0.0025836	NA,0.0135492	NA,0.071208	0.000285576	0.00047859
3	rs80007530	78702167	NA,T	NA,G	NA,0.868056	NA,-0.00103266	NA,0.0126309	NA,0.0292626	0.000285515	0.000478375
3	rs4886587	79026822	A,A	T,T	0.585487,0.614087	0.0171046,0.0109365	0.00401339,0.00878099	4.69313,0.671708	0.000285483	0.00043649
3	rs3825849	78689669	NA,A	NA,G	NA,0.867063	NA,-0.000911469	NA,0.0125908	NA,0.0258152	0.000285471	0.000478302
3	rs3743087	78689449	NA,G	NA,C	NA,0.920635	NA,-0.00160795	NA,0.0158141	NA,0.0366787	0.000285439	0.000478173
3	rs12592959	79229251	NA,A	NA,G	NA,0.855159	NA,-0.000179241	NA,0.012146	NA,0.00514377	0.000285428	0.000478487
3	rs2921120	79073833	NA,C	NA,T	NA,0.929563	NA,-0.00137405	NA,0.0167057	NA,0.0294449	0.000285421	0.000478246
3	rs73459290	78692056	NA,T	NA,C	NA,0.867063	NA,-0.00095011	NA,0.0125908	NA,0.0269422	0.000285409	0.000478198
3	rs77495006	78965031	NA,G	NA,A	NA,0.637897	NA,0.0013408	NA,0.0088943	NA,0.0554315	0.00028537	0.000478451
3	rs16970296	79230092	NA,G	NA,A	NA,0.855159	NA,-0.00022404	NA,0.012146	NA,0.00643884	0.000285328	0.000478309
3	rs74751255	79136158	NA,A	NA,G	NA,0.613095	NA,0.00297366	NA,0.00877682	NA,0.133858	0.000285304	0.000477849
3	rs16970216	79192416	NA,C	NA,A	NA,0.611111	NA,0.00141477	NA,0.0087686	NA,0.0595724	0.000285258	0.000478409
3	rs16970215	79192318	NA,T	NA,C	NA,0.611111	NA,0.00141477	NA,0.0087686	NA,0.0595724	0.000285258	0.000478409
3	rs74481317	79222856	NA,A	NA,G	NA,0.856151	NA,-0.0021891	NA,0.0121808	NA,0.0668297	0.000285241	0.000477905
3	rs76789131	78461278	NA,C	NA,T	NA,0.96627	NA,0.00197775	NA,0.023678	NA,0.0299171	0.000285214	0.000477945
3	rs75910069	79136856	NA,T	NA,G	NA,0.613095	NA,0.00292461	NA,0.00877682	NA,0.131374	0.000285181	0.000477665
3	rs78388917	78754575	NA,C	NA,T	NA,0.916667	NA,0.00383847	NA,0.0154664	NA,0.0947475	0.000285163	0.000477942
3	rs11639347	79024350	T,T	C,C	0.589463,0.626984	0.0173569,0.0110255	0.00401916,0.00883916	4.8039,0.673111	0.00028509	0.000437094
3	rs75384806	79167146	NA,G	NA,A	NA,0.611111	NA,0.00283964	NA,0.0087686	NA,0.127228	0.000285078	0.000477514
3	rs79865321	78695132	NA,G	NA,A	NA,0.918651	NA,-0.00148465	NA,0.0156369	NA,0.0341595	0.000285068	0.000477589
3	rs57210923	79161867	NA,A	NA,G	NA,0.953373	NA,-0.00306366	NA,0.0202746	NA,0.0555715	0.000285051	0.000477608
3	rs28654165	78690026	NA,C	NA,G	NA,0.867063	NA,-0.000726688	NA,0.0125908	NA,0.0204629	0.000285028	0.000477583
3	rs77209293	78392362	NA,C	NA,G	NA,0.992063	NA,-0.00749465	NA,0.0481747	NA,0.0573125	0.000284992	0.000477613
3	rs79435848	79167320	NA,T	NA,C	NA,0.611111	NA,0.00279037	NA,0.0087686	NA,0.124756	0.000284971	0.000477355
3	rs76678365	78886893	NA,A	NA,G	NA,0.941468	NA,0.00113937	NA,0.0182098	NA,0.0222262	0.000284942	0.0004775
3	rs76175644	78746118	NA,G	NA,T	NA,0.916667	NA,0.00153827	NA,0.0154664	NA,0.0358472	0.000284904	0.00047743
3	rs74525211	79231059	NA,T	NA,C	NA,0.855159	NA,-0.000492741	NA,0.012146	NA,0.0142861	0.000284886	0.000477535
3	rs138184754	78854261	NA,A	NA,C	NA,0.992063	NA,0.000648479	NA,0.0481747	NA,0.00468955	0.000284876	0.000477375
3	rs76121039	79168729	NA,C	NA,G	NA,0.611111	NA,0.00274111	NA,0.0087686	NA,0.122294	0.000284872	0.000477209
3	rs11855783	78779933	NA,G	NA,A	NA,0.919643	NA,0.0037051	NA,0.0157247	NA,0.0895225	0.000284866	0.000477441
3	rs77826529	78708555	NA,T	NA,C	NA,0.917659	NA,-0.00130184	NA,0.0155508	NA,0.0299867	0.000284864	0.000477259
3	rs3803545	79184448	NA,T	NA,G	NA,0.611111	NA,0.00160535	NA,0.0087686	NA,0.068168	0.00028484	0.000477628
3	rs58807257	79191209	NA,T	NA,C	NA,0.611111	NA,0.00160535	NA,0.0087686	NA,0.068168	0.00028484	0.000477628
3	rs12591571	79227111	NA,C	NA,A	NA,0.855159	NA,-0.000449628	NA,0.012146	NA,0.0130178	0.00028483	0.000477444
3	rs144837936	78981833	NA,A	NA,G	NA,0.94246	NA,-0.00360349	NA,0.0183564	NA,0.0734672	0.000284826	0.000477309
3	rs76517646	78721495	NA,A	NA,G	NA,0.887897	NA,0.00209524	NA,0.0135492	NA,0.056948	0.000284824	0.000477331
3	rs10450964	78789191	NA,A	NA,G	NA,0.919643	NA,0.00363865	NA,0.0157247	NA,0.0877748	0.000284797	0.000477323
3	rs11630315	78695911	NA,C	NA,A	NA,0.918651	NA,-0.0012455	NA,0.0156369	NA,0.0284854	0.000284797	0.000477168
3	rs76009179	78727864	NA,G	NA,A	NA,0.929563	NA,0.00167324	NA,0.0167057	NA,0.0361095	0.000284795	0.000477267
3	rs116926173	79156101	NA,T	NA,C	NA,0.959325	NA,-0.00341565	NA,0.0216401	NA,0.0581987	0.000284794	0.000477207
3	rs77156427	78703944	NA,C	NA,T	NA,0.921627	NA,0.000815122	NA,0.0159053	NA,0.0181236	0.000284791	0.000477425
3	rs77524213	79167830	NA,A	NA,G	NA,0.611111	NA,0.00269185	NA,0.0087686	NA,0.119842	0.000284781	0.000477077
3	rs79348124	79136879	NA,T	NA,A	NA,0.613095	NA,0.00272843	NA,0.00877682	NA,0.121535	0.000284774	0.000477065
3	rs3813565	79019610	T,T	G,G	0.593439,0.628968	0.0177918,0.0108194	0.00402521,0.00884878	5.00585,0.65474	0.000284773	0.000438174
3	rs76884299	78713288	NA,T	NA,C	NA,0.926587	NA,8.21627e-05	NA,0.0163898	NA,0.00174058	0.000284767	0.000477223
3	rs185108893	78901921	NA,T	NA,C	NA,0.941468	NA,0.00133918	NA,0.0182098	NA,0.0262374	0.00028476	0.0004772
3	rs76624999	79190690	NA,C	NA,T	NA,0.611111	NA,0.00165423	NA,0.0087686	NA,0.0703948	0.000284752	0.000477461
3	rs79697364	79190639	NA,A	NA,G	NA,0.611111	NA,0.00165423	NA,0.0087686	NA,0.0703948	0.000284752	0.000477461
3	rs190172459	78702652	NA,T	NA,C	NA,0.921627	NA,0.000764831	NA,0.0159053	NA,0.0169842	0.000284743	0.000477337
3	rs3743085	78689383	NA,T	NA,C	NA,0.920635	NA,-0.00102076	NA,0.0158141	NA,0.022947	0.000284723	0.000477054
3	rs79680745	78914397	NA,T	NA,G	NA,0.816468	NA,0.00412316	NA,0.0110428	NA,0.149437	0.000284723	0.000477227
3	rs78870290	78790841	NA,G	NA,A	NA,0.916667	NA,0.00343168	NA,0.0154664	NA,0.0838582	0.000284703	0.000477157
3	rs6495342	79133038	NA,T	NA,C	NA,0.613095	NA,0.0026794	NA,0.00877682	NA,0.1191	0.000284692	0.000476948
3	rs78029710	79186836	NA,T	NA,C	NA,0.611111	NA,0.00170311	NA,0.0087686	NA,0.072631	0.000284672	0.000477307
3	rs181427460	78702665	NA,G	NA,A	NA,0.921627	NA,0.000669161	NA,0.0159053	NA,0.0148243	0.000284659	0.000477182
3	rs73470384	79216385	NA,G	NA,C	NA,0.500992	NA,0.00219622	NA,0.00854937	NA,0.0983968	0.000284658	0.000476998
3	rs4778952	79183305	NA,C	NA,T	NA,0.611111	NA,0.00171262	NA,0.0087686	NA,0.0730673	0.000284658	0.000477279
3	rs75470656	78813440	NA,A	NA,G	NA,0.938492	NA,-0.000197648	NA,0.0177919	NA,0.0038665	0.000284657	0.00047711
3	rs146211306	78375562	NA,G	NA,C	NA,0.975198	NA,0.0028978	NA,0.0274863	NA,0.0380869	0.000284639	0.000476988
3	rs79000453	78868075	NA,G	NA,A	NA,0.941468	NA,0.00149816	NA,0.0182098	NA,0.0294532	0.000284638	0.000476999
3	rs76730098	79185464	NA,T	NA,G	NA,0.611111	NA,0.001752	NA,0.0087686	NA,0.0748765	0.000284601	0.000477167
3	rs73465024	78913866	NA,G	NA,A	NA,0.939484	NA,0.00303755	NA,0.0179277	NA,0.0627552	0.0002846	0.000476979
3	rs146990002	78888209	NA,C	NA,T	NA,0.991071	NA,0.00196472	NA,0.0454422	NA,0.0152415	0.0002846	0.000476934
3	rs4778659	79183204	NA,G	NA,A	NA,0.611111	NA,0.00176178	NA,0.0087686	NA,0.0753272	0.000284587	0.000477141
3	rs16970103	79081412	NA,A	NA,G	NA,0.876984	NA,-0.00124381	NA,0.0130145	NA,0.0343932	0.000284576	0.000476958
3	rs147214991	78466451	NA,T	NA,C	NA,0.96627	NA,0.00139831	NA,0.023678	NA,0.0209489	0.000284573	0.000476887
3	rs11630269	78695769	NA,T	NA,C	NA,0.920635	NA,-0.000823962	NA,0.0158141	NA,0.0184321	0.000284563	0.000476812
3	rs79568103	78875562	NA,G	NA,A	NA,0.941468	NA,0.00320698	NA,0.0182098	NA,0.0653979	0.000284563	0.000476911
3	rs141931673	79137670	NA,A	NA,G	NA,0.613095	NA,0.00258626	NA,0.00877682	NA,0.114499	0.000284559	0.000476765
3	rs146949935	78695424	NA,C	NA,G	NA,0.918651	NA,-0.000958362	NA,0.0156369	NA,0.0217603	0.000284551	0.000476796
3	rs16970207	79186584	NA,C	NA,T	NA,0.611111	NA,0.00180089	NA,0.0087686	NA,0.0771314	0.000284537	0.00047704
3	rs184941255	78727814	NA,G	NA,T	NA,0.987103	NA,0.00571995	NA,0.0378862	NA,0.0555205	0.000284532	0.00047681
3	rs112848882	78730526	NA,A	NA,G	NA,0.930556	NA,0.00214028	NA,0.0168156	NA,0.0463758	0.000284517	0.000476805
3	rs12593083	79196637	NA,C	NA,T	NA,0.862103	NA,-4.59156e-05	NA,0.0123978	NA,0.00128523	0.000284508	0.000476932
3	rs4778627	79172276	NA,G	NA,A	NA,0.611111	NA,0.00249978	NA,0.0087686	NA,0.110373	0.000284504	0.000476693
3	rs141748182	78874703	NA,A	NA,G	NA,0.941468	NA,0.00305084	NA,0.0182098	NA,0.0620078	0.000284476	0.000476762
3	rs113746795	78727393	NA,T	NA,C	NA,0.930556	NA,0.00339503	NA,0.0168156	NA,0.0757222	0.000284474	0.000476755
3	rs117586689	79156768	NA,C	NA,G	NA,0.953373	NA,-0.00392575	NA,0.0202746	NA,0.0723901	0.000284456	0.000476673
3	rs117132108	78747183	NA,C	NA,A	NA,0.916667	NA,0.00307037	NA,0.0154664	NA,0.0743586	0.000284443	0.00047671
3	rs76022249	79181639	NA,C	NA,A	NA,0.611111	NA,0.00190929	NA,0.0087686	NA,0.0821638	0.000284425	0.000476807
3	rs75268049	79180123	NA,G	NA,C	NA,0.611111	NA,0.00190929	NA,0.0087686	NA,0.0821638	0.000284425	0.000476807
3	rs10519214	79181619	NA,C	NA,T	NA,0.611111	NA,0.00190929	NA,0.0087686	NA,0.0821638	0.000284425	0.000476807
3	rs79961164	78707978	NA,G	NA,T	NA,0.919643	NA,-0.00061164	NA,0.0157247	NA,0.0136885	0.000284421	0.000476606
3	rs79304747	79082907	NA,C	NA,T	NA,0.876984	NA,-0.00218926	NA,0.0130145	NA,0.0622754	0.000284414	0.000476622
3	rs77514863	78881671	NA,C	NA,T	NA,0.941468	NA,0.00191245	NA,0.0182098	NA,0.0379352	0.000284412	0.000476629
3	rs4778858	79172011	NA,T	NA,C	NA,0.610119	NA,0.00233795	NA,0.00876455	NA,0.102559	0.000284408	0.000476575
3	rs113389579	78908367	NA,G	NA,A	NA,0.941468	NA,0.00192889	NA,0.0182098	NA,0.0382748	0.000284405	0.000476619
3	rs147925231	79033227	NA,T	NA,C	NA,0.94246	NA,-0.00263775	NA,0.0183564	NA,0.0526937	0.000284399	0.000476585
3	rs74847893	79225025	NA,C	NA,G	NA,0.857143	NA,-0.00094913	NA,0.0122159	NA,0.0277649	0.000284395	0.000476655
3	rs117498479	79084729	NA,T	NA,C	NA,0.880952	NA,-0.00154924	NA,0.0131998	NA,0.0425998	0.000284392	0.000476628
3	rs78835196	79179267	NA,C	NA,A	NA,0.611111	NA,0.00195847	NA,0.0087686	NA,0.0844617	0.000284387	0.000476723
3	rs16970190	79177669	NA,G	NA,T	NA,0.611111	NA,0.00195847	NA,0.0087686	NA,0.0844617	0.000284387	0.000476723
3	rs147994135	78868482	NA,G	NA,T	NA,0.941468	NA,0.0020106	NA,0.0182098	NA,0.0399663	0.000284377	0.000476574
3	rs61009187	79174854	NA,T	NA,C	NA,0.611111	NA,0.0023521	NA,0.0087686	NA,0.103191	0.000284375	0.000476538
3	rs80225953	78708302	NA,C	NA,T	NA,0.917659	NA,-0.000606695	NA,0.0155508	NA,0.0137302	0.00028437	0.000476538
3	rs75639061	78789672	NA,G	NA,A	NA,0.916667	NA,0.00290064	NA,0.0154664	NA,0.0699514	0.00028437	0.000476581
3	rs79207506	78785261	NA,C	NA,T	NA,0.916667	NA,0.0022694	NA,0.0154664	NA,0.0538701	0.000284369	0.000476559
3	rs144928882	78702663	NA,T	NA,C	NA,0.921627	NA,0.000143313	NA,0.0159053	NA,0.00313348	0.00028436	0.000476609
3	rs78027264	79178720	NA,T	NA,C	NA,0.611111	NA,0.00200766	NA,0.0087686	NA,0.0867692	0.000284357	0.000476652
3	rs113634084	79179205	NA,C	NA,G	NA,0.611111	NA,0.00200766	NA,0.0087686	NA,0.0867692	0.000284357	0.000476652
3	rs80211243	78732510	NA,A	NA,G	NA,0.916667	NA,0.00230667	NA,0.0154664	NA,0.0548061	0.000284357	0.00047654
3	rs139200248	79159240	NA,C	NA,G	NA,0.953373	NA,-0.0042425	NA,0.0202746	NA,0.0787028	0.000284355	0.000476526
3	rs71581741	78909358	NA,G	NA,C	NA,0.941468	NA,0.00270728	NA,0.0182098	NA,0.0546237	0.00028435	0.000476544
3	rs79287998	78716167	NA,A	NA,G	NA,0.930556	NA,0.0026677	NA,0.0168156	NA,0.0585136	0.000284337	0.000476511
3	rs76061647	78704580	NA,C	NA,A	NA,0.921627	NA,4.77661e-05	NA,0.0159053	NA,0.00104189	0.000284336	0.000476555
3	rs76384106	78766208	NA,T	NA,A	NA,0.901786	NA,0.000602738	NA,0.0143636	NA,0.0147854	0.000284335	0.000476514
3	rs11637161	78706391	NA,G	NA,A	NA,0.921627	NA,-0.000333228	NA,0.0159053	NA,0.00732061	0.000284333	0.000476496
3	rs56963875	79175383	NA,T	NA,C	NA,0.611111	NA,0.00225366	NA,0.0087686	NA,0.0984505	0.000284329	0.000476503
3	rs76765649	78705102	NA,G	NA,C	NA,0.921627	NA,-0	NA,0.0159053	NA,-0	0.000284328	0.000476534
3	rs79808443	79082889	NA,A	NA,C	NA,0.876984	NA,-0.00171893	NA,0.0130145	NA,0.0482148	0.000284325	0.000476505
3	rs146119090	79294397	NA,C	NA,A	NA,0.973214	NA,-9.15977e-05	NA,0.0264757	NA,0.0012005	0.000284323	0.000476486
3	rs74742334	79176582	NA,A	NA,G	NA,0.611111	NA,0.00220445	NA,0.0087686	NA,0.096095	0.000284319	0.000476506
3	rs138606522	78982920	NA,A	NA,G	NA,0.963294	NA,-0.00482422	NA,0.0227328	NA,0.0799079	0.000284318	0.000476483
3	rs73461542	78724289	NA,C	NA,A	NA,0.885913	NA,0.00108057	NA,0.0134459	NA,0.0287484	0.000284317	0.000476482
3	rs8024878	78843411	NA,G	NA,C	NA,0.786706	NA,-0.00545735	NA,0.0104354	NA,0.221127	0.000284317	0.000476514
3	rs117207357	78744270	NA,A	NA,G	NA,0.918651	NA,0.0027421	NA,0.0156369	NA,0.0650997	0.000284317	0.00047648
3	rs80153487	79081604	NA,C	NA,T	NA,0.876984	NA,-0.00180449	NA,0.0130145	NA,0.0507442	0.000284316	0.000476484
3	rs113542716	79176756	NA,T	NA,C	NA,0.611111	NA,0.00215525	NA,0.0087686	NA,0.0937491	0.000284316	0.000476522
3	rs7170392	79291395	G,NA	A,NA	0.864811,NA	0.0114658,NA	0.0057824,NA	1.32439,NA	0.00028428	0.000473446
3	rs55676755	78898932	G,G	C,C	0.631213,0.973214	0.0218096,0.0133953	0.00409792,0.0264757	6.989,0.212614	0.000284135	0.00043626
3	rs112727089	78568978	T,NA	C,NA	0.986084,NA	-0.0200525,NA	0.0168779,NA	0.629309,NA	0.000283525	0.000498967
3	rs7163236	78991292	A,A	C,C	0.7833,0.473214	-0.0149556,-0.0221053	0.00479895,0.00856165	2.73742,2.00764	0.000283458	0.000456224
3	rs12907536	79031485	A,A	G,G	0.251491,0.865079	0.018594,0.0259812	0.00455701,0.0125123	4.34701,1.42192	0.000283432	0.000450752
3	rs3743058	79080798	T,T	C,C	0.727634,0.665675	-0.0175348,-0.0150368	0.00444126,0.00906124	4.10374,1.01313	0.000282977	0.000468137
3	rs1383634	79029396	C,C	T,T	0.254473,0.878968	0.0184309,0.0277407	0.00453928,0.0131059	4.30976,1.46485	0.000281491	0.000448262
3	rs2869862	79076885	G,G	A,A	0.727634,0.661706	-0.0173982,-0.0152069	0.00444126,0.0090349	4.04814,1.03457	0.000280933	0.00046466
3	rs11072794	79006582	C,C	T,T	0.253479,0.526786	0.0183679,0.0195269	0.00454514,0.00856165	4.27431,1.64659	0.000280822	0.000446862
3	rs56291665	78548314	T,T	C,C	0.860835,0.902778	0.0138217,0.0201595	0.00571235,0.0144288	1.80865,0.789515	0.000280346	0.000964729
3	rs11639382	79024268	A,A	G,G	0.589463,0.626984	0.0173094,0.0110722	0.00401916,0.00883916	4.78071,0.677079	0.000280226	0.000429842
3	rs7163579	78417394	T,NA	C,NA	0.964215,NA	0.0148478,NA	0.0106439,NA	0.787737,NA	0.000279713	0.000462436
3	rs1825086	79029492	G,G	A,A	0.254473,0.878968	0.0184309,0.0276852	0.00453928,0.0131059	4.30976,1.4603	0.000279546	0.000445186
3	rs1904920	79029587	T,T	C,C	0.254473,0.876984	0.0184309,0.0273874	0.00453928,0.0130145	4.30976,1.45167	0.000279535	0.000445244
3	rs12907432	79031473	C,C	G,G	0.259443,0.875992	0.0184048,0.0268761	0.00451065,0.0129696	4.34701,1.41744	0.000279343	0.000446058
3	rs55781567	78857986	G,G	C,C	0.624254,0.972222	0.0214985,-0.00136446	0.00408236,0.0260119	6.85608,0.0185593	0.000279115	0.000425975
3	rs35583595	79020152	G,G	C,C	0.588469,0.627976	0.017213,0.0110315	0.00401769,0.00884395	4.73681,0.673111	0.000279046	0.000428181
3	rs12913779	79032355	C,C	T,T	0.253479,0.875992	0.0185025,0.0271888	0.00454514,0.0129696	4.32934,1.44307	0.000278406	0.000443214
3	rs7170563	78994094	G,G	A,A	0.780318,0.473214	-0.0147429,-0.0220083	0.00477536,0.00856165	2.69466,1.9934	0.000277619	0.000446533
3	rs41422846	78548078	C,C	T,T	0.860835,0.902778	0.0137812,0.0201595	0.00571235,0.0144288	1.80019,0.789515	0.000277266	0.00095107
3	rs6495318	78992137	C,C	G,G	0.77833,0.475198	-0.0150176,-0.0217126	0.00475997,0.00855989	2.79449,1.95097	0.000276467	0.00044327
3	rs150456070	78407327	C,NA	T,NA	0.989066,NA	-0.00811904,NA	0.0190121,NA	0.17435,NA	0.000276143	0.000470533
3	rs11639166	79023766	C,C	G,G	0.589463,0.627976	0.0173569,0.0107251	0.00401916,0.00884395	4.8039,0.64735	0.000276109	0.000423424
3	rs11639049	79023730	G,G	A,A	0.589463,0.627976	0.0173569,0.0107251	0.00401916,0.00884395	4.8039,0.64735	0.000276109	0.000423424
3	rs111708343	79193833	T,T	C,C	0.94831,0.90377	0.015344,0.0195702	0.00893021,0.014495	1.06672,0.752095	0.00027571	0.000439387
3	rs1948	78917399	G,G	A,A	0.319085,0.481151	-0.00262972,-0.00879844	0.0042417,0.00855543	0.27142,0.51747	0.000275522	0.000425871
3	rs8031692	78545168	A,NA	G,NA	0.028827,NA	-0.0170006,NA	0.0118166,NA	0.823233,NA	0.000275308	0.000489741
3	rs755998	79032469	T,T	C,C	0.253479,0.875992	0.0184547,0.0271888	0.00454514,0.0129696	4.30976,1.44307	0.000275237	0.000438294
3	rs7497235	79014517	A,A	G,G	0.253479,0.526786	0.0184114,0.0194134	0.00454514,0.00856165	4.29202,1.63152	0.000275225	0.000437903
3	rs62011189	79289690	C,NA	T,NA	0.864811,NA	0.0113258,NA	0.0057824,NA	1.29972,NA	0.000274915	0.000457962
3	rs7170552	78994066	C,C	A,A	0.780318,0.473214	-0.0147429,-0.0219621	0.00477536,0.00856165	2.69466,1.98663	0.000274784	0.000442004
3	rs12907207	79031290	A,A	G,G	0.253479,0.875992	0.0186412,0.0267719	0.00454514,0.0129696	4.38641,1.40895	0.000273462	0.000435144
3	rs72625802	78992811	A,A	G,G	0.7833,0.473214	-0.0147209,-0.0220083	0.00479895,0.00856165	2.66588,1.9934	0.000273186	0.000440588
3	rs11637289	78528561	C,NA	A,NA	0.029821,NA	-0.0159092,NA	0.0116239,NA	0.766736,NA	0.000272384	0.000482635
3	rs4887078	79011073	T,T	C,C	0.253479,0.527778	0.0184114,0.019326	0.00454514,0.00856258	4.29202,1.61968	0.000272146	0.000433019
3	rs1383635	79029511	C,C	T,T	0.255467,0.875	0.0184073,0.0269473	0.00453346,0.0129254	4.30976,1.43081	0.000271927	0.000432989
3	rs11633802	79290768	C,NA	T,NA	0.865805,NA	0.0111682,NA	0.00580045,NA	1.26617,NA	0.000270876	0.000451659
3	rs11633284	79288931	A,NA	G,NA	0.865805,NA	0.0111623,NA	0.00580045,NA	1.26515,NA	0.000270516	0.000451061
3	rs4778766	79288961	G,NA	A,NA	0.865805,NA	0.0111623,NA	0.00580045,NA	1.26515,NA	0.000270516	0.000451061
3	rs34225855	79022136	G,G	C,C	0.590457,0.627976	0.0172257,0.0109795	0.00402064,0.00884395	4.73681,0.668713	0.000269814	0.000414476
3	rs62009340	78455012	T,T	C,C	0.951292,0.967262	0.015745,0.0314655	0.00918509,0.0240217	1.06302,0.720703	0.000269413	0.000463034
3	rs75867937	78529494	C,NA	T,NA	0.958251,NA	0.00490729,NA	0.00988495,NA	0.2079,NA	0.000269308	0.000462435
3	rs62014860	79104601	T,T	C,C	0.732604,0.686508	-0.00778611,-0.0186709	0.00446712,0.0092144	1.08971,1.3692	0.000269303	0.000434168
3	rs11639375	79024214	A,A	G,G	0.589463,0.627976	0.0173094,0.0106732	0.00401916,0.00884395	4.78071,0.643027	0.00026896	0.000412684
3	rs7163412	78513656	G,G	A,A	0.822068,0.87996	-0.0110607,0.00153082	0.00516962,0.0131525	1.48957,0.0422284	0.000268404	0.000437588
3	rs2036527	78851615	A,A	G,G	0.626243,0.97123	0.0213405,-0.00588451	0.00408671,0.0255725	6.75183,0.0872436	0.000267924	0.000408019
3	rs55649475	79290036	C,NA	T,NA	0.865805,NA	0.0111187,NA	0.00580045,NA	1.25764,NA	0.000267885	0.000446687
3	rs2219939	79029723	A,A	G,G	0.254473,0.875	0.0185216,0.0268391	0.00453928,0.0129254	4.34701,1.42192	0.000267761	0.00042656
3	rs1809412	79021908	T,T	C,C	0.253479,0.527778	0.0183162,0.0193637	0.00454514,0.00856258	4.25324,1.62467	0.000267131	0.000425388
3	rs3829786	79019546	A,A	C,C	0.589463,0.627976	0.0172193,0.0110315	0.00401916,0.00884395	4.73681,0.673111	0.000266808	0.000409684
3	rs117728386	79210139	T,NA	C,NA	0.978131,NA	0.0200818,NA	0.0135185,NA	0.861984,NA	0.000265981	0.000437505
3	rs1825082	79023433	A,A	G,G	0.589463,0.627976	0.017262,0.010777	0.00401916,0.00884395	4.75757,0.651684	0.000265709	0.000407877
3	rs11072788	78976326	C,NA	G,NA	0.981113,NA	-0.0147025,NA	0.0145245,NA	0.506658,NA	0.000265624	0.000448737
3	rs8023822	78945040	G,G	C,C	0.22167,0.452381	0.0186679,0.0214234	0.00475997,0.00858839	4.05614,1.89911	0.000265067	0.000420486
3	rs62011191	79289840	T,NA	C,NA	0.865805,NA	0.0110693,NA	0.00580045,NA	1.24914,NA	0.000264946	0.000441802
3	rs4778767	79289054	T,NA	C,NA	0.865805,NA	0.0110693,NA	0.00580045,NA	1.24914,NA	0.000264946	0.000441802
3	rs34906037	79290349	T,NA	C,NA	0.865805,NA	0.0110693,NA	0.00580045,NA	1.24914,NA	0.000264946	0.000441802
3	rs4778771	79290600	T,NA	C,NA	0.865805,NA	0.0110693,NA	0.00580045,NA	1.24914,NA	0.000264946	0.000441802
3	rs4778772	79290792	T,NA	C,NA	0.865805,NA	0.0110693,NA	0.00580045,NA	1.24914,NA	0.000264946	0.000441802
3	rs62011192	79289939	A,NA	G,NA	0.865805,NA	0.0110693,NA	0.00580045,NA	1.24914,NA	0.000264946	0.000441802
3	rs11631751	79293545	C,NA	G,NA	0.854871,NA	0.0102272,NA	0.00561322,NA	1.16458,NA	0.000264494	0.000436162
3	rs11633444	78397468	C,NA	G,NA	0.981113,NA	0.019939,NA	0.0145245,NA	0.770011,NA	0.000264386	0.000490064
3	rs13379704	79271707	C,C	T,T	0.871769,0.922619	0.0161774,0.000227954	0.00591347,0.0159983	2.20587,0.00496548	0.000264107	0.000425525
3	rs55914317	78420344	A,NA	G,NA	0.964215,NA	0.0143757,NA	0.0106439,NA	0.752465,NA	0.000263943	0.000436562
3	rs11632108	79288590	G,NA	A,NA	0.865805,NA	0.0112122,NA	0.00580045,NA	1.27378,NA	0.000263757	0.000439288
3	rs148177597	78545463	A,A	G,G	0.861829,0.872024	0.0138227,0.016813	0.00572955,0.012796	1.80019,0.723833	0.000263512	0.000904032
3	rs141707143	78978017	C,NA	G,NA	0.981113,NA	-0.014612,NA	0.0145245,NA	0.50251,NA	0.0002635	0.000445131
3	rs11634543	79005504	T,T	C,C	0.588469,0.643849	0.0168481,0.0121019	0.00401769,0.00892676	4.56113,0.756467	0.000262999	0.000404255
3	rs62009337	78449431	G,G	A,A	0.951292,0.967262	0.0156045,0.0314681	0.00918509,0.0240217	1.04896,0.720788	0.000262811	0.000451563
3	rs57623551	79261077	G,G	A,A	0.616302,0.767857	0.00856989,-0.00360244	0.00406582,0.0101248	1.45532,0.141471	0.000262621	0.000460935
3	rs12913946	78709937	C,C	T,T	0.263419,0.210317	-0.00594205,0.0206406	0.00448855,0.0104891	0.731513,1.30901	0.00026245	0.00043271
3	rs8028842	78411382	T,NA	C,NA	0.965209,NA	0.0156538,NA	0.0107893,NA	0.833217,NA	0.000262357	0.000433972
3	rs2012976	78620745	A,A	C,C	0.691849,0.813492	0.0077189,0.0184581	0.00428205,0.0109743	1.14601,1.03348	0.000262289	0.000586135
3	rs62011190	79289749	T,NA	A,NA	0.865805,NA	0.0110198,NA	0.00580045,NA	1.24066,NA	0.000262059	0.000437002
3	rs11639181	79024016	G,G	A,A	0.589463,0.627976	0.017262,0.0106213	0.00401916,0.00884395	4.75757,0.638718	0.000262041	0.000402287
3	rs77390520	78476284	T,T	A,A	0.929423,0.967262	0.00948402,0.0403648	0.00771974,0.0240217	0.659072,1.03203	0.000261809	0.000436037
3	rs147975447	78977997	C,NA	T,NA	0.981113,NA	-0.0145257,NA	0.0145245,NA	0.498571,NA	0.000261501	0.000441739
3	rs1976008	79075035	T,NA	C,NA	0.969185,NA	0.0194413,NA	0.0114407,NA	1.04934,NA	0.000261279	0.000434481
3	rs8030090	79034260	G,G	A,A	0.255467,0.875992	0.0180404,0.027184	0.00453346,0.0129696	4.16056,1.44267	0.000261084	0.000416638
3	rs6495329	79092603	A,A	G,G	0.671968,0.667659	-0.0134381,-0.0162561	0.00421121,0.00907473	2.84841,1.13528	0.000261033	0.000420833
3	rs58373419	79288582	A,NA	G,NA	0.865805,NA	0.0111623,NA	0.00580045,NA	1.26515,NA	0.000260866	0.000434491
3	rs11635744	78645150	G,G	A,A	0.467197,0.799603	0.00677253,-0.0195678	0.00396284,0.0106787	1.05824,1.17463	0.000260843	0.000436744
3	rs16970419	79294563	C,NA	T,NA	0.869781,NA	0.0105201,NA	0.00587486,NA	1.13465,NA	0.000259555	0.000434643
3	rs141607049	78833581	A,NA	C,NA	0.975149,NA	-0.0121528,NA	0.0127009,NA	0.470257,NA	0.000259502	0.00042789
3	rs1825083	79023467	C,C	T,T	0.589463,0.627976	0.0172193,0.0107251	0.00401916,0.00884395	4.73681,0.64735	0.000259445	0.000398457
3	rs4778768	79289101	C,NA	T,NA	0.865805,NA	0.0109704,NA	0.00580045,NA	1.23222,NA	0.000259222	0.000432285
3	rs2869554	79021037	C,C	T,T	0.589463,0.627976	0.0171719,0.0109276	0.00401916,0.00884395	4.71379,0.664328	0.000258714	0.000397486
3	rs12910627	78994933	C,C	G,G	0.590457,0.911706	0.0168605,0.0165877	0.00402064,0.0150664	4.56113,0.567176	0.000258587	0.000399127
3	rs11632238	79249642	C,C	T,T	0.286282,0.703373	-0.00774303,-0.00172757	0.004374,0.00935847	1.11528,0.0687747	0.000258574	0.000420328
3	rs6495283	78517857	C,C	G,G	0.405567,0.322421	0.00315908,0.0190336	0.00402677,0.00914559	0.363778,1.42692	0.00025857	0.000448322
3	rs12441219	78499389	G,G	C,C	0.847913,0.786706	0.00483155,0.0184647	0.00550577,0.0104354	0.419998,1.11452	0.000258492	0.000427659
3	rs8030335	79034124	A,A	G,G	0.256461,0.876984	0.0179746,0.0271243	0.00452769,0.0130145	4.14331,1.4301	0.000258432	0.00041265
3	rs4887019	78520204	A,A	G,G	0.405567,0.323413	0.00314879,0.0190238	0.00402677,0.00913824	0.362275,1.42756	0.000258419	0.000448056
3	rs4887018	78518047	C,C	T,T	0.405567,0.322421	0.00320516,0.0189822	0.00402677,0.00914559	0.370536,1.42096	0.000257997	0.000447482
3	rs11632109	79288599	G,NA	A,NA	0.864811,NA	0.0110282,NA	0.0057824,NA	1.24799,NA	0.000257547	0.000429078
3	rs8034658	79165441	T,T	G,G	0.730616,0.956349	-0.0054561,-0.0429789	0.00445666,0.0209218	0.655894,1.39848	0.000256882	0.000432359
3	rs143762923	79164379	C,NA	T,NA	0.976143,NA	-0.0238772,NA	0.0129561,NA	1.18482,NA	0.000256881	0.000428716
3	rs62009339	78452244	C,C	T,T	0.951292,0.967262	0.0156045,0.0309574	0.00918509,0.0240217	1.04896,0.704446	0.000256771	0.000441226
3	rs8026525	78473889	G,G	A,A	0.930418,0.967262	0.00981416,0.0397754	0.00777053,0.0240217	0.684891,1.00984	0.00025648	0.000424075
3	rs11629637	79019024	T,T	C,C	0.589463,0.627976	0.0171292,0.0110315	0.00401916,0.00884395	4.69313,0.673111	0.000256308	0.000393943
3	rs11638844	79231518	G,G	A,A	0.336978,0.53373	-0.00572885,-0.0114721	0.00418287,0.00856887	0.767479,0.743207	0.000256031	0.000422552
3	rs16970502	79344132	G,NA	A,NA	0.867793,NA	-0.00566657,NA	0.0058372,NA	0.479303,NA	0.000255592	0.000425483
3	rs55829894	78398959	G,NA	A,NA	0.963221,NA	0.0158931,NA	0.0105045,NA	0.885105,NA	0.0002555	0.000421977
3	rs4570804	78450204	T,T	C,C	0.951292,0.967262	0.0156529,0.030643	0.00918509,0.0240217	1.05379,0.694469	0.000255354	0.000438855
3	rs11856106	78474124	T,T	C,C	0.930418,0.96627	0.00999124,0.0383827	0.00777053,0.023678	0.702201,0.978764	0.000254746	0.000421174
3	rs34563625	79020278	C,C	G,G	0.589463,0.628968	0.0171292,0.0109855	0.00401916,0.00884878	4.69313,0.668713	0.000254614	0.000391289
3	rs144188311	79258887	G,NA	C,NA	0.994036,NA	0.00627801,NA	0.0256781,NA	0.0932061,NA	0.000254597	0.000419015
3	rs6495317	78991716	C,C	A,A	0.780318,0.473214	-0.0145587,-0.0216708	0.00477536,0.00856165	2.63861,1.94427	0.000254565	0.000410327
3	rs12901228	79030049	T,T	G,G	0.254473,0.875992	0.0184787,0.0265143	0.00453928,0.0129696	4.32934,1.38806	0.000254437	0.000405419
3	rs140758331	78993498	G,NA	C,NA	0.982107,NA	-0.015832,NA	0.014915,NA	0.539898,NA	0.000254231	0.000436052
3	rs1825085	79023578	G,G	A,A	0.589463,0.627976	0.0171719,0.0107251	0.00401916,0.00884395	4.71379,0.64735	0.000254004	0.0003903
3	rs60790001	78414935	T,NA	C,NA	0.965209,NA	0.0153712,NA	0.0107893,NA	0.811771,NA	0.000253782	0.000419901
3	rs141853046	78603586	T,NA	G,NA	0.967197,NA	0.0244938,NA	0.0111,NA	1.56322,NA	0.000253701	0.000762538
3	rs12592721	79099145	C,C	G,G	0.571571,0.848214	0.0118024,0.0207638	0.00399544,0.0119134	2.50347,1.08964	0.000253072	0.000408593
3	rs145649011	78899996	C,NA	T,NA	0.984095,NA	-0.00852739,NA	0.0158037,NA	0.229527,NA	0.000252077	0.000437493
3	rs6495284	78517984	T,T	C,C	0.405567,0.322421	0.00338491,0.0186843	0.00402677,0.00914559	0.39732,1.38665	0.000251415	0.000436625
3	rs11630724	79280666	G,NA	A,NA	0.969185,NA	0.0139801,NA	0.0114407,NA	0.654189,NA	0.000250676	0.000404407
3	rs79656789	78440224	C,NA	T,NA	0.982107,NA	0.0172704,NA	0.014915,NA	0.607484,NA	0.000250622	0.000438071
3	rs76487698	78541632	T,NA	C,NA	0.950298,NA	0.00766746,NA	0.00909753,NA	0.398661,NA	0.000249776	0.000402733
3	rs56319962	79367719	T,T	C,C	0.72167,0.530754	-0.00833792,-0.00376938	0.00441154,0.00856557	1.23096,0.180527	0.000249676	0.000427295
3	rs34659776	78648734	A,A	G,G	0.516899,0.800595	0.00487482,-0.0199637	0.00395656,0.0106986	0.661709,1.20732	0.000249493	0.000425625
3	rs2002854	79053014	G,G	A,A	0.253479,0.52877	0.0173997,0.0187131	0.00454514,0.00856354	3.88913,1.5395	0.000249261	0.00040437
3	rs12904489	79033925	A,A	T,T	0.255467,0.875992	0.0180404,0.0270309	0.00453346,0.0129696	4.16056,1.4301	0.000248632	0.000398583
3	rs36073030	79288718	T,NA	C,NA	0.865805,NA	0.0107776,NA	0.00580045,NA	1.19956,NA	0.00024862	0.00041466
3	rs59772922	79207466	C,C	T,T	0.816103,0.260913	0.00847657,0.0160549	0.00510364,0.00973436	1.01441,1.00399	0.00024853	0.000409433
3	rs11854120	78448959	C,C	G,G	0.951292,0.967262	0.0155124,0.030511	0.00918509,0.0240217	1.03979,0.690298	0.000247646	0.0004255
3	rs2277547	79082431	G,G	A,A	0.72664,0.665675	-0.0174709,-0.0143548	0.00443621,0.00906124	4.08576,0.946347	0.000246573	0.000408243
3	rs71407274	79010789	T,NA	C,NA	0.958251,NA	0.0158812,NA	0.00988495,NA	0.966009,NA	0.00024603	0.000406079
3	rs11636312	78508557	C,NA	T,NA	0.801193,NA	0.00518341,NA	0.00495399,NA	0.529564,NA	0.000245824	0.000394937
3	rs12914423	79306907	T,NA	A,NA	0.974155,NA	0.0164716,NA	0.0124606,NA	0.730017,NA	0.000245747	0.000410131
3	rs74024170	78424545	A,NA	T,NA	0.963221,NA	0.0140204,NA	0.0105045,NA	0.739992,NA	0.000245529	0.00040568
3	rs28501618	79279039	G,NA	A,NA	0.988072,NA	0.018503,NA	0.0182119,NA	0.509147,NA	0.000245398	0.000400972
3	rs11632207	79288634	A,NA	G,NA	0.864811,NA	0.0107896,NA	0.0057824,NA	1.20726,NA	0.000244631	0.000407638
3	rs8033780	79287803	A,NA	G,NA	0.135189,NA	-0.0107882,NA	0.0057824,NA	1.20701,NA	0.000244555	0.000407512
3	rs1810355	78623451	T,T	C,C	0.691849,0.815476	0.00790549,0.0172334	0.00428205,0.0110197	1.18799,0.928677	0.000244551	0.000556528
3	rs28546944	79273244	T,NA	C,NA	0.988072,NA	0.0184429,NA	0.0182119,NA	0.506947,NA	0.000244407	0.000399378
3	rs17479135	78473018	A,A	G,G	0.930418,0.967262	0.00972338,0.0392054	0.00777053,0.0240217	0.676089,0.988589	0.00024431	0.000404016
3	rs9788721	78802869	T,T	C,C	0.387674,0.315476	-0.020653,-0.0086245	0.00405803,0.00919868	6.44471,0.457847	0.00024423	0.000375002
3	rs12907764	79070438	G,G	A,A	0.597416,0.78869	0.0143162,0.00527968	0.00403156,0.010471	3.41598,0.211755	0.000243803	0.000387906
3	rs62009335	78447207	T,T	C,C	0.951292,0.967262	0.015464,0.0303354	0.00918509,0.0240217	1.03499,0.684764	0.00024365	0.000418608
3	rs28368520	79277780	A,NA	C,NA	0.988072,NA	0.0183889,NA	0.0182119,NA	0.504969,NA	0.00024352	0.000397953
3	rs9888664	78544734	T,NA	C,NA	0.028827,NA	-0.0158566,NA	0.0118166,NA	0.745618,NA	0.000243438	0.000431191
3	rs62009334	78446169	T,T	G,G	0.951292,0.967262	0.0155124,0.0301207	0.00918509,0.0240217	1.03979,0.678027	0.000243418	0.000418264
3	rs10519203	78814046	A,A	G,G	0.378728,0.078373	-0.02029,0.00589643	0.00407601,0.0159053	6.19198,0.148225	0.000242869	0.000373335
3	rs12905421	78648964	T,T	C,C	0.516899,0.801587	0.00483298,-0.0198483	0.00395656,0.0107187	0.653856,1.19339	0.000242843	0.000414147
3	rs882929	78622728	C,C	T,T	0.691849,0.813492	0.00780979,0.017687	0.00428205,0.0109743	1.16637,0.970481	0.000242787	0.000544039
3	rs28547879	79272427	A,NA	G,NA	0.988072,NA	0.0183303,NA	0.0182119,NA	0.50283,NA	0.000242565	0.000396419
3	rs28651192	79272450	A,NA	G,NA	0.988072,NA	0.0183303,NA	0.0182119,NA	0.50283,NA	0.000242565	0.000396419
3	rs28722773	79276523	T,NA	C,NA	0.988072,NA	0.0183288,NA	0.0182119,NA	0.502776,NA	0.000242541	0.00039638
3	rs7174178	79288482	T,NA	C,NA	0.135189,NA	-0.0107406,NA	0.0057824,NA	1.19898,NA	0.000242109	0.000403453
3	rs7174528	79287939	C,NA	T,NA	0.864811,NA	0.0107399,NA	0.0057824,NA	1.19886,NA	0.000242074	0.000403394
3	rs59145809	79287212	C,NA	T,NA	0.864811,NA	0.0107399,NA	0.0057824,NA	1.19886,NA	0.000242074	0.000403394
3	rs7165529	78538878	G,NA	A,NA	0.028827,NA	-0.0157978,NA	0.0118166,NA	0.741726,NA	0.000241966	0.000428489
3	rs3813574	78567543	G,G	A,A	0.808151,0.893849	0.0127323,0.00734483	0.00502127,0.0138774	1.94988,0.224301	0.000241963	0.00085997
3	rs186595909	78554710	A,NA	G,NA	0.989066,NA	-0.0133428,NA	0.0190121,NA	0.316233,NA	0.000241886	0.000411184
3	rs117481060	79277391	G,NA	T,NA	0.988072,NA	0.0182688,NA	0.0182119,NA	0.500587,NA	0.000241568	0.000394818
3	rs17480994	78586915	C,C	T,T	0.810139,0.850198	-0.0103217,0.00504833	0.00504129,0.011978	1.39131,0.171718	0.000240742	0.000452865
3	rs8027332	78618429	A,A	G,G	0.666004,0.81746	0.00781753,0.0190599	0.00419209,0.011066	1.20617,1.07058	0.000240377	0.000514322
3	rs7175689	79288544	C,NA	T,NA	0.134195,NA	-0.0107742,NA	0.00580045,NA	1.19898,NA	0.00024002	0.000399901
3	rs28738778	79271725	C,NA	G,NA	0.988072,NA	0.0181567,NA	0.0182119,NA	0.496512,NA	0.000239771	0.000391929
3	rs75299846	78989464	G,NA	A,NA	0.967197,NA	0.0235921,NA	0.0111,NA	1.47427,NA	0.000239365	0.000393149
3	rs2017297	79033278	C,C	T,T	0.257455,0.876984	0.0178142,0.0266036	0.00452197,0.0130145	4.08798,1.38787	0.000238973	0.000381616
3	rs7173267	79092750	C,C	G,G	0.571571,0.848214	0.0119381,0.0199658	0.00399544,0.0119134	2.55148,1.02801	0.00023869	0.000385393
3	rs28391216	79281841	C,NA	T,NA	0.986084,NA	0.0174766,NA	0.0168779,NA	0.522232,NA	0.000238595	0.000396795
3	rs7176070	79033489	C,C	T,T	0.248509,0.502976	0.0180718,0.0183597	0.00457516,0.0085495	4.10701,1.49817	0.000238259	0.000383082
3	rs11631671	79293526	T,NA	C,NA	0.855865,NA	0.00996897,NA	0.00562927,NA	1.11592,NA	0.000237646	0.000391714
3	rs4887077	78978364	T,T	C,C	0.596421,0.981151	0.0174034,0.0259513	0.00402994,0.0314332	4.8039,0.388244	0.000237217	0.000361726
3	rs12592250	78650756	C,C	T,T	0.514911,0.800595	0.00533469,-0.0187223	0.00395606,0.0106986	0.750797,1.09624	0.000236217	0.000404293
3	rs113675468	79210598	G,G	C,C	0.816103,0.645833	0.00713797,0.0138964	0.00510364,0.00893797	0.790668,0.920805	0.000236163	0.000392441
3	rs2289699	79223681	A,A	G,G	0.666998,0.09623	0.00681315,0.0148761	0.00419521,0.014495	0.981427,0.516051	0.000235991	0.000384411
3	rs74608880	79107453	A,NA	G,NA	0.95328,NA	-0.0106163,NA	0.0093687,NA	0.589827,NA	0.000235675	0.000391273
3	rs11856536	79094325	G,G	A,A	0.571571,0.848214	0.0118485,0.0200806	0.00399544,0.0119134	2.51974,1.03677	0.000235617	0.000380545
3	rs139765896	79168574	C,NA	G,NA	0.977137,NA	-0.0118027,NA	0.0132281,NA	0.429153,NA	0.000235057	0.000382563
3	rs11634450	79093201	G,G	A,A	0.571571,0.848214	0.0118957,0.0199353	0.00399544,0.0119134	2.53642,1.02569	0.000234774	0.00037915
3	rs12913701	79309952	G,NA	C,NA	0.974155,NA	0.0159871,NA	0.0124606,NA	0.700088,NA	0.000234439	0.000391312
3	rs17479031	78471954	A,A	G,G	0.930418,0.967262	0.00963716,0.0387087	0.00777053,0.0240217	0.667775,0.970243	0.000234021	0.000387058
3	rs7177322	78649677	A,A	G,G	0.516899,0.801587	0.00474,-0.0197354	0.00395656,0.0107187	0.636552,1.18316	0.000233502	0.00039797
3	rs112842611	78444766	A,A	G,G	0.951292,0.967262	0.0153373,0.0298628	0.00918509,0.0240217	1.02247,0.669973	0.000233452	0.000401021
3	rs117034501	78806297	A,NA	C,NA	0.969185,NA	0.0226071,NA	0.0114407,NA	1.31737,NA	0.000233331	0.000398225
3	rs8025188	78912278	G,G	C,C	0.392644,0.234127	-0.00544543,-0.00712663	0.00404873,0.0100948	0.748037,0.318571	0.000232345	0.000363337
3	rs56116800	78551595	A,A	C,C	0.859841,0.902778	0.0134352,0.0194161	0.00569534,0.0144288	1.73695,0.74857	0.000231984	0.000765281
3	rs17850484	78471110	A,A	G,G	0.930418,0.967262	0.00959178,0.0386677	0.00777053,0.0240217	0.663417,0.968736	0.000231723	0.000383273
3	rs11635204	79300732	C,C	G,G	0.353877,0.777778	0.008398,0.00841653	0.00413481,0.0102821	1.37417,0.384011	0.00023087	0.000389211
3	rs11072755	78648994	C,C	T,T	0.485089,0.198413	-0.00496874,0.0194901	0.00395606,0.0107187	0.6796,1.16106	0.000230792	0.000393443
3	rs111775124	79062454	A,A	G,G	0.672962,0.911706	0.00224287,0.0332553	0.00421449,0.0150664	0.225774,1.56389	0.000230678	0.000384279
3	rs11636926	79293551	C,NA	T,NA	0.855865,NA	0.0100736,NA	0.00562927,NA	1.13352,NA	0.000230009	0.000380174
3	rs11638490	79007950	T,T	C,C	0.590457,0.627976	0.0169031,0.0105142	0.00402064,0.00884395	4.58148,0.629862	0.000229718	0.000354116
3	rs74363180	79240471	A,A	G,G	0.972167,0.985119	0.0177451,0.0344011	0.0120196,0.0353055	0.854338,0.481662	0.00022948	0.000369749
3	rs8042849	78817929	T,T	C,C	0.390656,0.16369	-0.0197202,0.00900265	0.00405239,0.0115534	5.94423,0.360665	0.000229373	0.000355612
3	rs8027180	78642718	G,G	A,A	0.466203,0.799603	0.00688053,-0.0186267	0.00396336,0.0106787	1.08324,1.09093	0.000229264	0.000384204
3	rs112459071	78490461	T,NA	C,NA	0.954274,NA	0.0050819,NA	0.00946506,NA	0.228171,NA	0.000229147	0.000375909
3	rs4619364	78537209	G,NA	A,NA	0.028827,NA	-0.0152514,NA	0.0118166,NA	0.705942,NA	0.000228953	0.000404617
3	rs142004961	78485173	C,NA	G,NA	0.973161,NA	-0.0160184,NA	0.0122339,NA	0.720294,NA	0.000228309	0.000390155
3	rs1317286	78896129	G,G	A,A	0.628231,0.914682	0.0212302,-0.000637202	0.00409113,0.015302	6.67558,0.0146704	0.000228025	0.000351642
3	rs8040969	78537657	A,NA	C,NA	0.028827,NA	-0.0151926,NA	0.0118166,NA	0.702138,NA	0.000227624	0.00040218
3	rs56273823	78552537	G,G	C,C	0.859841,0.902778	0.0134755,0.0190271	0.00569534,0.0144288	1.74525,0.727527	0.000227155	0.000751068
3	rs117377573	78649790	C,NA	T,NA	0.987078,NA	-0.0182935,NA	0.0175062,NA	0.528657,NA	0.000226914	0.000347862
3	rs12437868	79088460	C,C	T,T	0.671968,0.667659	-0.0135294,-0.0150923	0.00421121,0.00907473	2.88109,1.01642	0.000226374	0.000365387
3	rs8029698	78535886	G,NA	A,NA	0.028827,NA	-0.0151338,NA	0.0118166,NA	0.698343,NA	0.000226308	0.000399767
3	rs117089103	78969097	C,NA	T,NA	0.982107,NA	-0.0143671,NA	0.014915,NA	0.474416,NA	0.000225762	0.000386538
3	rs8036830	78537579	T,NA	C,NA	0.028827,NA	-0.015075,NA	0.0118166,NA	0.694557,NA	0.000225005	0.000397378
3	rs117459298	79033228	A,NA	G,NA	0.982107,NA	0.0272175,NA	0.014915,NA	1.16733,NA	0.000224985	0.000370251
3	rs12593362	78634731	G,G	T,T	0.366799,0.484127	-0.00287973,0.0172972	0.00410256,0.00855366	0.316305,1.36496	0.000224625	0.00037214
3	rs3743082	78573745	C,C	G,G	0.810139,0.850198	-0.0100843,0.00550792	0.00504129,0.011978	1.34234,0.190014	0.000224079	0.000420199
3	rs3825807	79089111	G,G	A,A	0.572565,0.848214	0.0118992,0.0197089	0.00399661,0.0119134	2.53642,1.00852	0.000223757	0.000361905
3	rs151118057	78988620	A,NA	G,NA	0.986084,NA	-0.0357121,NA	0.0168779,NA	1.46405,NA	0.000223512	0.000366162
3	rs12901913	78981348	T,T	C,C	0.596421,0.981151	0.0173083,0.0250295	0.00402994,0.0314332	4.75757,0.370721	0.000223428	0.000341109
3	rs34685179	79328953	T,T	C,C	0.930418,0.834325	0.0141062,0.00763681	0.00777053,0.0114976	1.1582,0.295372	0.00022303	0.000377531
3	rs7182642	79052277	T,T	C,C	0.589463,0.981151	0.0157621,0.0363393	0.00401916,0.0314332	4.05595,0.606165	0.000222519	0.000349753
3	rs34492856	78502205	T,NA	C,NA	0.973161,NA	0.0121558,NA	0.0122339,NA	0.494298,NA	0.000222383	0.00037023
3	rs41280048	78841591	A,NA	G,NA	0.980119,NA	-0.0301644,NA	0.0141639,NA	1.47886,NA	0.000222226	0.000358012
3	rs72736715	78569126	G,G	C,C	0.758449,0.886905	0.0117723,0.00791788	0.00461925,0.0134972	1.96586,0.253794	0.00022219	0.000637979
3	rs8032013	78618792	A,A	G,G	0.689861,0.81746	0.00740956,0.0179516	0.00427445,0.011066	1.08084,0.979829	0.000221576	0.000486831
3	rs1114829	78989821	A,A	G,G	0.780318,0.188492	-0.0147878,-0.0241974	0.00477536,0.0109298	2.70842,1.57129	0.000221508	0.000358726
3	rs12899201	79033534	A,A	G,G	0.255467,0.876984	0.0179071,0.0263954	0.00453346,0.0130145	4.10701,1.37116	0.000220864	0.000354573
3	rs4401016	79134791	A,A	G,G	0.61332,0.749008	-0.00738914,-0.0194733	0.00405994,0.00985893	1.16268,1.31654	0.000220596	0.000366887
3	rs2870087	79289437	T,T	C,C	0.171968,0.127976	-0.0122255,-0.00485334	0.00523953,0.012796	1.70704,0.152134	0.000220206	0.000363271
3	rs62007805	78556571	A,A	G,G	0.559642,0.698413	-0.00846512,-0.00606352	0.00398274,0.0093141	1.47432,0.288156	0.000219841	0.000452079
3	rs113075388	79261023	G,NA	T,NA	0.982107,NA	0.0166002,NA	0.014915,NA	0.575584,NA	0.000219778	0.000367358
3	rs148826117	78949848	C,NA	T,NA	0.984095,NA	0.0198408,NA	0.0158037,NA	0.679197,NA	0.000219536	0.000364333
3	rs1127472	78632830	G,G	C,C	0.367793,0.501984	-0.00296475,0.0173354	0.00410023,0.00854942	0.328237,1.37065	0.000219525	0.000362731
3	rs11631585	78619384	C,C	A,A	0.689861,0.813492	0.00712502,0.0182588	0.00427445,0.0109743	1.01983,1.01702	0.000219226	0.000475267
3	rs28557276	79292552	T,NA	C,NA	0.986084,NA	0.0187046,NA	0.0168779,NA	0.572252,NA	0.000219034	0.000363061
3	rs998031	79347466	C,NA	G,NA	0.867793,NA	0.00695335,NA	0.0058372,NA	0.631584,NA	0.000218756	0.000368342
3	rs28610385	79090606	A,A	C,C	0.572565,0.848214	0.011852,0.0196291	0.00399661,0.0119134	2.51974,1.00251	0.00021856	0.000353593
3	rs36107921	79309178	A,NA	G,NA	0.973161,NA	0.0155983,NA	0.0122339,NA	0.693989,NA	0.000218254	0.00036447
3	rs183603441	78807407	A,NA	T,NA	0.988072,NA	-0.0109435,NA	0.0182119,NA	0.261295,NA	0.000218239	0.000375881
3	rs28516885	79280182	T,NA	G,NA	0.988072,NA	0.0166913,NA	0.0182119,NA	0.44442,NA	0.000218207	0.000357269
3	rs72738786	78828086	T,T	G,G	0.62326,0.975198	0.0205802,-0.0150174	0.00408022,0.0274863	6.34086,0.232979	0.000218206	0.000335048
3	rs3784539	79219188	T,T	C,C	0.858847,0.969246	0.00738299,-0.0254161	0.00567854,0.0247591	0.713213,0.516213	0.000218119	0.000351888
3	rs34184420	79146300	T,T	G,G	0.54175,0.878968	0.00766745,0.0206299	0.00396816,0.0131059	1.27303,0.937545	0.000218058	0.000363789
3	rs71407265	78515779	G,NA	A,NA	0.974155,NA	0.0141211,NA	0.0124606,NA	0.589892,NA	0.000218049	0.000355065
3	rs72743197	78973695	G,NA	C,NA	0.974155,NA	0.0210296,NA	0.0124606,NA	1.03872,NA	0.000217712	0.000351597
3	rs74024464	79125155	A,A	G,G	0.94831,0.639881	0.0119516,-0.00349754	0.00893021,0.00890493	0.742835,0.158332	0.000217578	0.000371635
3	rs17487223	78923987	T,T	C,C	0.612326,0.975198	0.0206523,0.0221236	0.00405803,0.0274863	6.44429,0.375841	0.000217524	0.000336188
3	rs28716558	79280385	G,NA	T,NA	0.988072,NA	0.0166372,NA	0.0182119,NA	0.442541,NA	0.000217476	0.000356094
3	rs11638321	79092183	C,C	T,T	0.588469,0.848214	0.0119145,0.019825	0.00401769,0.0119134	2.51974,1.01731	0.000217205	0.000353022
3	rs922692	78984214	A,A	C,C	0.595427,0.981151	0.0172587,0.0253311	0.00402835,0.0314332	4.73681,0.376423	0.000216936	0.000331264
3	rs56117933	78832349	C,NA	T,NA	0.771372,NA	0.0143779,NA	0.00470807,NA	2.64608,NA	0.00021688	0.000344438
3	rs7177699	79089734	C,C	T,T	0.572565,0.848214	0.011852,0.0195626	0.00399661,0.0119134	2.51974,0.997511	0.000216833	0.000350817
3	rs8032908	79117436	C,C	G,G	0.461233,0.524802	-0.00911719,-0.0128381	0.00396624,0.00855989	1.66712,0.873978	0.000216663	0.000363206
3	rs75020883	78674770	A,NA	G,NA	0.984095,NA	-0.0257286,NA	0.0158037,NA	0.98496,NA	0.00021621	0.00037044
3	rs140574408	78466501	C,NA	G,NA	0.988072,NA	0.019417,NA	0.0182119,NA	0.543111,NA	0.000215914	0.000382674
3	rs1519820	78577207	A,A	G,G	0.811133,0.833333	-0.0101488,0.00121387	0.00505144,0.0114701	1.35137,0.0382381	0.000215585	0.000405669
3	rs28565526	79283525	A,NA	C,NA	0.988072,NA	0.0164631,NA	0.0182119,NA	0.436509,NA	0.000215152	0.000352357
3	rs28624404	79280493	G,NA	T,NA	0.988072,NA	0.0164558,NA	0.0182119,NA	0.436257,NA	0.000215055	0.000352202
3	rs28587174	79283958	T,NA	C,NA	0.988072,NA	0.0164558,NA	0.0182119,NA	0.436257,NA	0.000215055	0.000352202
3	rs28567804	79283855	C,NA	T,NA	0.988072,NA	0.0164558,NA	0.0182119,NA	0.436257,NA	0.000215055	0.000352202
3	rs148945620	78972456	C,NA	T,NA	0.982107,NA	-0.0137234,NA	0.014915,NA	0.446706,NA	0.000214929	0.000367705
3	rs140051025	78669276	C,NA	T,NA	0.984095,NA	-0.0256428,NA	0.0158037,NA	0.980137,NA	0.000214899	0.000368155
3	rs149353885	79020931	T,NA	C,NA	0.975149,NA	0.0223029,NA	0.0127009,NA	1.1019,NA	0.000214886	0.000381279
3	rs28674868	79282366	C,NA	T,NA	0.988072,NA	0.016403,NA	0.0182119,NA	0.434436,NA	0.00021436	0.000351085
3	rs28464364	79282414	C,NA	T,NA	0.988072,NA	0.016403,NA	0.0182119,NA	0.434436,NA	0.00021436	0.000351085
3	rs28705105	79281999	G,NA	T,NA	0.988072,NA	0.016403,NA	0.0182119,NA	0.434436,NA	0.00021436	0.000351085
3	rs28683537	79282845	C,NA	T,NA	0.988072,NA	0.016403,NA	0.0182119,NA	0.434436,NA	0.00021436	0.000351085
3	rs28461937	79281923	C,NA	T,NA	0.988072,NA	0.016403,NA	0.0182119,NA	0.434436,NA	0.00021436	0.000351085
3	rs28513164	79281776	T,NA	C,NA	0.988072,NA	0.016403,NA	0.0182119,NA	0.434436,NA	0.00021436	0.000351085
3	rs28501391	79281163	A,NA	G,NA	0.988072,NA	0.016403,NA	0.0182119,NA	0.434436,NA	0.00021436	0.000351085
3	rs112779545	79253894	A,NA	G,NA	0.985089,NA	0.0235983,NA	0.0163138,NA	0.829648,NA	0.000214277	0.000351441
3	rs4243085	79057723	C,C	G,G	0.239563,0.40873	0.0194448,0.0150996	0.00463231,0.00869545	4.5691,1.08367	0.000214208	0.000355207
3	rs11632415	78624909	G,G	A,A	0.869781,0.996032	0.0121966,-0.124317	0.00587486,0.0679934	1.4215,1.17073	0.000214097	0.00035299
3	rs4389111	79122225	A,A	G,G	0.033797,0.110119	-0.016081,-0.0192641	0.0109412,0.0136555	0.848857,0.800446	0.000213715	0.000349793
3	rs58365910	78849034	C,C	T,T	0.625249,0.974206	0.0209159,-0.00391794	0.00408453,0.0269663	6.51673,0.0533112	0.000213565	0.000327118
3	rs17487514	78953785	T,T	C,C	0.719682,0.997024	0.0122709,0.106504	0.00440194,0.078473	2.27492,0.757673	0.000213498	0.000341165
3	rs4887047	78682139	G,NA	C,NA	0.981113,NA	-0.0186516,NA	0.0145245,NA	0.700949,NA	0.000213201	0.000365084
3	rs8031689	78618734	T,T	C,C	0.689861,0.81746	0.00731309,0.017846	0.00427445,0.011066	1.05997,0.971376	0.000212916	0.000465525
3	rs117358101	78802296	A,NA	C,NA	0.957256,NA	-0.0369296,NA	0.00977441,NA	3.80143,NA	0.000212806	0.000347088
3	rs28718997	79282479	T,NA	C,NA	0.988072,NA	0.016283,NA	0.0182119,NA	0.430303,NA	0.000212794	0.000348566
3	rs11638372	78983559	T,T	C,C	0.595427,0.981151	0.0172111,0.0254007	0.00402835,0.0314332	4.71379,0.377743	0.000212667	0.000324928
3	rs28709904	79280235	C,NA	A,NA	0.988072,NA	0.016229,NA	0.0182119,NA	0.428449,NA	0.000212095	0.000347444
3	rs142830525	78965029	C,NA	T,NA	0.982107,NA	-0.013497,NA	0.014915,NA	0.437106,NA	0.000211333	0.000361456
3	rs72743158	78926445	C,C	T,T	0.602386,0.975198	0.0203345,0.010144	0.00403991,0.0274863	6.31712,0.147468	0.000210703	0.000326616
```
