## Supplementary material for "Characterization of shared and ancestry-specific signals driving complex traits using multi-ancestry fine-mapping": susiex_nc3.cs80.snp

```
BP	SNP	PIP(CS1)	LogBF(CS1,Pop1)	LogBF(CS1,Pop2)	PIP(CS2)	LogBF(CS2,Pop1)	LogBF(CS2,Pop2)	PIP(CS3)	LogBF(CS3,Pop1)	LogBF(CS3,Pop2)
78368457	rs4886556	5.4872e-15	-1.99792	-1.72407e-10	9.22154e-05	-1.90706	-1.72407e-10	0.000138102	-1.89464	-1.72407e-10
78369162	rs72732561	5.03775e-15	-2.08337	-1.72407e-10	7.83075e-05	-2.07054	-1.72407e-10	0.000117562	-2.05567	-1.72407e-10
78369325	rs67559383	1.59359e-15	-2.07493	-1.15942	2.45786e-05	-2.07205	-1.15726	3.63785e-05	-2.07134	-1.15732
78369414	rs7170452	5.66127e-15	-1.96669	-1.72407e-10	9.63026e-05	-1.86369	-1.72407e-10	0.000144424	-1.84989	-1.72407e-10
78369815	rs9047	2.44749e-15	-1.69983	-1.10544	5.01976e-05	-1.40015	-1.11507	7.87404e-05	-1.34164	-1.11484
78370296	rs148924439	5.07553e-15	-2.0759	-1.72407e-10	8.14869e-05	-2.03074	-1.72407e-10	0.000121275	-2.02458	-1.72407e-10
78370448	rs143723745	5.04934e-15	-2.08108	-1.72407e-10	7.72621e-05	-2.08398	-1.72407e-10	0.000114522	-2.08187	-1.72407e-10
78370548	rs2903702	1.96698e-15	-1.85572	-1.16812	3.12935e-05	-1.81795	-1.16982	4.83424e-05	-1.77455	-1.16978
78370702	rs62011521	7.00206e-15	-1.75413	-1.72407e-10	9.14301e-05	-1.91561	-1.72407e-10	0.00014422	-1.8513	-1.72407e-10
78370743	rs3803380	2.34951e-15	-1.72941	-1.11671	4.77519e-05	-1.43974	-1.12543	7.4779e-05	-1.3829	-1.1252
78370775	rs4887003	6.1527e-15	-1.88344	-1.72407e-10	9.6228e-05	-1.86446	-1.72407e-10	0.000149098	-1.81804	-1.72407e-10
78370940	rs4887004	6.79769e-15	-1.78375	-1.72407e-10	0.000128448	-1.57566	-1.72407e-10	0.000191497	-1.56777	-1.72407e-10
78371893	rs4316722	7.01393e-15	-1.75244	-1.72407e-10	0.000133747	-1.53523	-1.72407e-10	0.000199458	-1.52704	-1.72407e-10
78372183	rs11854491	5.29251e-15	-2.03404	-1.72407e-10	8.5987e-05	-1.97699	-1.72407e-10	0.000126389	-1.98327	-1.72407e-10
78372399	rs79851942	7.5891e-15	-1.67362	-1.72407e-10	9.37441e-05	-1.89062	-1.72407e-10	0.000150138	-1.81108	-1.72407e-10
78372449	rs75421405	2.11014e-15	-1.98242	-0.971158	4.71787e-05	-1.61427	-0.962975	7.0875e-05	-1.60201	-0.959713
78373195	rs62011522	1.96889e-15	-1.85256	-1.17031	4.14974e-05	-1.533	-1.17255	5.97211e-05	-1.5604	-1.17255
78373486	rs62009265	3.40694e-15	-1.35255	-1.12197	7.77508e-05	-0.936222	-1.14145	0.000123983	-0.860795	-1.1417
78374022	rs7168374	1.78241e-15	-2.07199	-1.05038	2.69526e-05	-2.06533	-1.07177	4.04554e-05	-2.05077	-1.07167
78374072	rs7169381	2.05281e-15	-1.82804	-1.15308	2.99885e-05	-1.87278	-1.15759	4.48081e-05	-1.86286	-1.15739
78374509	rs11072726	2.01573e-15	-1.84256	-1.15679	2.95001e-05	-1.88597	-1.16082	4.40639e-05	-1.87636	-1.16064
78374581	rs11631180	1.81247e-15	-2.07009	-1.03556	2.72081e-05	-2.07099	-1.05668	4.07701e-05	-2.05819	-1.0565
78374623	rs117683701	5.01816e-15	-2.08727	-1.72407e-10	8.00718e-05	-2.04826	-1.72407e-10	0.000115677	-2.07184	-1.72407e-10
78374863	rs117101431	1.29484e-14	-2.50174e-10	-1.13937	0.000201941	-2.50174e-10	-1.12321	0.000298074	-2.50174e-10	-1.1253
78375142	rs7174428	1.77112e-15	-2.08018	-1.04855	2.70985e-05	-2.06159	-1.07011	4.07339e-05	-2.04557	-1.07001
78375229	rs112386516	2.05842e-15	-1.93971	-1.03869	4.17305e-05	-1.63874	-1.06121	6.18036e-05	-1.63901	-1.05966
78375562	rs146211306	1.25628e-14	-2.50174e-10	-1.1696	0.000192403	-2.50174e-10	-1.17159	0.000284639	-2.50174e-10	-1.17141
78375735	rs12913206	3.36987e-15	-1.39409	-1.09137	4.71793e-05	-1.47635	-1.10088	7.10538e-05	-1.45876	-1.10044
78375880	rs112362868	5.4744e-15	-2.00025	-1.72407e-10	8.156e-05	-2.02984	-1.72407e-10	0.000124416	-1.99901	-1.72407e-10
78375980	rs2017959	2.68379e-15	-2.03111	-0.681991	4.36959e-05	-1.96168	-0.69225	6.93994e-05	-1.89748	-0.685275
78376378	rs2867926	1.69467e-15	-2.06923	-1.10361	2.53779e-05	-2.0764	-1.12091	3.80992e-05	-2.06139	-1.12106
78376728	rs894298	5.12864e-15	-2.06549	-1.72407e-10	7.76806e-05	-2.07858	-1.72407e-10	0.000117644	-2.05497	-1.72407e-10
78377209	rs114475724	5.03968e-15	-2.08299	-1.72407e-10	7.96724e-05	-2.05326	-1.72407e-10	0.000116757	-2.06255	-1.72407e-10
78377610	rs16969482	3.27277e-15	-1.77192	-0.742783	4.87941e-05	-1.77225	-0.771324	7.71188e-05	-1.7104	-0.766896
78378529	rs12907141	1.68315e-15	-2.06183	-1.11783	2.49791e-05	-2.08127	-1.13187	3.72545e-05	-2.07299	-1.13187
78378705	rs4887008	5.16362e-15	-2.0587	-1.72407e-10	7.72601e-05	-2.08401	-1.72407e-10	0.000116317	-2.06632	-1.72407e-10
78379184	rs56280304	4.09912e-15	-2.08021	-0.209347	6.30769e-05	-2.04857	-0.238257	9.42607e-05	-2.0488	-0.227777
78379787	rs17477930	7.2489e-15	-1.71948	-1.72407e-10	9.07408e-05	-1.92318	-1.72407e-10	0.000135792	-1.91151	-1.72407e-10
78379896	rs12906198	1.78489e-15	-1.94863	-1.17235	2.53254e-05	-2.02793	-1.17144	3.66808e-05	-2.04894	-1.17144
78380017	rs28680277	2.83347e-15	-1.52651	-1.13233	4.17598e-05	-1.56032	-1.13893	6.263e-05	-1.54676	-1.13863
78380112	rs7183671	5.11466e-15	-2.06823	-1.72407e-10	7.77894e-05	-2.07718	-1.72407e-10	0.000118037	-2.05164	-1.72407e-10
78380146	rs77189303	1.51579e-14	-2.50174e-10	-0.981814	0.000237464	-2.50174e-10	-0.961165	0.000352179	-2.50174e-10	-0.958498
78380777	rs76348678	1.79558e-15	-2.00051	-1.11449	3.21103e-05	-1.82846	-1.13354	4.81119e-05	-1.81577	-1.13334
78381660	rs4473152	1.779e-15	-2.08727	-1.03701	2.8905e-05	-2.01438	-1.05279	4.31126e-05	-2.00613	-1.05269
78382166	rs11629571	7.30603e-15	-1.71164	-1.72407e-10	8.19099e-05	-2.02556	-1.72407e-10	0.00011986	-2.03631	-1.72407e-10
78382721	rs12903240	1.75836e-15	-2.08699	-1.04897	2.83522e-05	-2.02247	-1.06401	4.22685e-05	-2.01468	-1.06392
78383029	rs12903461	1.75752e-15	-2.08623	-1.05021	2.79835e-05	-2.03009	-1.06948	4.1711e-05	-2.02275	-1.06912
78383065	rs8039850	5.11746e-15	-2.06768	-1.72407e-10	7.72774e-05	-2.08378	-1.72407e-10	0.000116348	-2.06605	-1.72407e-10
78383301	rs4438275	5.16085e-15	-2.05923	-1.72407e-10	7.74054e-05	-2.08213	-1.72407e-10	0.000116789	-2.06226	-1.72407e-10
78384255	rs146834470	2.24559e-14	-2.50174e-10	-0.588781	0.00035402	-2.50174e-10	-0.561829	0.000518583	-2.50174e-10	-0.571537
78384669	rs12910083	2.92415e-14	-0.324746	-1.72407e-10	0.000735487	0.16935	-1.72407e-10	0.0010801	0.16217	-1.72407e-10
78385810	rs11635115	5.22004e-15	-2.04783	-1.72407e-10	7.70207e-05	-2.08711	-1.72407e-10	0.000114827	-2.07921	-1.72407e-10
78386120	rs150121384	2.46608e-14	-2.50174e-10	-0.495119	0.000369268	-2.50174e-10	-0.51966	0.000547517	-2.50174e-10	-0.517244
78386264	rs8028378	2.67991e-15	-1.86737	-0.84718	3.68209e-05	-1.97472	-0.850401	5.69505e-05	-1.93288	-0.847579
78387406	rs8034486	4.49348e-15	-2.04116	-0.156549	6.48023e-05	-2.08276	-0.177078	9.68377e-05	-2.08414	-0.165459
78387432	rs74390579	5.62716e-15	-1.97273	-1.72407e-10	8.02725e-05	-2.04576	-1.72407e-10	0.000121258	-2.02472	-1.72407e-10
78387459	rs60121404	1.5742e-15	-2.07751	-1.16908	3.00995e-05	-1.85415	-1.17253	4.29564e-05	-1.88996	-1.17249
78388095	rs11633292	3.25836e-15	-1.49655	-1.02256	4.76412e-05	-1.50642	-1.06106	7.62797e-05	-1.43072	-1.05751
78388120	rs35907575	3.68878e-14	-0.0924532	-1.72407e-10	0.000948131	0.42331	-1.72407e-10	0.00142546	0.43961	-1.72407e-10
78388464	rs6495272	4.67484e-15	-2.0203	-0.137842	8.35421e-05	-1.85121	-0.154627	0.000124469	-1.8502	-0.148382
78389094	rs112339737	5.56819e-15	-1.98327	-1.72407e-10	8.4104e-05	-1.99913	-1.72407e-10	0.000133467	-1.92878	-1.72407e-10
78389273	rs148517784	1.51687e-14	-2.50174e-10	-0.981101	0.000223368	-2.50174e-10	-1.02236	0.000331114	-2.50174e-10	-1.02017
78389329	rs11639461	1.76958e-15	-2.00848	-1.12112	3.06846e-05	-1.92211	-1.08532	4.85508e-05	-1.85367	-1.08636
78389968	rs2289525	6.57596e-15	-0.875352	-0.941562	6.83463e-05	-1.21872	-0.987878	0.000110425	-1.13455	-0.983749
78390414	rs2289524	3.54087e-15	-1.58165	-0.854311	6.23382e-05	-1.38795	-0.910662	0.00010011	-1.30987	-0.906498
78390909	rs12593575	6.31572e-15	-1.70558	-0.151709	0.000102654	-1.63138	-0.168443	0.000147329	-1.6687	-0.161268
78391077	rs72732564	1.80597e-15	-2.01459	-1.09465	3.13641e-05	-1.93384	-1.05167	4.96033e-05	-1.86568	-1.0529
78391958	rs2903700	3.41134e-15	-1.60205	-0.871178	6.11203e-05	-1.39368	-0.924662	9.83096e-05	-1.31411	-0.920407
78391969	rs2867922	1.8725e-15	-1.99185	-1.08121	3.32083e-05	-1.89332	-1.03506	5.23397e-05	-1.82851	-1.03637
78392326	rs62009267	1.89069e-15	-1.96874	-1.09465	3.39618e-05	-1.85427	-1.05167	5.44466e-05	-1.77252	-1.0529
78392357	rs7182113	6.73948e-15	-0.626955	-1.1654	0.000106559	-0.593656	-1.16883	0.000165173	-0.546153	-1.16949
78392362	rs77209293	1.26743e-14	-2.50174e-10	-1.16076	0.000192676	-2.50174e-10	-1.17017	0.000284992	-2.50174e-10	-1.17018
78392599	rs62009268	6.53609e-15	-1.823	-1.72407e-10	0.000101504	-1.81109	-1.72407e-10	0.000154004	-1.78566	-1.72407e-10
78393082	rs138653275	1.71089e-14	-2.50174e-10	-0.860736	0.000257714	-2.50174e-10	-0.879333	0.000380234	-2.50174e-10	-0.881852
78394269	rs56717133	5.62908e-15	-1.97239	-1.72407e-10	8.17541e-05	-2.02747	-1.72407e-10	0.000127904	-1.97136	-1.72407e-10
78394430	rs117297950	1.80316e-15	-2.05891	-1.05189	3.53004e-05	-1.84031	-1.02698	5.08417e-05	-1.86783	-1.02609
78394675	rs75489622	2.15714e-14	-0.628965	-1.72407e-10	0.000213076	-1.06954	-1.72407e-10	0.00032694	-1.03286	-1.72407e-10
78394979	rs62009270	4.04592e-15	-1.14266	-1.15997	6.87859e-05	-1.06577	-1.13441	0.000120914	-0.89371	-1.13385
78395196	rs62009271	2.39758e-15	-1.65994	-1.16594	4.48515e-05	-1.48267	-1.14516	7.50114e-05	-1.36022	-1.14477
78395362	rs9806257	4.04322e-15	-1.14266	-1.16064	6.87052e-05	-1.06577	-1.13559	0.000120771	-0.89371	-1.13503
78396777	rs78675946	1.77344e-14	-2.50174e-10	-0.824831	0.000293915	-2.50174e-10	-0.747891	0.000433292	-2.50174e-10	-0.751226
78397468	rs11633444	1.00286e-14	-1.39489	-1.72407e-10	0.000225738	-1.01181	-1.72407e-10	0.000264386	-1.24523	-1.72407e-10
78397724	rs140416909	2.08337e-14	-2.50174e-10	-0.663762	0.000313009	-2.50174e-10	-0.684952	0.000461613	-2.50174e-10	-0.68791
78397846	rs7164338	2.50048e-15	-1.62194	-1.16191	4.72071e-05	-1.43762	-1.13902	7.92996e-05	-1.3109	-1.1385
78398146	rs10456	2.06655e-15	-1.82915	-1.1453	3.48417e-05	-1.74587	-1.13449	5.80835e-05	-1.62887	-1.13189
78398230	rs34057735	2.17935e-14	-0.618722	-1.72407e-10	0.000245748	-0.926877	-1.72407e-10	0.000376144	-0.892665	-1.72407e-10
78398714	rs1561807	5.01845e-15	-2.08721	-1.72407e-10	7.97047e-05	-2.05286	-1.72407e-10	0.000120526	-2.03077	-1.72407e-10
78398761	rs3784326	3.37887e-15	-2.08494	-0.397856	5.3452e-05	-2.08644	-0.365965	8.00606e-05	-2.08688	-0.352974
78398959	rs55829894	1.48948e-14	-0.999322	-1.72407e-10	0.000166519	-1.31607	-1.72407e-10	0.0002555	-1.27942	-1.72407e-10
78399637	rs116850964	5.11712e-15	-2.06774	-1.72407e-10	7.70582e-05	-2.08662	-1.72407e-10	0.000114254	-2.08422	-1.72407e-10
78400311	rs11072727	2.43403e-15	-1.64066	-1.17013	4.53571e-05	-1.45977	-1.15685	7.60209e-05	-1.33514	-1.15649
78400366	rs55921592	3.70362e-15	-1.92808	-0.462939	5.7357e-05	-1.94023	-0.44166	8.38554e-05	-1.96419	-0.429351
78400640	rs16953973	3.43867e-15	-2.06739	-0.397856	5.3796e-05	-2.08002	-0.365965	8.14454e-05	-2.06973	-0.352974
78400673	rs11072728	2.45665e-15	-1.63085	-1.17068	4.58198e-05	-1.44816	-1.15831	7.68794e-05	-1.32243	-1.15797
78401002	rs55833717	3.62898e-15	-1.95711	-0.45427	5.62058e-05	-1.9693	-0.432863	8.23213e-05	-1.99153	-0.42048
78401335	rs59999498	2.43208e-15	-1.64066	-1.17093	4.52592e-05	-1.45977	-1.15901	7.58549e-05	-1.33514	-1.15868
78401345	rs149691331	5.02166e-15	-2.08657	-1.72407e-10	7.91042e-05	-2.06042	-1.72407e-10	0.00011607	-2.06845	-1.72407e-10
78401428	rs145585553	1.32374e-14	-2.50174e-10	-1.11729	0.000202721	-2.50174e-10	-1.11935	0.000300605	-2.50174e-10	-1.11684
78401620	rs77370542	6.09521e-15	-1.89283	-1.72407e-10	8.24729e-05	-2.01871	-1.72407e-10	0.000127467	-1.97478	-1.72407e-10
78402001	rs11072729	2.4522e-15	-1.65008	-1.15327	4.32707e-05	-1.4955	-1.1682	7.22527e-05	-1.3741	-1.16837
78402007	rs141079023	1.19478e-14	-1.21979	-1.72407e-10	0.000209513	-1.0864	-1.72407e-10	0.00029552	-1.1339	-1.72407e-10
78402223	rs74024166	1.99456e-14	-0.707325	-1.72407e-10	0.000244249	-0.932997	-1.72407e-10	0.000373436	-0.899892	-1.72407e-10
78402258	rs3784327	2.75333e-15	-1.95275	-0.734776	4.12218e-05	-1.9098	-0.802414	6.27552e-05	-1.88606	-0.797335
78403179	rs2867986	5.04012e-15	-2.08291	-1.72407e-10	7.75557e-05	-2.08019	-1.72407e-10	0.000116051	-2.06861	-1.72407e-10
78403292	rs2304829	3.34526e-15	-1.3447	-1.14809	6.22165e-05	-1.18609	-1.11448	0.000106619	-1.0394	-1.11398
78403293	rs2304828	2.59899e-15	-1.57266	-1.17255	4.14252e-05	-1.5411	-1.16619	5.8374e-05	-1.58923	-1.16653
78403327	rs145609090	5.21465e-15	-2.04886	-1.72407e-10	8.01787e-05	-2.04693	-1.72407e-10	0.000118013	-2.05184	-1.72407e-10
78403357	rs2304827	2.65163e-15	-1.55288	-1.17228	4.21819e-05	-1.52073	-1.16846	5.9389e-05	-1.56977	-1.16876
78403668	rs75314194	7.64749e-15	-1.66596	-1.72407e-10	8.99252e-05	-1.9322	-1.72407e-10	0.000136191	-1.90858	-1.72407e-10
78403924	rs78937802	2.57475e-15	-1.58241	-1.17217	4.08987e-05	-1.55114	-1.16894	5.76631e-05	-1.59882	-1.1692
78404037	rs76700497	2.57475e-15	-1.58241	-1.17217	4.08987e-05	-1.55114	-1.16894	5.76631e-05	-1.59882	-1.1692
78404120	rs74408423	2.57575e-15	-1.58202	-1.17217	4.0915e-05	-1.55074	-1.16894	5.76851e-05	-1.59844	-1.1692
78404134	rs16969502	1.84879e-14	-0.783218	-1.72407e-10	0.000246227	-0.924929	-1.72407e-10	0.000374656	-0.896628	-1.72407e-10
78404315	rs11856417	3.78518e-15	-2.08127	-0.28797	6.06154e-05	-2.07432	-0.252312	9.19391e-05	-2.06234	-0.239166
78404407	rs11856461	2.23439e-15	-1.97481	-0.921555	3.95989e-05	-1.86315	-0.889233	6.48535e-05	-1.76804	-0.882469
78404905	rs74824657	2.53472e-15	-1.59833	-1.17192	4.02072e-05	-1.56755	-1.16959	5.67322e-05	-1.61448	-1.16982
78405617	rs16969507	2.50336e-15	-1.61078	-1.17192	3.96936e-05	-1.58039	-1.1696	5.6041e-05	-1.62672	-1.16983
78405619	rs117688007	1.40609e-14	-1.05694	-1.72407e-10	0.000190326	-1.18245	-1.72407e-10	0.00028864	-1.15746	-1.72407e-10
78405652	rs76394764	2.45558e-15	-1.6297	-1.17228	3.89655e-05	-1.59991	-1.1686	5.50618e-05	-1.64532	-1.16887
78406192	rs16969508	2.42623e-15	-1.64183	-1.17217	3.84669e-05	-1.61243	-1.16896	5.43907e-05	-1.65723	-1.16921
78406241	rs75599090	2.21126e-15	-1.7346	-1.17217	3.33345e-05	-1.75563	-1.16896	4.7665e-05	-1.78923	-1.16921
78406959	rs17478430	1.79353e-15	-2.05243	-1.06372	2.66282e-05	-2.085	-1.06421	3.93521e-05	-2.08639	-1.0637
78407327	rs150456070	5.54878e-15	-1.98676	-1.72407e-10	0.000194444	-1.16104	-1.72407e-10	0.000276143	-1.20172	-1.72407e-10
78407493	rs12440984	2.46131e-15	-1.96526	-0.834381	4.41395e-05	-1.84975	-0.794081	7.24303e-05	-1.75208	-0.78793
78407639	rs8031028	4.32472e-15	-2.07514	-0.160845	6.99544e-05	-2.0606	-0.122736	0.000103616	-2.07324	-0.108698
78407722	rs116405955	3.0638e-15	-1.40816	-1.17252	4.90162e-05	-1.37197	-1.16706	6.8583e-05	-1.42721	-1.16738
78407898	rs57778149	1.76758e-14	-0.828141	-1.72407e-10	0.000236008	-0.967319	-1.72407e-10	0.000358921	-0.939535	-1.72407e-10
78408134	rs12438507	2.49769e-15	-1.96526	-0.819705	4.46954e-05	-1.84975	-0.781564	7.34738e-05	-1.75208	-0.773625
78408382	rs72625800	8.53819e-15	-0.455547	-1.10024	8.8578e-05	-0.821801	-1.1255	0.000141833	-0.743275	-1.12471
78408455	rs8032449	3.0677e-15	-1.47235	-1.10705	5.68653e-05	-1.33781	-1.05269	9.72209e-05	-1.19329	-1.05236
78408512	rs78633859	2.87905e-15	-1.47033	-1.17254	4.60454e-05	-1.43582	-1.16574	6.45899e-05	-1.48849	-1.16609
78408644	rs116498303	2.86851e-15	-1.47402	-1.17252	4.58928e-05	-1.43961	-1.16526	6.43852e-05	-1.49213	-1.16563
78409190	rs62009273	2.54837e-15	-1.96526	-0.799617	4.56499e-05	-1.84975	-0.760433	7.50587e-05	-1.75208	-0.752284
78409833	rs4886558	5.23283e-15	-2.04538	-1.72407e-10	8.82953e-05	-1.9505	-1.72407e-10	0.00013115	-1.9463	-1.72407e-10
78410208	rs117464595	5.18214e-15	-2.05512	-1.72407e-10	8.23604e-05	-2.02008	-1.72407e-10	0.000124198	-2.00076	-1.72407e-10
78410289	rs16969514	4.66138e-15	-0.990981	-1.17004	6.13169e-05	-1.16018	-1.15495	8.93407e-05	-1.17468	-1.1555
78410422	rs7162025	3.16711e-15	-1.44848	-1.09904	5.90144e-05	-1.31147	-1.04193	0.00010114	-1.16456	-1.04158
78410508	rs7161765	4.6239e-15	-0.999053	-1.17004	6.08635e-05	-1.1676	-1.15495	8.86852e-05	-1.18205	-1.1555
78411382	rs8028842	1.34243e-14	-1.10327	-1.72407e-10	0.000171661	-1.28566	-1.72407e-10	0.000262357	-1.25293	-1.72407e-10
78411458	rs8028859	3.21101e-15	-1.43637	-1.09738	5.99391e-05	-1.29814	-1.03972	0.000102848	-1.15001	-1.03937
78411528	rs67000301	5.27888e-15	-2.03662	-1.72407e-10	8.31103e-05	-2.01102	-1.72407e-10	0.000129348	-1.96013	-1.72407e-10
78411673	rs76122766	1.80365e-14	-0.807936	-1.72407e-10	0.000240549	-0.948259	-1.72407e-10	0.000365913	-0.920241	-1.72407e-10
78412936	rs139365162	1.67559e-14	-0.881584	-1.72407e-10	0.000765056	0.208765	-1.72407e-10	0.0011829	0.253087	-1.72407e-10
78413016	rs1542101	3.55915e-15	-1.62333	-0.807485	5.18273e-05	-1.61104	-0.872226	7.29441e-05	-1.66795	-0.864996
78413197	rs1542100	2.75223e-15	-1.51538	-1.17254	4.39614e-05	-1.48214	-1.16574	6.17868e-05	-1.53286	-1.16609
78413275	rs6495273	3.21101e-15	-1.43637	-1.09738	5.99391e-05	-1.29814	-1.03972	0.000102848	-1.15001	-1.03937
78413293	rs75438416	5.25847e-15	-2.04049	-1.72407e-10	8.31953e-05	-2.00999	-1.72407e-10	0.00012114	-2.02569	-1.72407e-10
78413526	rs2011323	1.91043e-15	-1.96219	-1.09082	2.65445e-05	-2.06138	-1.09098	3.91555e-05	-2.06485	-1.09024
78414128	rs2005217	1.25544e-14	-2.50174e-10	-1.17026	0.000193022	-2.50174e-10	-1.16838	0.000285577	-2.50174e-10	-1.16812
78414211	rs894297	5.1753e-15	-2.05644	-1.72407e-10	8.64898e-05	-1.97116	-1.72407e-10	0.000128426	-1.96728	-1.72407e-10
78414935	rs60790001	1.29481e-14	-1.13938	-1.72407e-10	0.000166161	-1.31823	-1.72407e-10	0.000253782	-1.28616	-1.72407e-10
78415119	rs76542449	2.74262e-15	-1.51894	-1.17248	4.3823e-05	-1.4858	-1.16523	6.16037e-05	-1.53637	-1.16555
78415348	rs76739595	1.15666e-14	-1.25222	-1.72407e-10	0.000104757	-1.77954	-1.72407e-10	0.0001479	-1.8261	-1.72407e-10
78415698	rs55999906	5.7035e-15	-1.95925	-1.72407e-10	7.73475e-05	-2.08288	-1.72407e-10	0.000114123	-2.08536	-1.72407e-10
78415822	rs7359294	2.88983e-15	-1.46663	-1.17251	4.62607e-05	-1.43201	-1.16488	6.48828e-05	-1.48484	-1.16521
78416674	rs3784328	2.89942e-15	-1.46329	-1.17254	4.63973e-05	-1.42858	-1.16536	6.5066e-05	-1.48155	-1.16569
78417069	rs7163268	1.73921e-14	-0.844318	-1.72407e-10	0.000274709	-0.815471	-1.72407e-10	0.000418637	-0.785633	-1.72407e-10
78417184	rs16969520	2.4586e-15	-1.68885	-1.1119	4.02634e-05	-1.59453	-1.14121	6.33157e-05	-1.53483	-1.13967
78417394	rs7163579	1.24031e-14	-1.18239	-1.72407e-10	0.000182774	-1.22293	-1.72407e-10	0.000279713	-1.18887	-1.72407e-10
78418047	rs1971151	4.46815e-15	-1.03262	-1.17074	6.56337e-05	-1.09052	-1.15658	9.56347e-05	-1.10506	-1.15704
78418342	rs78982176	2.80872e-15	-1.49521	-1.1724	4.49674e-05	-1.46139	-1.16386	6.31447e-05	-1.51299	-1.16422
78418780	rs117576823	2.73178e-15	-1.52298	-1.1724	4.3701e-05	-1.48995	-1.16386	6.14411e-05	-1.54034	-1.16422
78419476	rs8036417	3.69195e-15	-1.30046	-1.09372	6.74815e-05	-1.18072	-1.03861	0.000113693	-1.04909	-1.04004
78419525	rs74474583	3.213e-15	-1.36067	-1.17246	5.16016e-05	-1.32326	-1.16438	7.2062e-05	-1.38039	-1.16472
78420311	rs3784330	3.76148e-15	-1.28781	-1.08771	6.89392e-05	-1.16715	-1.03081	0.000116255	-1.03456	-1.03229
78420344	rs55914317	1.17014e-14	-1.24063	-1.72407e-10	0.000172665	-1.27983	-1.72407e-10	0.000263943	-1.2469	-1.72407e-10
78420541	rs11072730	2.41638e-15	-2.079	-0.739066	3.68584e-05	-2.08345	-0.740648	5.49735e-05	-2.07991	-0.735874
78420559	rs55681349	6.8576e-15	-1.77498	-1.72407e-10	0.0001178	-1.6622	-1.72407e-10	0.000194965	-1.54982	-1.72407e-10
78420631	rs116051584	1.67162e-14	-0.883959	-1.72407e-10	0.00026391	-0.855574	-1.72407e-10	0.000401991	-0.826208	-1.72407e-10
78421669	rs11857947	3.11785e-15	-1.44424	-1.11895	5.91945e-05	-1.20398	-1.14637	9.44659e-05	-1.12943	-1.14497
78422205	rs3784331	2.08078e-15	-2.02557	-0.942021	3.22446e-05	-1.9575	-1.00034	4.67251e-05	-1.98155	-0.996803
78422769	rs6495274	3.13776e-15	-1.44395	-1.11288	6.08739e-05	-1.1803	-1.14208	9.74942e-05	-1.10228	-1.14057
78422985	rs61573009	1.78426e-14	-2.50174e-10	-0.818744	0.000265359	-2.50174e-10	-0.850098	0.000393941	-2.50174e-10	-0.846436
78423433	rs112308337	6.29499e-15	-1.86058	-1.72407e-10	0.00010851	-1.74434	-1.72407e-10	0.000178031	-1.64068	-1.72407e-10
78423479	rs8040395	1.81763e-15	-1.94765	-1.15515	3.25622e-05	-1.77935	-1.16868	5.07993e-05	-1.72662	-1.16814
78423596	rs11547207	2.96784e-15	-1.52278	-1.08972	6.01837e-05	-1.30348	-1.0303	9.88777e-05	-1.19718	-1.03157
78423613	rs369854897	1.91512e-14	-2.50174e-10	-0.747971	0.000277275	-2.50174e-10	-0.806173	0.000411973	-2.50174e-10	-0.801681
78424041	rs117831341	2.60064e-15	-1.57617	-1.1684	4.19313e-05	-1.54472	-1.15043	5.90899e-05	-1.59269	-1.15089
78424369	rs72732571	7.16628e-15	-1.73095	-1.72407e-10	8.45394e-05	-1.99397	-1.72407e-10	0.000123394	-2.00725	-1.72407e-10
78424545	rs74024170	1.15566e-14	-1.25307	-1.72407e-10	0.000160191	-1.35482	-1.72407e-10	0.000245529	-1.31922	-1.72407e-10
78425339	rs76576752	2.65828e-15	-1.55317	-1.16948	4.28033e-05	-1.52103	-1.15354	6.02602e-05	-1.57006	-1.15391
78425749	rs76375166	5.88581e-15	-1.92779	-1.72407e-10	0.000115285	-1.68378	-1.72407e-10	0.000172502	-1.67223	-1.72407e-10
78426746	rs62009275	2.68718e-15	-2.04897	-0.662874	4.38635e-05	-1.98932	-0.660785	6.41211e-05	-2.00663	-0.655232
78427393	rs145372988	2.81522e-14	-2.50174e-10	-0.362709	0.000432584	-2.50174e-10	-0.361407	0.000639773	-2.50174e-10	-0.361524
78427530	rs11636385	5.84825e-15	-1.93419	-1.72407e-10	9.74567e-05	-1.85178	-1.72407e-10	0.000157024	-1.76624	-1.72407e-10
78428012	rs77376231	3.8897e-14	-0.0394186	-1.72407e-10	0.00159054	0.940647	-1.72407e-10	0.00268708	1.07357	-1.72407e-10
78428985	rs7182599	1.59147e-14	-0.933093	-1.72407e-10	0.000251111	-0.905289	-1.72407e-10	0.000382267	-0.876519	-1.72407e-10
78429340	rs2007540	9.53149e-15	-0.492057	-0.953677	0.000112466	-0.697492	-1.01104	0.000177115	-0.638465	-1.00738
78429728	rs9783722	3.69314e-15	-1.27477	-1.11909	7.45648e-05	-0.974388	-1.14513	0.000120052	-0.891048	-1.14366
78430647	rs59075488	1.58205e-14	-0.93903	-1.72407e-10	0.000249607	-0.911298	-1.72407e-10	0.000379949	-0.8826	-1.72407e-10
78431085	rs12185106	6.79615e-15	-1.78398	-1.72407e-10	0.000148514	-1.43051	-1.72407e-10	0.000205735	-1.49605	-1.72407e-10
78432059	rs72732574	5.7336e-15	-1.95399	-1.72407e-10	9.64589e-05	-1.86207	-1.72407e-10	0.00015538	-1.77676	-1.72407e-10
78432096	rs7179651	4.01117e-15	-1.75786	-0.55339	6.10542e-05	-1.75028	-0.569138	9.39567e-05	-1.71654	-0.563266
78432849	rs11072732	1.89354e-15	-1.90164	-1.16024	2.83999e-05	-1.95026	-1.13454	4.28721e-05	-1.93059	-1.13382
78433235	rs8026337	5.0194e-15	-2.08702	-1.72407e-10	7.81434e-05	-2.07264	-1.72407e-10	0.000117804	-2.05362	-1.72407e-10
78434384	rs80044045	1.27183e-14	-2.50174e-10	-1.15729	0.000195804	-2.50174e-10	-1.15407	0.000289863	-2.50174e-10	-1.15323
78434923	rs11630013	5.98017e-15	-1.91189	-1.72407e-10	9.60571e-05	-1.86624	-1.72407e-10	0.000153986	-1.78577	-1.72407e-10
78434979	rs11635268	6.08564e-15	-1.8944	-1.72407e-10	9.62866e-05	-1.86385	-1.72407e-10	0.000154645	-1.7815	-1.72407e-10
78435064	rs7165154	3.61811e-15	-2.06313	-0.351253	5.05766e-05	-2.08712	-0.420576	7.5794e-05	-2.08721	-0.40741
78435527	rs9920103	2.06977e-15	-1.88038	-1.09252	3.21006e-05	-1.85845	-1.10386	4.52965e-05	-1.90708	-1.10233
78436485	rs7172176	2.38122e-15	-1.77712	-1.0556	3.47879e-05	-1.85554	-1.02637	4.97015e-05	-1.89349	-1.02312
78436683	rs138170962	1.69797e-14	-2.50174e-10	-0.868316	0.000258321	-2.50174e-10	-0.876981	0.000385268	-2.50174e-10	-0.868699
78436817	rs6495275	2.39112e-15	-1.77544	-1.05313	3.49736e-05	-1.85298	-1.02361	4.99984e-05	-1.89032	-1.02032
78437555	rs12439537	1.95985e-15	-1.87726	-1.15021	2.59386e-05	-2.05537	-1.12008	3.9011e-05	-2.03985	-1.11895
78437815	rs28470276	3.4965e-15	-1.28021	-1.16836	6.43458e-05	-1.09707	-1.16984	8.24341e-05	-1.24086	-1.16978
78438063	rs62009331	2.38697e-14	-0.596406	0.068682	0.000484168	-0.255153	0.00640147	0.000682917	-0.31878	0.0225159
78438073	rs11634325	1.82965e-15	-1.97397	-1.12223	2.85804e-05	-1.95197	-1.12649	4.17893e-05	-1.96469	-1.12531
78438122	rs11629561	1.66174e-15	-2.08216	-1.11031	2.57082e-05	-2.06933	-1.11505	3.8322e-05	-2.06288	-1.11373
78438179	rs182911129	5.2655e-15	-2.03916	-1.72407e-10	0.000128751	-1.57331	-1.72407e-10	0.000189975	-1.57575	-1.72407e-10
78439018	rs12903696	2.26002e-15	-1.81879	-1.06616	3.32718e-05	-1.89034	-1.03613	4.7706e-05	-1.92444	-1.03314
78439120	rs2028548	1.62721e-15	-2.04283	-1.17064	2.61976e-05	-1.99362	-1.17189	4.11169e-05	-1.93443	-1.17178
78439265	rs16969548	1.93074e-15	-1.88747	-1.15496	2.56036e-05	-2.05928	-1.12917	3.84708e-05	-2.04463	-1.1281
78440224	rs79656789	8.07035e-15	-1.61214	-1.72407e-10	0.000187495	-1.19743	-1.72407e-10	0.000250622	-1.29869	-1.72407e-10
78440229	rs143114891	1.90825e-14	-2.50174e-10	-0.751562	0.000289074	-2.50174e-10	-0.764501	0.000428516	-2.50174e-10	-0.76231
78440360	rs57867560	1.32684e-14	-0.903626	-0.211326	0.000257057	-0.597645	-0.284239	0.000364	-0.654962	-0.270523
78441574	rs62009333	1.32983e-14	-0.911665	-0.201037	0.000257281	-0.606666	-0.274347	0.000364408	-0.663807	-0.260555
78441769	rs11555541	2.42675e-15	-1.74842	-1.06536	3.45988e-05	-1.853	-1.03436	4.93909e-05	-1.89184	-1.03104
78441886	rs113037555	1.34136e-14	-0.918877	-0.185189	0.000259126	-0.614761	-0.259107	0.000367122	-0.671744	-0.245199
78442201	rs74024174	1.95437e-15	-1.87778	-1.15249	2.63414e-05	-2.03644	-1.1236	3.97593e-05	-2.01728	-1.12251
78443020	rs143273705	1.26005e-14	-2.50174e-10	-1.1666	0.00019372	-2.50174e-10	-1.16477	0.000286788	-2.50174e-10	-1.16389
78443631	rs11855354	2.25259e-15	-1.79894	-1.08932	3.29966e-05	-1.87224	-1.06254	4.71071e-05	-1.91037	-1.05984
78443782	rs145158225	1.47102e-14	-1.0118	-1.72407e-10	0.000133144	-1.53975	-1.72407e-10	0.000192468	-1.56271	-1.72407e-10
78444272	rs114903147	2.83559e-15	-1.48817	-1.16991	5.09602e-05	-1.32909	-1.17105	6.6515e-05	-1.45421	-1.171
78444657	rs74514986	1.29827e-14	-2.50174e-10	-1.13672	0.00019924	-2.50174e-10	-1.13668	0.000294101	-2.50174e-10	-1.13871
78444766	rs112842611	9.02993e-15	-0.976949	-0.522841	0.000167608	-0.727026	-0.58253	0.000233452	-0.798318	-0.571343
78444791	rs12906189	2.01572e-15	-1.89	-1.10936	3.35641e-05	-1.80359	-1.11414	4.85394e-05	-1.82745	-1.11281
78445433	rs76993890	1.01535e-14	-1.38251	-1.72407e-10	0.000242689	-0.939402	-1.72407e-10	0.000368493	-0.913215	-1.72407e-10
78446098	rs6495276	2.09734e-15	-1.84434	-1.11532	3.18436e-05	-1.88562	-1.08473	4.61201e-05	-1.90916	-1.08223
78446169	rs62009334	9.39902e-15	-0.948575	-0.511155	0.000174889	-0.695639	-0.571391	0.000243418	-0.767761	-0.560099
78447000	rs118189835	1.31868e-14	-2.50174e-10	-1.12112	0.000203931	-2.50174e-10	-1.1134	0.000301458	-2.50174e-10	-1.11401
78447207	rs62009335	9.41714e-15	-0.956459	-0.501345	0.000175001	-0.704357	-0.562037	0.00024365	-0.776248	-0.550658
78447280	rs12050483	3.47822e-15	-1.28924	-1.16458	6.39072e-05	-1.10707	-1.16668	8.19368e-05	-1.25011	-1.16658
78447790	rs11630776	1.98269e-15	-1.9151	-1.10078	3.10965e-05	-1.88821	-1.10588	4.53532e-05	-1.90369	-1.10446
78448024	rs3825848	4.78245e-15	-1.24401	-0.891377	7.95449e-05	-1.2072	-0.847667	0.000131702	-1.10549	-0.836608
78448252	rs62009336	1.48656e-14	-0.805365	-0.195917	0.000282123	-0.537768	-0.251072	0.000392249	-0.613923	-0.236819
78448456	rs11631100	1.64872e-15	-2.08672	-1.11362	2.54157e-05	-2.07758	-1.11823	3.78209e-05	-2.07282	-1.11695
78448959	rs11854120	9.56869e-15	-0.948575	-0.493264	0.000177899	-0.695639	-0.554329	0.000247646	-0.767761	-0.542878
78449431	rs62009337	1.01597e-14	-0.933518	-0.44839	0.000188802	-0.678999	-0.511487	0.000262811	-0.751556	-0.499648
78449748	rs12904688	1.98159e-15	-1.90712	-1.10932	3.07212e-05	-1.89213	-1.1141	4.48478e-05	-1.90659	-1.11277
78450204	rs4570804	9.85149e-15	-0.925552	-0.48716	0.000183548	-0.6702	-0.548505	0.000255354	-0.742986	-0.537001
78451332	rs8027582	1.29817e-14	-2.50174e-10	-1.1368	0.000199362	-2.50174e-10	-1.13606	0.000294345	-2.50174e-10	-1.13788
78451781	rs62009338	1.60101e-15	-2.07249	-1.15721	2.43198e-05	-2.08705	-1.15284	3.59444e-05	-2.08717	-1.1535
78451914	rs2044098	1.64413e-15	-2.08703	-1.11609	2.5317e-05	-2.07911	-1.1206	3.76597e-05	-2.0747	-1.11935
78452003	rs8032618	2.33261e-15	-1.74353	-1.10981	3.38116e-05	-1.82406	-1.08632	4.80511e-05	-1.86644	-1.08393
78452244	rs62009339	9.91751e-15	-0.933518	-0.472515	0.000184501	-0.678999	-0.534527	0.000256771	-0.751556	-0.522895
78452296	rs4886560	1.59765e-15	-2.07938	-1.15243	2.44659e-05	-2.08643	-1.14747	3.6132e-05	-2.08726	-1.1482
78452722	rs1982241	1.56671e-15	-2.08231	-1.16905	2.39915e-05	-2.08127	-1.17222	3.55413e-05	-2.07977	-1.17217
78452872	rs1982242	2.31464e-15	-1.75311	-1.10797	3.3602e-05	-1.83243	-1.08416	4.77885e-05	-1.8741	-1.08175
78454795	rs7180687	5.12825e-15	-1.14308	-0.922486	8.22141e-05	-1.14068	-0.881175	0.000136975	-1.03214	-0.870697
78454951	rs12439733	1.58948e-15	-2.08164	-1.15529	2.44294e-05	-2.08485	-1.15054	3.62254e-05	-2.08163	-1.15125
78455012	rs62009340	1.03966e-14	-0.91034	-0.448515	0.000193674	-0.653403	-0.511606	0.000269413	-0.726625	-0.499768
78455355	rs7180781	3.1216e-15	-1.39711	-1.16488	5.66673e-05	-1.22704	-1.16694	7.334e-05	-1.36069	-1.16684
78455732	rs78998021	2.53405e-15	-1.60277	-1.16775	4.90498e-05	-1.369	-1.16934	6.36946e-05	-1.49927	-1.16927
78456855	rs12904404	2.05373e-15	-1.85268	-1.128	3.30441e-05	-1.80134	-1.132	4.80333e-05	-1.81985	-1.13089
78456894	rs12441406	1.59856e-15	-2.08031	-1.15092	2.4488e-05	-2.08724	-1.14576	3.62181e-05	-2.08648	-1.1466
78457113	rs141158898	1.65825e-14	-2.50174e-10	-0.891986	0.000252654	-2.50174e-10	-0.899162	0.000375683	-2.50174e-10	-0.893893
78457242	rs12904700	1.58586e-15	-2.07566	-1.16355	2.40583e-05	-2.07845	-1.17225	3.56202e-05	-2.07743	-1.17229
78457855	rs2868607	1.6518e-15	-2.08352	-1.11495	2.51713e-05	-2.08597	-1.11951	3.73406e-05	-2.08431	-1.11825
78458300	rs56803002	1.91305e-15	-1.88666	-1.16498	2.61265e-05	-2.02352	-1.14471	3.94924e-05	-2.00252	-1.14401
78458485	rs3816253	1.58841e-15	-2.07531	-1.16229	2.40533e-05	-2.07894	-1.17197	3.56042e-05	-2.07814	-1.17204
78458638	rs2304826	3.01751e-15	-1.43216	-1.16374	5.4543e-05	-1.26623	-1.16596	7.08182e-05	-1.39667	-1.16585
78458797	rs2304825	1.57582e-15	-2.07643	-1.16912	2.39276e-05	-2.08397	-1.17218	3.54285e-05	-2.08297	-1.17215
78458830	rs113819475	7.25835e-15	-1.71818	-1.72407e-10	0.000151311	-1.41185	-1.72407e-10	0.000203561	-1.50667	-1.72407e-10
78458980	rs115513235	3.49605e-15	-1.31875	-1.12995	6.52035e-05	-1.1398	-1.11387	8.37946e-05	-1.28034	-1.11393
78459073	rs11638921	1.60346e-15	-2.06413	-1.16404	2.39157e-05	-2.08429	-1.17235	3.54136e-05	-2.08316	-1.17239
78459926	rs60274620	1.42103e-14	-2.50174e-10	-1.04637	0.000224187	-2.50174e-10	-1.0187	0.000331789	-2.50174e-10	-1.01814
78461278	rs76789131	1.25766e-14	-2.50174e-10	-1.1685	0.000192786	-2.50174e-10	-1.1696	0.000285214	-2.50174e-10	-1.1694
78461457	rs17674205	3.89289e-14	-0.0385988	-1.72407e-10	0.00150396	0.884671	-1.72407e-10	0.00260597	1.04292	-1.72407e-10
78461975	rs79037950	7.27185e-15	-1.71632	-1.72407e-10	0.000308712	-0.698775	-1.72407e-10	0.000505025	-0.598031	-1.72407e-10
78462258	rs117706925	2.95856e-14	-0.313049	-1.72407e-10	0.00173731	1.02891	-1.72407e-10	0.00204473	0.800384	-1.72407e-10
78462403	rs11072733	3.08623e-15	-1.40689	-1.1665	5.59752e-05	-1.23796	-1.16831	7.25076e-05	-1.37072	-1.16823
78462518	rs3087998	3.20919e-15	-1.40919	-1.12513	4.19717e-05	-1.56507	-1.12912	6.11677e-05	-1.5813	-1.12771
78462967	rs74024181	9.96951e-15	-1.4008	-1.72407e-10	0.000237082	-0.962775	-1.72407e-10	0.000359884	-0.936855	-1.72407e-10
78463129	rs3743081	1.3314e-14	-2.50174e-10	-1.11152	0.0002034	-2.50174e-10	-1.11601	0.000300238	-2.50174e-10	-1.11806
78463486	rs3825847	1.12273e-14	-0.917558	-0.364432	0.00020823	-0.661372	-0.431167	0.000289924	-0.734388	-0.418632
78463890	rs11638547	1.66854e-15	-2.07693	-1.11146	2.52297e-05	-2.08701	-1.11616	3.74191e-05	-2.0856	-1.11485
78464513	rs62009342	1.15466e-14	-0.925552	-0.328388	0.000213654	-0.6702	-0.396627	0.000297629	-0.742986	-0.383805
78466006	rs11072735	3.02211e-15	-1.42589	-1.16849	5.47088e-05	-1.25921	-1.16995	7.09895e-05	-1.39023	-1.16988
78466127	rs2304824	2.38013e-15	-1.71828	-1.11489	3.07465e-05	-1.91316	-1.09224	4.4148e-05	-1.945	-1.0901
78466451	rs147214991	1.25379e-14	-2.50174e-10	-1.17158	0.000192369	-2.50174e-10	-1.17177	0.000284573	-2.50174e-10	-1.17165
78466501	rs140574408	7.7288e-15	-1.65538	-1.72407e-10	0.000166796	-1.31441	-1.72407e-10	0.000215914	-1.44776	-1.72407e-10
78466597	rs11631653	2.12133e-15	-1.86194	-1.08636	3.1604e-05	-1.88595	-1.09195	4.59745e-05	-1.90415	-1.0904
78466781	rs17850483	1.22382e-14	-0.870636	-0.325139	0.000227706	-0.609614	-0.393512	0.000316718	-0.68396	-0.380664
78466919	rs62009343	1.21192e-14	-0.886924	-0.318619	0.000225057	-0.62757	-0.38726	0.000313193	-0.701457	-0.374361
78467379	rs12911405	1.70945e-15	-2.06275	-1.10141	2.54822e-05	-2.08671	-1.10649	3.7724e-05	-2.08726	-1.10508
78467605	rs28599778	2.59078e-15	-1.57895	-1.16943	4.61791e-05	-1.42797	-1.17068	6.12974e-05	-1.53627	-1.17063
78467777	rs12915990	2.42342e-15	-1.71971	-1.09545	3.46382e-05	-1.8163	-1.06993	4.92584e-05	-1.85809	-1.06747
78468259	rs79494491	1.78779e-15	-1.95149	-1.16787	2.45336e-05	-2.08027	-1.15087	3.66051e-05	-2.07222	-1.15023
78469740	rs59824250	2.06646e-15	-1.81671	-1.15778	3.66601e-05	-1.69708	-1.13242	5.36244e-05	-1.70908	-1.13155
78470310	rs8034946	2.22489e-15	-1.83027	-1.07035	3.37767e-05	-1.86631	-1.04511	4.89998e-05	-1.88865	-1.04217
78470542	rs8035724	1.62649e-15	-2.06604	-1.14787	2.4493e-05	-2.08683	-1.14597	3.62353e-05	-2.08692	-1.14568
78471110	rs17850484	9.07457e-15	-1.43003	-0.0648276	0.000151585	-1.26683	-0.143206	0.000231723	-1.24865	-0.128445
78471593	rs79399102	1.21258e-14	-1.44325	0.238254	0.000204666	-1.28161	0.171802	0.00031358	-1.26359	0.189006
78471954	rs17479031	9.15732e-15	-1.42337	-0.0624114	0.000153073	-1.25939	-0.140877	0.000234021	-1.24113	-0.1261
78472186	rs58092270	1.10613e-14	-0.192322	-1.10456	0.000919581	1.50718	-1.11445	0.00172245	1.74577	-1.11691
78472388	rs28699018	2.3204e-15	-1.68605	-1.17254	4.45559e-05	-1.46255	-1.17189	5.81622e-05	-1.58745	-1.17195
78472393	rs56334336	4.2411e-14	0.0470728	-1.72407e-10	0.00200271	1.17107	-1.72407e-10	0.0035392	1.34902	-1.72407e-10
78472644	rs12910386	1.66824e-15	-2.06868	-1.11989	2.50819e-05	-2.0848	-1.12424	3.70958e-05	-2.0861	-1.12304
78472749	rs62009344	1.22808e-14	-1.44454	0.252239	0.000207181	-1.28305	0.185455	0.000317457	-1.26504	0.202746
78473018	rs17479135	9.55242e-15	-1.41062	-0.0329202	0.000159746	-1.24516	-0.11244	0.00024431	-1.22674	-0.0974612
78473309	rs12915634	1.73595e-15	-2.04661	-1.10217	2.57127e-05	-2.07698	-1.10721	3.7982e-05	-2.07971	-1.10581
78473469	rs9972590	2.48763e-15	-1.61662	-1.17238	4.85273e-05	-1.3766	-1.17246	6.27951e-05	-1.51028	-1.17248
78473492	rs61092196	1.64098e-15	-2.06238	-1.14266	2.49666e-05	-2.07501	-1.13863	3.72184e-05	-2.06639	-1.13944
78473549	rs9972613	2.57038e-15	-1.67281	-1.08348	4.02797e-05	-1.67647	-1.05887	5.8293e-05	-1.70116	-1.05599
78473868	rs8027925	6.92326e-15	-0.789276	-0.976172	9.20143e-05	-0.964892	-0.944348	0.000159254	-0.817955	-0.934185
78473889	rs8026525	1.00208e-14	-1.39707	0.00139715	0.000167637	-1.23005	-0.0793323	0.00025648	-1.21146	-0.0641224
78474124	rs11856106	9.81008e-15	-1.37024	-0.0466844	0.00016647	-1.20018	-0.116186	0.000254746	-1.18128	-0.101092
78474476	rs2304823	1.96836e-15	-1.85297	-1.17016	3.39987e-05	-1.7494	-1.15546	5.18605e-05	-1.71906	-1.15502
78474517	rs6495277	7.73453e-15	-0.65079	-1.00385	0.000111682	-0.746163	-0.969363	0.000193721	-0.595826	-0.960391
78475202	rs55659119	1.08351e-14	-1.31754	-1.72407e-10	9.58097e-05	-1.86882	-1.72407e-10	0.00013723	-1.90098	-1.72407e-10
78475236	rs62009346	1.6517e-14	-1.41291	0.516965	0.000296783	-1.18235	0.444169	0.000447377	-1.18227	0.463031
78476284	rs77390520	9.84773e-15	-1.45051	0.0374149	0.000174274	-1.22599	-0.0445655	0.000261809	-1.22591	-0.0291166
78476843	rs28616107	2.67704e-15	-1.64409	-1.07153	4.42762e-05	-1.59562	-1.04511	6.46194e-05	-1.61172	-1.0424
78476900	rs78684966	1.63268e-15	-2.05539	-1.15472	2.39242e-05	-2.08699	-1.1693	3.53895e-05	-2.0868	-1.16942
78476921	rs28413000	2.04378e-15	-1.81944	-1.1661	3.77527e-05	-1.63231	-1.16781	5.02498e-05	-1.73788	-1.16775
78477861	rs28832935	1.51098e-14	-0.268727	-0.716264	0.000299085	0.0209054	-0.751361	0.000368404	-0.167891	-0.745567
78478151	rs28535318	2.12456e-14	0.108445	-0.752632	0.000469604	0.506979	-0.786272	0.000564252	0.293584	-0.780722
78478394	rs62009347	9.00301e-14	0.117465	0.682345	0.00156301	0.287152	0.636031	0.00215692	0.199026	0.654772
78478622	rs62009348	9.40225e-14	0.139985	0.703214	0.00163328	0.310521	0.656639	0.00225314	0.221958	0.675487
78480465	rs376195431	1.79302e-14	-2.50174e-10	-0.813849	0.000285175	-2.50174e-10	-0.778082	0.000420804	-2.50174e-10	-0.78047
78483475	rs28528750	1.90479e-14	-0.0589628	-0.694413	0.000413869	0.324724	-0.730357	0.000501369	0.119125	-0.72442
78483559	rs76541648	3.26842e-14	-2.50174e-10	-0.213443	0.000474962	-2.50174e-10	-0.267948	0.000705132	-2.50174e-10	-0.264253
78483706	rs12442037	1.64758e-15	-2.04858	-1.15245	2.41186e-05	-2.08098	-1.16722	3.54933e-05	-2.08584	-1.16745
78484169	rs11072738	2.85884e-15	-1.59355	-1.05636	4.49238e-05	-1.59354	-1.03268	6.49219e-05	-1.61966	-1.02979
78484256	rs28433827	1.90931e-14	-0.0819727	-0.669034	0.000413589	0.299626	-0.705937	0.000501659	0.0951232	-0.699839
78484602	rs62009353	7.21929e-14	-0.0916147	0.670621	0.00124342	0.0699793	0.624455	0.00172295	-0.0139815	0.643137
78484977	rs28461704	1.96573e-14	-0.109425	-0.61246	0.000387649	0.192169	-0.663252	0.000474372	-0.00432263	-0.656324
78485173	rs142004961	1.12555e-14	-1.27948	-1.72407e-10	0.000161883	-1.34431	-1.72407e-10	0.000228309	-1.39194	-1.72407e-10
78485216	rs62011375	1.01628e-13	0.0510147	0.869968	0.00175585	0.218173	0.821354	0.00242847	0.131348	0.84103
78485732	rs79908499	2.37337e-15	-1.67408	-1.16195	4.55658e-05	-1.44763	-1.1644	5.93981e-05	-1.57409	-1.16428
78485814	rs28700056	1.72202e-14	-0.224585	-0.629669	0.000336952	0.0684126	-0.679655	0.000414573	-0.122549	-0.67284
78486189	rs2271902	2.42524e-14	0.0563042	-0.568122	0.000491766	0.365328	-0.598509	0.00059966	0.165895	-0.59217
78486551	rs2018983	1.62831e-15	-2.04937	-1.16342	2.62407e-05	-1.99204	-1.17183	3.95531e-05	-1.97307	-1.17192
78487042	rs118084625	2.11367e-13	-2.50174e-10	1.65326	0.00343544	-2.50174e-10	1.71072	0.00514322	-2.50174e-10	1.7228
78487160	rs2271901	1.64516e-15	-2.04399	-1.1585	2.56398e-05	-2.01696	-1.17007	3.85169e-05	-2.00131	-1.17023
78487583	rs12905325	1.60578e-15	-2.07694	-1.14979	2.41141e-05	-2.08645	-1.16194	3.62433e-05	-2.06953	-1.16286
78487672	rs12905634	1.55838e-15	-2.0855	-1.17119	2.38801e-05	-2.08724	-1.1709	3.53158e-05	-2.08724	-1.17107
78488508	rs894299	1.61267e-15	-2.08024	-1.1422	2.42427e-05	-2.08619	-1.15687	3.65347e-05	-2.06638	-1.15799
78489163	rs4887011	4.55979e-15	-1.19909	-0.98397	7.86646e-05	-1.11203	-0.953965	0.000139061	-0.943648	-0.944075
78489164	rs74861331	1.61546e-15	-2.06418	-1.15654	2.41365e-05	-2.07825	-1.16921	3.54939e-05	-2.08388	-1.1694
78489562	rs4887012	1.61216e-15	-2.07974	-1.14302	2.43398e-05	-2.08161	-1.15746	3.70746e-05	-2.05115	-1.15856
78489574	rs4887013	1.59164e-15	-2.08208	-1.15349	2.40968e-05	-2.08361	-1.16549	3.65955e-05	-2.05654	-1.16618
78489799	rs4887014	1.58588e-15	-2.06726	-1.17193	2.51644e-05	-2.03402	-1.17173	3.92441e-05	-1.98097	-1.17186
78489851	rs117041835	2.85266e-14	-2.50174e-10	-0.349499	0.000501315	-2.50174e-10	-0.213949	0.00074239	-2.50174e-10	-0.212763
78490008	rs184591919	7.16795e-15	-1.73072	-1.72407e-10	0.000108359	-1.74573	-1.72407e-10	0.000167817	-1.69976	-1.72407e-10
78490016	rs7166938	1.6212e-15	-2.06853	-1.14864	2.456e-05	-2.06763	-1.16243	3.79617e-05	-2.0228	-1.16326
78490442	rs11072739	1.61669e-15	-2.07235	-1.14761	2.44805e-05	-2.07155	-1.16175	3.77109e-05	-2.03008	-1.16261
78490461	rs112459071	6.03768e-15	-1.90231	-1.72407e-10	0.000146795	-1.44214	-1.72407e-10	0.000229147	-1.38827	-1.72407e-10
78490499	rs139312386	7.11132e-15	-1.73865	-1.72407e-10	0.000147164	-1.43964	-1.72407e-10	0.000198388	-1.53241	-1.72407e-10
78490735	rs147339342	2.40013e-14	-2.50174e-10	-0.522228	0.000414429	-2.50174e-10	-0.404281	0.000608921	-2.50174e-10	-0.41095
78490882	rs142557183	1.61154e-15	-2.06793	-1.15522	2.40103e-05	-2.0841	-1.16859	3.54059e-05	-2.08696	-1.1688
78490972	rs11072740	1.61328e-15	-2.07216	-1.14991	2.44487e-05	-2.07136	-1.16325	3.76708e-05	-2.02971	-1.16404
78491047	rs74563006	2.31223e-15	-1.69378	-1.16834	4.41599e-05	-1.4722	-1.17116	5.77129e-05	-1.59608	-1.17107
78491741	rs6495280	1.63208e-15	-2.06244	-1.14804	2.55714e-05	-2.02872	-1.16098	3.62975e-05	-2.06894	-1.16194
78492105	rs59398201	1.10917e-13	-0.0544612	1.06291	0.00190169	0.108601	1.01071	0.00263793	0.0238844	1.03123
78492586	rs4887016	1.61213e-15	-2.07802	-1.14476	2.42643e-05	-2.08348	-1.1587	3.67817e-05	-2.05789	-1.15975
78492707	rs143600788	6.45156e-15	-1.83601	-1.72407e-10	8.11056e-05	-2.03543	-1.72407e-10	0.000117844	-2.05328	-1.72407e-10
78493044	rs869858	1.59813e-15	-2.07584	-1.15566	2.40661e-05	-2.08414	-1.16623	3.64721e-05	-2.05918	-1.16691
78493278	rs1105401	1.62169e-15	-2.06874	-1.14813	2.42913e-05	-2.08002	-1.16104	3.70424e-05	-2.04854	-1.16204
78493386	rs80241084	1.62983e-15	-2.04882	-1.16304	2.62666e-05	-1.99116	-1.17172	3.95952e-05	-1.97211	-1.17182
78494201	rs12443000	1.66698e-15	-2.03356	-1.15576	2.43502e-05	-2.07141	-1.16723	3.74174e-05	-2.03271	-1.1678
78494204	rs11072741	1.64932e-15	-2.04859	-1.15138	2.41881e-05	-2.08158	-1.16374	3.67716e-05	-2.05338	-1.16453
78494250	rs6495281	3.38904e-15	-1.56061	-0.919178	4.28572e-05	-1.79243	-0.880881	7.12002e-05	-1.6873	-0.869838
78494356	rs2139442	1.6658e-15	-2.01826	-1.17177	2.51353e-05	-2.03523	-1.17168	3.90497e-05	-1.986	-1.1718
78494429	rs4334267	5.2315e-15	-1.07691	-0.968722	9.46067e-05	-0.947221	-0.934235	0.000168657	-0.770528	-0.924242
78495247	rs11852636	1.56468e-15	-2.08114	-1.17151	2.64691e-05	-1.98399	-1.17122	3.83631e-05	-2.00444	-1.1711
78495262	rs7165474	5.05927e-15	-2.07911	-1.72407e-10	7.80345e-05	-2.07403	-1.72407e-10	0.000114278	-2.084	-1.72407e-10
78495876	rs80253791	7.05383e-15	-1.74676	-1.72407e-10	0.000145542	-1.45072	-1.72407e-10	0.000196364	-1.54267	-1.72407e-10
78497357	rs146777334	3.72401e-14	-2.50174e-10	-0.0829478	0.000676969	-2.50174e-10	0.0864427	0.00100231	-2.50174e-10	0.0874298
78497593	rs1554377	1.55442e-15	-2.08726	-1.17197	2.38567e-05	-2.08686	-1.17226	3.52798e-05	-2.08721	-1.17211
78497663	rs59184904	4.99978e-15	-1.78287	-0.308075	8.47657e-05	-1.59182	-0.399468	0.00011988	-1.63408	-0.402066
78497800	rs147108150	5.71088e-15	-1.95796	-1.72407e-10	8.41381e-05	-1.99872	-1.72407e-10	0.000142041	-1.86652	-1.72407e-10
78498913	rs16969575	7.37498e-14	-2.50174e-10	0.600344	0.00135917	-2.50174e-10	0.783447	0.00201132	-2.50174e-10	0.783911
78498947	rs1011173	3.27029e-15	-1.58156	-0.933891	4.9735e-05	-1.56736	-0.957118	7.79688e-05	-1.51407	-0.952263
78499377	rs62011377	2.15385e-15	-1.81412	-1.11896	3.19835e-05	-1.83376	-1.13221	4.81897e-05	-1.81776	-1.12973
78499389	rs12441219	8.69869e-15	-1.73468	0.197521	0.000169211	-1.55593	0.255891	0.000258492	-1.53492	0.26715
78499408	rs7169757	3.81556e-15	-1.51333	-0.847918	5.42801e-05	-1.61494	-0.822084	8.62675e-05	-1.55549	-0.809692
78499612	rs56308433	6.99357e-14	-2.50174e-10	0.547241	0.00128541	-2.50174e-10	0.727649	0.00190216	-2.50174e-10	0.728106
78499787	rs8033802	2.52698e-15	-1.69851	-1.0748	4.26224e-05	-1.61661	-1.06219	6.03685e-05	-1.66679	-1.05538
78499900	rs76003499	4.29056e-15	-1.92188	-0.322043	7.29736e-05	-1.77497	-0.366117	0.000104066	-1.80832	-0.369288
78500107	rs3825846	3.75501e-15	-1.46159	-0.915653	5.30665e-05	-1.5679	-0.891734	8.44861e-05	-1.50565	-0.8804
78500798	rs60968764	6.70471e-15	-1.87216	0.0746314	9.19132e-05	-1.92163	0.0112866	0.000139591	-1.91372	0.0298064
78501152	rs74024190	6.16646e-14	-2.50174e-10	0.421375	0.00113065	-2.50174e-10	0.599364	0.00167387	-2.50174e-10	0.600259
78501433	rs3902931	2.54046e-15	-2.00832	-0.759673	3.83315e-05	-2.05036	-0.734553	5.54301e-05	-2.06969	-0.737828
78501442	rs117592611	2.34928e-15	-1.94961	-0.896615	3.80811e-05	-1.90774	-0.883728	5.72224e-05	-1.88944	-0.886255
78501803	rs1011172	1.7725e-15	-1.97459	-1.15335	3.04603e-05	-1.87116	-1.1436	4.17512e-05	-1.94674	-1.14417
78501823	rs28722516	3.48452e-15	-1.84355	-0.60846	4.76703e-05	-1.89641	-0.670467	7.20758e-05	-1.88793	-0.656986
78501838	rs1011171	2.31488e-15	-1.76548	-1.0955	3.22592e-05	-1.88309	-1.07429	4.54761e-05	-1.92735	-1.0781
78501971	rs11854143	3.41305e-15	-2.08616	-0.386567	5.83296e-05	-1.92421	-0.440865	8.21352e-05	-1.97087	-0.4434
78502086	rs28452388	5.91023e-15	-1.86397	-0.0596797	8.02632e-05	-1.91443	-0.131439	0.000121769	-1.90636	-0.114146
78502205	rs34492856	8.26017e-15	-1.58889	-1.72407e-10	0.000147879	-1.43479	-1.72407e-10	0.000222383	-1.41824	-1.72407e-10
78502376	rs57021464	6.62475e-15	-1.90333	0.09381	9.15342e-05	-1.94883	0.0343632	0.000139045	-1.9416	0.0537621
78502395	rs58299587	7.96266e-15	-1.81368	0.188105	0.00010861	-1.86988	0.126458	0.000165402	-1.86084	0.146581
78502444	rs12910124	1.73272e-15	-1.99162	-1.15902	2.95095e-05	-1.89501	-1.15146	4.0644e-05	-1.96583	-1.15196
78502550	rs57491843	5.85531e-15	-1.81899	-0.113995	7.9251e-05	-1.87461	-0.183952	0.000120285	-1.86567	-0.167098
78503202	rs11072742	2.23939e-15	-1.81812	-1.07601	3.01425e-05	-1.97063	-1.05462	4.30537e-05	-2.00168	-1.05851
78503356	rs4536431	5.49701e-15	-1.20532	-0.790811	5.96106e-05	-1.57284	-0.770505	9.59934e-05	-1.50118	-0.757181
78503501	rs10851901	5.26359e-15	-1.94762	-0.0918981	7.81058e-05	-2.04355	-0.0295649	0.000112428	-2.06253	-0.0377959
78503895	rs12900547	1.80036e-15	-1.9415	-1.17085	2.59681e-05	-2.00585	-1.16846	3.72435e-05	-2.03707	-1.16809
78503934	rs139626713	1.5193e-14	-2.50174e-10	-0.979501	0.000237005	-2.50174e-10	-0.9631	0.000349011	-2.50174e-10	-0.967535
78504289	rs12902247	1.78515e-15	-2.05121	-1.06962	2.71497e-05	-2.07978	-1.05003	3.9871e-05	-2.0831	-1.05389
78504425	rs16969577	3.19136e-14	-2.50174e-10	-0.237304	0.000493997	-2.50174e-10	-0.228654	0.00072525	-2.50174e-10	-0.236121
78504641	rs61414053	3.37984e-14	-2.50174e-10	-0.179922	0.000566336	-2.50174e-10	-0.0919956	0.000833571	-2.50174e-10	-0.0969193
78504662	rs4887017	6.80007e-14	-1.08284	1.60203	0.00127618	-0.928812	1.64925	0.00228135	-0.767142	1.67703
78505461	rs74024192	4.94648e-14	-2.50174e-10	0.200926	0.000849203	-2.50174e-10	0.313114	0.00124841	-2.50174e-10	0.306991
78505530	rs56287085	4.75681e-14	-2.50174e-10	0.161827	0.000815353	-2.50174e-10	0.272438	0.00119875	-2.50174e-10	0.266399
78506656	rs34305311	8.9623e-15	-1.50731	-1.72407e-10	8.16368e-05	-2.0289	-1.72407e-10	0.000122365	-2.01563	-1.72407e-10
78506904	rs12917090	1.79401e-15	-2.00844	-1.10744	2.65411e-05	-2.02777	-1.12472	4.09766e-05	-1.98653	-1.1231
78507316	rs11629576	6.04107e-15	-1.65372	-0.248039	0.000107508	-1.59373	-0.159892	0.000155238	-1.61051	-0.167163
78507618	rs118042195	5.11798e-15	-2.06758	-1.72407e-10	0.000111165	-1.72016	-1.72407e-10	0.000155722	-1.77457	-1.72407e-10
78508557	rs11636312	9.30115e-15	-1.4702	-1.72407e-10	0.00014915	-1.42623	-1.72407e-10	0.000245824	-1.31802	-1.72407e-10
78508801	rs78671957	2.1978e-15	-2.08381	-0.829065	3.56699e-05	-2.00405	-0.85283	5.21438e-05	-2.01351	-0.855119
78508830	rs8035030	3.82818e-15	-1.22411	-1.13384	4.03488e-05	-1.58228	-1.15135	6.29258e-05	-1.5286	-1.15208
78508915	rs72732595	6.06012e-15	-1.89861	-1.72407e-10	9.27072e-05	-1.90174	-1.72407e-10	0.00013655	-1.90594	-1.72407e-10
78509444	rs77371521	5.42482e-15	-2.00935	-1.72407e-10	9.71254e-05	-1.85518	-1.72407e-10	0.000141962	-1.86708	-1.72407e-10
78509542	rs8037412	3.05649e-15	-1.64224	-0.940823	5.60499e-05	-1.53207	-0.872872	8.18344e-05	-1.54321	-0.874729
78509588	rs8036250	1.83155e-15	-2.03681	-1.05836	2.73086e-05	-2.04231	-1.08167	4.18004e-05	-2.01028	-1.07945
78509994	rs7182497	2.78055e-15	-1.69424	-0.983443	5.08939e-05	-1.59034	-0.911101	7.43242e-05	-1.60088	-0.913325
78510248	rs78101743	7.81878e-15	-1.64381	-1.72407e-10	7.79673e-05	-2.07489	-1.72407e-10	0.000116136	-2.06787	-1.72407e-10
78510819	rs11072744	2.18752e-14	-0.705874	0.0908912	0.000551276	-0.343343	0.224396	0.000964337	-0.170015	0.218818
78511903	rs28454342	3.29162e-14	-0.901067	0.694697	0.000579766	-0.896858	0.8283	0.000981865	-0.754912	0.821728
78512552	rs12909007	3.26645e-15	-1.5449	-0.971736	4.95358e-05	-1.6177	-0.910783	7.30636e-05	-1.6186	-0.912706
78512608	rs11632293	1.88548e-15	-2.07099	-0.995167	2.78829e-05	-2.07862	-1.02455	4.21387e-05	-2.05995	-1.02172
78512953	rs79374395	5.09624e-15	-2.07183	-1.72407e-10	0.000100469	-1.82134	-1.72407e-10	0.000157063	-1.76599	-1.72407e-10
78513656	rs7163412	1.73142e-14	0.32014	-1.16895	0.00016923	-0.129284	-1.17064	0.000268404	-0.0585811	-1.17156
78513823	rs7163803	1.90274e-15	-2.08037	-0.976668	2.80237e-05	-2.08339	-1.01474	4.21475e-05	-2.06936	-1.0121
78514006	rs148326808	7.84184e-15	-1.64086	-1.72407e-10	7.8006e-05	-2.0744	-1.72407e-10	0.000116208	-2.06726	-1.72407e-10
78514872	rs908949	2.8767e-15	-1.52253	-1.12116	4.96211e-05	-1.43715	-1.08962	7.23595e-05	-1.45036	-1.09063
78515779	rs71407265	1.021e-14	-1.37697	-1.72407e-10	0.000137046	-1.51087	-1.72407e-10	0.000218049	-1.43792	-1.72407e-10
78516053	rs62011382	2.69429e-15	-1.71881	-0.990388	4.1887e-05	-1.74253	-0.953679	6.58742e-05	-1.67859	-0.9563
78516145	rs76105468	2.14156e-14	-2.50174e-10	-0.636215	0.000327706	-2.50174e-10	-0.639066	0.000482571	-2.50174e-10	-0.643509
78516800	rs7161826	3.81707e-15	-1.21113	-1.14972	4.2223e-05	-1.52198	-1.16624	6.95439e-05	-1.41331	-1.16737
78516810	rs7182829	1.64842e-14	-1.22239	0.324455	0.000363088	-0.772206	0.235667	0.000435236	-0.956006	0.209257
78517329	rs11855610	2.81072e-14	-1.34562	0.981309	0.00181907	-0.0955927	1.17049	0.000887151	-1.10173	1.06711
78517857	rs6495283	1.25001e-14	-1.86999	0.695386	0.000189801	-1.79978	0.614571	0.00025857	-1.85577	0.588301
78517984	rs6495284	1.21151e-14	-1.83175	0.625867	0.000185257	-1.75603	0.546586	0.000251415	-1.81636	0.520823
78518047	rs4887018	1.24656e-14	-1.86244	0.685077	0.000189534	-1.7911	0.604487	0.000257997	-1.84798	0.578292
78518773	rs75453885	6.47972e-15	-1.38371	-0.447947	9.50307e-05	-1.43605	-0.440934	0.000132547	-1.47906	-0.456646
78519328	rs144994866	6.3949e-15	-1.40609	-0.438748	9.38711e-05	-1.45757	-0.431691	0.000131012	-1.49985	-0.447502
78519543	rs8034758	1.42595e-14	-1.84215	0.799231	0.00024086	-1.66329	0.716322	0.000322776	-1.73483	0.689148
78519672	rs74323037	6.71678e-15	-1.3646	-0.43113	0.000111854	-1.28995	-0.424037	0.000156093	-1.33226	-0.43993
78520204	rs4887019	1.24941e-14	-1.87166	0.696579	0.000189686	-1.8017	0.61588	0.000258419	-1.8575	0.589441
78521149	rs2139443	1.69256e-15	-2.08282	-1.09127	2.95141e-05	-1.92023	-1.12609	3.82741e-05	-2.05888	-1.11899
78521333	rs1022389	7.12888e-15	-1.31021	-0.425971	0.00010137	-1.39356	-0.418853	0.000141438	-1.43598	-0.434802
78521646	rs4887020	1.47361e-14	-1.737	0.726971	0.000256938	-1.52796	0.645611	0.000340692	-1.61061	0.618952
78522242	rs140346614	5.58256e-15	-1.98069	-1.72407e-10	0.000105851	-1.76915	-1.72407e-10	0.000149473	-1.81552	-1.72407e-10
78522306	rs6495285	1.68866e-14	-1.74561	0.8718	0.000292859	-1.53885	0.787363	0.000388251	-1.62067	0.75968
78522510	rs117423571	5.50751e-15	-1.99422	-1.72407e-10	0.000117434	-1.6653	-1.72407e-10	0.000167531	-1.70147	-1.72407e-10
78523320	rs55639638	2.69844e-14	-1.34423	0.939158	0.00238381	0.214816	1.13046	0.0010685	-0.877262	1.02863
78523619	rs56942697	2.59976e-14	-1.39435	0.95202	0.002328	0.18234	1.13924	0.0010489	-0.903389	1.03625
78523725	rs142111490	2.1115e-14	-2.50174e-10	-0.650353	0.000340479	-2.50174e-10	-0.600829	0.000501686	-2.50174e-10	-0.604664
78523816	rs12591998	1.67895e-15	-2.08426	-1.09791	2.67699e-05	-2.01118	-1.13273	3.69789e-05	-2.08603	-1.12626
78523968	rs8032174	2.61961e-14	-1.35412	0.919394	0.00228421	0.197388	1.1052	0.00102837	-0.889887	1.00298
78524003	rs112428914	6.10736e-15	-1.89084	-1.72407e-10	0.000137074	-1.51066	-1.72407e-10	0.000203435	-1.50729	-1.72407e-10
78524199	rs57729539	4.04257e-15	-2.08724	-0.216219	5.92694e-05	-2.06328	-0.28581	8.60077e-05	-2.0741	-0.294103
78524231	rs117140491	9.16916e-15	-1.48449	-1.72407e-10	0.000114602	-1.68971	-1.72407e-10	0.000183724	-1.6092	-1.72407e-10
78524868	rs35078436	2.36294e-14	-1.41133	0.873482	0.00196644	0.0955116	1.05728	0.00091185	-0.96332	0.956158
78525008	rs11072745	2.51926e-14	-1.35491	0.881126	0.00219172	0.195993	1.06526	0.000988012	-0.890897	0.963955
78525016	rs11072746	2.47791e-14	-1.36381	0.873482	0.00214033	0.180249	1.05728	0.000969237	-0.902286	0.956158
78525421	rs7179157	1.7457e-15	-2.07178	-1.0714	2.57429e-05	-2.06987	-1.11315	3.81314e-05	-2.07633	-1.10527
78525994	rs11634386	4.23667e-15	-2.08693	-0.169626	6.27334e-05	-2.05498	-0.237313	9.08629e-05	-2.06778	-0.245502
78526301	rs8024207	2.68371e-14	-1.32412	0.913566	0.00251163	0.298381	1.09912	0.00110156	-0.815199	0.99704
78526317	rs80071140	8.16848e-15	-1.16442	-0.435631	0.000132777	-1.11395	-0.42856	0.000184912	-1.15835	-0.444404
78526441	rs76547247	2.27655e-14	-2.50174e-10	-0.575088	0.000351438	-2.50174e-10	-0.569151	0.000521862	-2.50174e-10	-0.565234
78526556	rs10162606	2.97702e-15	-1.50897	-1.10045	8.22585e-05	-0.967946	-1.05337	7.37575e-05	-1.45371	-1.06815
78527253	rs3813577	2.57403e-15	-2.07317	-0.681691	5.67093e-05	-1.76848	-0.624762	6.37556e-05	-2.01443	-0.653153
78527575	rs78565759	3.36172e-14	0.837054	-1.02235	0.000323374	0.376632	-1.02901	0.000397997	0.198902	-1.0351
78527616	rs4886563	2.53653e-15	-2.06415	-0.705391	3.95184e-05	-2.05042	-0.703994	6.38955e-05	-1.94657	-0.718818
78527748	rs144503648	1.34167e-14	-2.50174e-10	-1.10384	0.000203423	-2.50174e-10	-1.11589	0.0003003	-2.50174e-10	-1.11785
78527950	rs72734606	1.14421e-14	-1.26304	-1.72407e-10	0.000932261	0.406429	-1.72407e-10	0.00108862	0.170032	-1.72407e-10
78528538	rs12708524	3.12061e-15	-2.00876	-0.553544	7.22862e-05	-1.71154	-0.439013	7.81647e-05	-1.98486	-0.478959
78528561	rs11637289	1.00689e-14	-1.39089	-1.72407e-10	0.000210309	-1.08261	-1.72407e-10	0.000272384	-1.21543	-1.72407e-10
78529070	rs80014851	2.2891e-14	-2.50174e-10	-0.569589	0.000352764	-2.50174e-10	-0.565383	0.000524095	-2.50174e-10	-0.560964
78529494	rs75867937	5.46331e-15	-2.00228	-1.72407e-10	0.000193178	-1.16757	-1.72407e-10	0.000269308	-1.22678	-1.72407e-10
78529539	rs12443071	7.33796e-15	-0.55169	-1.15558	0.00011566	-0.527434	-1.1531	0.000150493	-0.657254	-1.15147
78529575	rs8041847	3.23283e-15	-1.98381	-0.543171	7.54735e-05	-1.67704	-0.430366	8.02392e-05	-1.96554	-0.472087
78529576	rs28445860	3.94987e-15	-2.04856	-0.278094	6.10741e-05	-2.05981	-0.259289	8.74093e-05	-2.08079	-0.271244
78529602	rs117323719	1.1495e-14	-1.25842	-1.72407e-10	8.98242e-05	-1.93333	-1.72407e-10	0.000140257	-1.87916	-1.72407e-10
78529943	rs8027099	4.49822e-14	0.117302	-0.0113704	0.00338676	1.53967	0.156778	0.00103861	0.0509427	0.0720548
78530166	rs8026517	4.68392e-14	0.153878	-0.00749268	0.00331496	1.51409	0.160927	0.00102659	0.0352863	0.0760693
78530257	rs2102906	2.74326e-15	-1.52283	-1.16835	3.94553e-05	-1.58612	-1.1699	5.65292e-05	-1.6174	-1.17048
78530261	rs12910114	6.48445e-15	-0.772838	-1.05809	9.31979e-05	-0.824871	-1.07159	0.000193588	-0.487829	-1.06908
78530837	rs4886564	1.84754e-14	0.338532	-1.12243	0.0013571	1.88465	-1.10273	0.00124854	1.41724	-1.11015
78530940	rs1533665	3.32431e-15	-2.00787	-0.491203	7.59232e-05	-1.72653	-0.374934	8.25777e-05	-1.99177	-0.417123
78530991	rs1533666	2.71528e-15	-1.53345	-1.16799	3.90746e-05	-1.59612	-1.16959	5.60006e-05	-1.62708	-1.17019
78531287	rs2013093	3.17249e-15	-2.03671	-0.509112	6.82879e-05	-1.81674	-0.390712	7.78563e-05	-2.0358	-0.431971
78531311	rs80182045	5.91567e-15	-1.92273	-1.72407e-10	0.000108742	-1.7422	-1.72407e-10	0.00016162	-1.73739	-1.72407e-10
78531533	rs1969341	2.88517e-15	-2.04017	-0.600584	6.04842e-05	-1.82482	-0.503982	6.95644e-05	-2.03929	-0.541093
78532385	rs11072747	1.65576e-14	-0.5197	-0.373792	0.00111784	0.8374	-0.249428	0.000409895	-0.48843	-0.318308
78532926	rs8043149	2.79289e-15	-2.05534	-0.617914	5.82054e-05	-1.85079	-0.516416	6.81302e-05	-2.0498	-0.551421
78532959	rs8043166	2.57186e-15	-1.58559	-1.17012	3.96552e-05	-1.58309	-1.16787	5.68051e-05	-1.61614	-1.16687
78533038	rs59839442	1.75116e-14	-0.433923	-0.403548	0.00113848	0.887702	-0.281438	0.000414028	-0.447614	-0.34909
78533652	rs1980229	1.64732e-14	-0.460904	-0.437693	0.00105831	0.851471	-0.318224	0.000389054	-0.474483	-0.384437
78533710	rs1980230	1.57374e-14	-0.501648	-0.442647	0.000996482	0.796614	-0.323566	0.000371673	-0.515055	-0.389568
78534110	rs1010389	1.64463e-14	-0.453141	-0.447091	0.00110552	0.905245	-0.32836	0.000405047	-0.424464	-0.394171
78534547	rs1010388	7.92434e-15	-1.6304	-1.72407e-10	0.000148536	-1.43035	-1.72407e-10	0.000196321	-1.54288	-1.72407e-10
78535050	rs932218	2.04173e-14	0.0719529	-0.755908	0.00175423	1.71244	-0.673839	0.000537358	0.186362	-0.722335
78535281	rs939243	4.09764e-14	0.917004	-0.904344	0.00178847	1.96425	-0.906317	0.0014262	1.35683	-0.916693
78535287	rs72734675	1.65627e-14	0.267748	-1.16093	0.00124461	1.85312	-1.15772	0.00115162	1.38188	-1.15559
78535437	rs4887023	2.5446e-15	-1.59795	-1.16841	3.61242e-05	-1.67213	-1.17209	6.80741e-05	-1.43078	-1.17126
78535886	rs8029698	9.03268e-15	-1.49949	-1.72407e-10	0.000173498	-1.27502	-1.72407e-10	0.000226308	-1.40074	-1.72407e-10
78536096	rs148503515	6.27536e-15	-1.8637	-1.72407e-10	9.01908e-05	-1.92926	-1.72407e-10	0.000137418	-1.89961	-1.72407e-10
78536209	rs12591810	2.6321e-15	-1.56369	-1.16886	3.72789e-05	-1.64052	-1.17223	7.08061e-05	-1.39118	-1.17151
78536369	rs12904618	1.47045e-14	0.0358698	-1.04805	0.000209154	-0.0350191	-1.05309	0.000472179	0.385349	-1.05063
78536529	rs12904669	2.60597e-15	-1.57524	-1.16729	3.69041e-05	-1.65119	-1.17167	6.99317e-05	-1.40451	-1.17061
78536683	rs12439043	2.6075e-15	-1.57524	-1.1667	3.69133e-05	-1.65119	-1.17142	6.99571e-05	-1.40451	-1.17024
78536924	rs12439144	2.37842e-15	-1.66846	-1.16543	3.23619e-05	-1.78337	-1.17083	5.94831e-05	-1.56752	-1.16942
78537091	rs4643281	2.45353e-15	-1.63674	-1.16606	3.32236e-05	-1.75627	-1.17166	6.15428e-05	-1.53225	-1.17065
78537155	rs1879154	2.45196e-15	-1.63674	-1.1667	3.32315e-05	-1.75627	-1.17142	6.15681e-05	-1.53225	-1.17024
78537156	rs1879155	5.82734e-15	-0.788835	-1.14894	0.000124319	-0.472111	-1.13622	0.000151678	-0.660343	-1.14054
78537209	rs4619364	9.13035e-15	-1.48873	-1.72407e-10	0.000175704	-1.26238	-1.72407e-10	0.000228953	-1.38912	-1.72407e-10
78537327	rs11854210	1.41013e-14	-0.00783713	-1.04623	0.000192189	-0.117954	-1.05475	0.000431075	0.295976	-1.05233
78537363	rs11637790	1.33395e-14	-0.636795	-0.472812	0.000903376	0.750065	-0.37511	0.000337716	-0.563858	-0.436574
78537579	rs8036830	8.98456e-15	-1.50483	-1.72407e-10	0.000172411	-1.2813	-1.72407e-10	0.000225005	-1.40651	-1.72407e-10
78537657	rs8040969	9.08127e-15	-1.49412	-1.72407e-10	0.000174595	-1.26871	-1.72407e-10	0.000227624	-1.39494	-1.72407e-10
78537670	rs141388055	6.10682e-15	-1.89093	-1.72407e-10	0.000102519	-1.80114	-1.72407e-10	0.000159426	-1.75106	-1.72407e-10
78537729	rs140305071	5.11375e-15	-2.0684	-1.72407e-10	7.87414e-05	-2.06501	-1.72407e-10	0.00011494	-2.07822	-1.72407e-10
78537742	rs28539781	6.32014e-15	-0.715125	-1.14147	0.000136103	-0.390019	-1.12775	0.000165174	-0.583121	-1.13252
78537744	rs11633763	1.40177e-14	-0.596498	-0.463515	0.000965177	0.806315	-0.365186	0.000355324	-0.522568	-0.427039
78537754	rs149090992	5.64372e-15	-1.96979	-1.72407e-10	0.000232924	-0.980472	-1.72407e-10	0.000328754	-1.02733	-1.72407e-10
78537917	rs4283196	6.47897e-15	-0.693253	-1.13852	0.000140033	-0.365703	-1.1236	0.000169668	-0.560225	-1.12857
78537981	rs11633894	1.35023e-14	-0.636795	-0.460681	0.000915148	0.750065	-0.362163	0.000341944	-0.563858	-0.424133
78537990	rs12916024	1.37806e-14	-0.0300242	-1.04705	0.000196229	-0.099795	-1.0521	0.000440188	0.314197	-1.04963
78538062	rs11633822	1.42966e-14	-0.584299	-0.456016	0.000989597	0.823301	-0.357186	0.000362569	-0.510071	-0.419351
78538176	rs4616260	6.63545e-15	-0.672266	-1.13564	0.000143841	-0.342389	-1.12009	0.000174003	-0.538262	-1.1253
78538878	rs7165529	9.61059e-15	-1.43747	-1.72407e-10	0.000186568	-1.20239	-1.72407e-10	0.000241966	-1.33384	-1.72407e-10
78538899	rs11635166	4.52972e-15	-1.85383	-0.335846	6.42917e-05	-1.97003	-0.297719	9.0585e-05	-2.01161	-0.304735
78539092	rs7166069	2.24939e-15	-1.71777	-1.17191	3.09942e-05	-1.82514	-1.17224	5.6119e-05	-1.62262	-1.17254
78539406	rs11853080	1.31246e-14	-0.0711625	-1.05469	0.000198275	-0.0799215	-1.06161	0.000452146	0.35081	-1.05944
78539421	rs16969656	6.73755e-15	-0.661715	-1.13092	0.000146353	-0.330674	-1.11449	0.000176873	-0.527224	-1.11998
78539661	rs8032081	2.31729e-15	-1.68769	-1.17225	3.22537e-05	-1.78579	-1.17176	5.91493e-05	-1.57021	-1.17236
78540267	rs12916463	1.33235e-14	-0.0517536	-1.05905	0.000189839	-0.121152	-1.06386	0.000424897	0.290715	-1.06151
78541632	rs76487698	7.47998e-15	-1.6881	-1.72407e-10	0.000152995	-1.40078	-1.72407e-10	0.000249776	-1.30207	-1.72407e-10
78541745	rs1519818	1.85892e-15	-1.93256	-1.14778	3.32605e-05	-1.76891	-1.1579	4.05297e-05	-1.96815	-1.15245
78541769	rs1519819	1.85892e-15	-1.93256	-1.14778	3.32927e-05	-1.76891	-1.15694	4.05743e-05	-1.96815	-1.15135
78542035	rs72734689	6.5436e-15	-1.82185	-1.72407e-10	7.913e-05	-2.06009	-1.72407e-10	0.000122391	-2.01542	-1.72407e-10
78542242	rs78476380	1.13541e-14	-1.27075	-1.72407e-10	0.000105793	-1.7697	-1.72407e-10	0.000156303	-1.77084	-1.72407e-10
78542649	rs8182023	4.74481e-15	-1.25153	-0.891752	5.63806e-05	-1.52037	-0.878691	0.000118632	-1.16045	-0.886161
78542661	rs62007799	5.31819e-15	-1.40118	-0.628024	0.000118759	-1.04418	-0.609901	0.000140967	-1.25608	-0.618026
78543520	rs8182033	3.77424e-14	1.0992	-1.16875	0.0011129	1.74827	-1.16474	0.00107793	1.32764	-1.16748
78543639	rs11633732	6.13637e-15	-1.8861	-1.72407e-10	8.96688e-05	-1.93506	-1.72407e-10	0.000127503	-1.9745	-1.72407e-10
78544178	rs34833901	5.0114e-15	-1.47861	-0.610012	0.000112802	-1.11395	-0.591594	0.000134804	-1.31896	-0.59985
78544524	rs4887024	5.19263e-15	-1.17689	-0.876208	6.09334e-05	-1.45861	-0.862795	0.000130353	-1.08192	-0.870466
78544652	rs149174720	6.65034e-14	-2.50174e-10	0.496918	0.000955333	-2.50174e-10	0.430876	0.00140071	-2.50174e-10	0.422099
78544734	rs9888664	9.6649e-15	-1.43183	-1.72407e-10	0.000187798	-1.19581	-1.72407e-10	0.000243438	-1.32778	-1.72407e-10
78545168	rs8031692	1.08387e-14	-1.31722	-1.72407e-10	0.000214492	-1.06291	-1.72407e-10	0.000275308	-1.20475	-1.72407e-10
78545463	rs148177597	1.08391e-14	-0.830617	-0.486561	0.000640688	0.414541	-0.383181	0.000263512	-0.804479	-0.44406
78545507	rs12905862	1.28065e-14	-0.10826	-1.04212	0.00019526	-0.109575	-1.04728	0.000438836	0.306243	-1.04476
78545724	rs11072749	5.21197e-15	-1.16157	-0.887807	6.09869e-05	-1.44587	-0.874656	0.000130925	-1.06583	-0.882177
78546189	rs11633014	3.17876e-14	0.910903	-1.15216	0.000530168	0.994976	-1.15297	0.0011826	1.40487	-1.15204
78546512	rs62007802	5.07822e-15	-1.44366	-0.63171	0.000109303	-1.12337	-0.61369	0.000131018	-1.32553	-0.621771
78546903	rs7183158	3.64012e-14	1.06648	-1.17221	0.000896624	1.53728	-1.16982	0.000882101	1.13084	-1.17117
78546918	rs117873131	5.24866e-15	-2.04236	-1.72407e-10	7.94957e-05	-2.05548	-1.72407e-10	0.000118001	-2.05195	-1.72407e-10
78546996	rs4461038	2.47899e-14	0.672812	-1.16271	0.00035491	0.603948	-1.16327	0.000779425	0.998544	-1.16263
78547155	rs6495286	1.23063e-14	-1.19022	-1.72407e-10	0.000248141	-0.917186	-1.72407e-10	0.000315292	-1.06914	-1.72407e-10
78547321	rs10851902	2.91548e-15	-1.78015	-0.850151	3.95007e-05	-1.90436	-0.85051	7.12155e-05	-1.69968	-0.857247
78547449	rs11639191	7.34635e-15	-1.47097	-0.235158	0.000136606	-1.26309	-0.25099	0.000167324	-1.44331	-0.259396
78547493	rs11639195	7.24974e-15	-1.47854	-0.240826	0.000138726	-1.24207	-0.256609	0.00016867	-1.4297	-0.264989
78547570	rs56744926	5.40087e-15	-0.945813	-1.06796	8.65273e-05	-0.903957	-1.06677	0.000111176	-1.04965	-1.06188
78548078	rs41422846	1.17152e-14	-0.848196	-0.391249	0.000673991	0.356115	-0.274081	0.000277266	-0.860107	-0.337555
78548314	rs56291665	1.1846e-14	-0.837093	-0.391249	0.000684575	0.371696	-0.274081	0.000280346	-0.849057	-0.337555
78548856	rs144934111	4.42535e-14	-2.50174e-10	0.0895998	0.000634378	-2.50174e-10	0.0214614	0.000938106	-2.50174e-10	0.021225
78548913	rs116884898	4.45194e-14	-2.50174e-10	0.0955905	0.000638085	-2.50174e-10	0.0272884	0.000943588	-2.50174e-10	0.0270515
78549109	rs12907308	6.15345e-15	-0.890165	-0.993157	7.68704e-05	-1.09358	-0.995479	0.000154881	-0.787542	-0.992439
78549353	rs117319303	8.89854e-15	-1.51445	-1.72407e-10	9.62582e-05	-1.86415	-1.72407e-10	0.000148839	-1.81977	-1.72407e-10
78549669	rs28681327	1.96507e-15	-1.8657	-1.1591	4.13504e-05	-1.563	-1.1461	5.40414e-05	-1.68384	-1.14905
78550081	rs8039884	4.36045e-15	-1.2412	-0.986563	6.19783e-05	-1.31547	-0.988928	0.000119916	-1.05002	-0.985832
78551146	rs28631197	2.01545e-15	-1.8413	-1.15819	4.2972e-05	-1.5258	-1.14484	5.59051e-05	-1.65113	-1.14786
78551193	rs142703897	1.007e-14	-1.39078	-1.72407e-10	0.000104218	-1.7847	-1.72407e-10	0.000162275	-1.73335	-1.72407e-10
78551216	rs8025227	2.10564e-14	0.177668	-0.8308	0.000495538	0.614888	-0.840427	0.000452813	0.144215	-0.851373
78551389	rs2139444	2.10564e-14	0.177668	-0.8308	0.000495538	0.614888	-0.840427	0.000452813	0.144215	-0.851373
78551595	rs56116800	1.01982e-14	-0.926844	-0.451284	0.00053342	0.186673	-0.338547	0.000231984	-0.97631	-0.399658
78551678	rs2176752	2.00009e-14	0.130386	-0.834943	0.000468667	0.563221	-0.844512	0.000430322	0.0972852	-0.855389
78551891	rs79465968	5.15922e-15	-2.05955	-1.72407e-10	8.56158e-05	-1.98131	-1.72407e-10	0.000126035	-1.98608	-1.72407e-10
78551927	rs11638511	3.13335e-15	-1.38568	-1.17255	3.82083e-05	-1.61774	-1.17039	7.17336e-05	-1.3783	-1.17138
78552537	rs56273823	9.999e-15	-0.916106	-0.481744	0.000524032	0.201695	-0.371326	0.000227155	-0.965803	-0.431201
78552562	rs7171273	1.22675e-14	-1.19338	-1.72407e-10	0.000247248	-0.920793	-1.72407e-10	0.000314233	-1.0725	-1.72407e-10
78552790	rs56291632	8.49694e-15	-1.92888	0.368254	0.000118599	-2.04568	0.39025	0.000169879	-2.06754	0.379987
78553032	rs12900109	4.62264e-15	-1.18407	-0.985299	6.72265e-05	-1.23987	-0.983248	0.000131978	-0.959733	-0.980267
78553424	rs55948722	3.15844e-15	-1.39591	-1.15434	0.000146877	-0.283233	-1.15836	0.000172023	-0.516237	-1.15877
78554213	rs11631528	7.29623e-15	-1.10372	-0.609257	0.000350088	-0.0638481	-0.509152	0.000165652	-1.14922	-0.56353
78554215	rs11631613	7.05348e-15	-1.13756	-0.609257	0.000352144	-0.0579901	-0.509152	0.000165857	-1.14798	-0.56353
78554301	rs12592062	1.59272e-15	-2.07041	-1.16448	2.63045e-05	-2.00752	-1.15392	3.63058e-05	-2.07428	-1.15638
78554710	rs186595909	6.18764e-15	-1.87778	-1.72407e-10	0.00016934	-1.29928	-1.72407e-10	0.000241886	-1.33417	-1.72407e-10
78554934	rs146938812	6.95248e-15	-1.76124	-1.72407e-10	8.90074e-05	-1.94246	-1.72407e-10	0.000132167	-1.93857	-1.72407e-10
78554941	rs117365656	9.60975e-15	-1.43756	-1.72407e-10	0.000101082	-1.81525	-1.72407e-10	0.00015699	-1.76646	-1.72407e-10
78555357	rs75369292	4.54496e-15	-1.08423	-1.10208	6.01658e-05	-1.22589	-1.10819	9.51112e-05	-1.16092	-1.10667
78555425	rs111257821	5.95166e-15	-1.91667	-1.72407e-10	0.000105248	-1.77486	-1.72407e-10	0.000159002	-1.75372	-1.72407e-10
78555982	rs79827225	5.18949e-15	-1.15317	-0.900525	6.88181e-05	-1.28969	-0.910029	0.000108818	-1.22712	-0.905835
78556076	rs77185764	5.1479e-15	-1.1245	-0.937243	6.81648e-05	-1.26318	-0.946076	0.000107862	-1.1996	-0.94218
78556250	rs78827644	5.06023e-15	-1.1245	-0.954419	6.70262e-05	-1.26318	-0.962921	0.000106045	-1.1996	-0.959172
78556258	rs79052265	5.05235e-15	-1.13345	-0.947033	6.69571e-05	-1.27145	-0.955679	0.000105909	-1.20819	-0.951865
78556571	rs62007805	9.03502e-15	-0.499516	-0.999711	0.000232288	0.0141553	-0.99736	0.000219841	-0.423534	-1.0062
78556605	rs150768595	5.16582e-15	-2.05827	-1.72407e-10	9.54371e-05	-1.87272	-1.72407e-10	0.000131808	-1.94129	-1.72407e-10
78556895	rs117636273	4.88563e-15	-1.14334	-0.970699	6.48264e-05	-1.2806	-0.978874	0.000102482	-1.21768	-0.975269
78557392	rs113594982	4.78247e-15	-1.18237	-0.95301	6.36203e-05	-1.31665	-0.961603	0.000100487	-1.25513	-0.957476
78557720	rs62007832	3.71946e-15	-1.88545	-0.501308	6.7019e-05	-1.74444	-0.481765	8.77654e-05	-1.85595	-0.492017
78558143	rs182249812	5.55796e-15	-1.9851	-1.72407e-10	7.70202e-05	-2.08712	-1.72407e-10	0.000114223	-2.08448	-1.72407e-10
78558170	rs55718582	1.49981e-14	0.0328724	-1.02529	0.000451889	0.70537	-1.02312	0.000395709	0.189312	-1.03127
78558509	rs2037347	2.47926e-14	0.65905	-1.14884	0.00436866	3.0703	-1.11927	0.000941152	1.1586	-1.13413
78558857	rs10152846	1.53027e-14	0.0559365	-1.02824	0.000462627	0.731831	-1.02609	0.000404109	0.21321	-1.03416
78559118	rs4887025	1.5579e-14	0.079123	-1.03354	0.000472562	0.758414	-1.03143	0.000411792	0.23723	-1.03935
78559767	rs12442376	1.10395e-13	1.98575	-0.982023	0.0142617	4.06903	-0.934888	0.00365068	2.33699	-0.956957
78559843	rs12909123	1.8371e-15	-1.92015	-1.17199	3.46158e-05	-1.7185	-1.16838	4.25854e-05	-1.90153	-1.1696
78559937	rs12442418	1.53027e-14	0.0559365	-1.02824	0.000462627	0.731831	-1.02609	0.000404109	0.21321	-1.03416
78559999	rs8025999	2.64703e-14	0.722909	-1.14722	0.00477907	3.15767	-1.11686	0.00101085	1.22799	-1.13208
78560409	rs3813576	1.56125e-14	0.0786404	-1.0309	0.000455445	0.718863	-1.02877	0.000398343	0.201443	-1.03677
78560742	rs3813575	1.84832e-15	-1.91404	-1.17201	3.49028e-05	-1.70945	-1.16916	4.28336e-05	-1.8951	-1.17022
78560927	rs10152977	1.52075e-14	0.0599847	-1.03853	0.000477802	0.772747	-1.03473	0.000416737	0.252214	-1.0424
78561427	rs4887026	1.65831e-14	0.166834	-1.05878	0.000620987	1.057	-1.05687	0.000515347	0.486238	-1.06403
78561627	rs12050695	1.57208e-14	0.120448	-1.0658	0.000557942	0.957022	-1.06395	0.000469531	0.399981	-1.07088
78561891	rs7176976	2.56818e-14	0.705093	-1.15965	0.00510856	3.24377	-1.13628	0.00118034	1.39925	-1.14833
78562160	rs12901552	1.79584e-15	-1.94385	-1.17101	3.40054e-05	-1.73856	-1.1661	4.20873e-05	-1.91525	-1.16764
78562179	rs11635370	1.59695e-14	0.140701	-1.07035	0.000525344	0.901415	-1.06854	0.000442589	0.345332	-1.07533
78562693	rs3743084	1.84818e-15	-1.91995	-1.16619	3.56213e-05	-1.7018	-1.15644	4.35801e-05	-1.88916	-1.15888
78562867	rs61752771	5.46647e-15	-2.0017	-1.72407e-10	8.23472e-05	-2.02024	-1.72407e-10	0.000122424	-2.01515	-1.72407e-10
78563103	rs3169166	1.68303e-15	-2.08089	-1.09885	2.54792e-05	-2.06878	-1.12454	3.72974e-05	-2.08484	-1.11887
78563652	rs4886566	2.59728e-15	-1.77984	-0.96603	6.13919e-05	-1.33105	-0.982853	8.41073e-05	-1.41131	-0.979238
78563728	rs117753864	5.1841e-15	-2.05474	-1.72407e-10	8.10656e-05	-2.03593	-1.72407e-10	0.000120461	-2.03132	-1.72407e-10
78563735	rs74026019	2.31766e-14	0.332298	-0.889489	7.61799e-05	-1.16882	-0.929264	0.000130317	-1.02893	-0.923733
78564387	rs78376747	6.83614e-15	-1.77811	-1.72407e-10	8.82834e-05	-1.95063	-1.72407e-10	0.000125788	-1.98804	-1.72407e-10
78565188	rs17402006	9.91391e-15	-0.275321	-1.13107	0.000705229	1.2502	-1.12286	0.000627969	0.739622	-1.11977
78565414	rs11629630	1.16696e-14	-0.230142	-1.01321	0.00111782	1.52689	-0.938941	0.000385689	0.103048	-0.970655
78565478	rs7163689	2.45058e-15	-1.68589	-1.11813	5.27275e-05	-1.35096	-1.11509	6.12295e-05	-1.58806	-1.11995
78565616	rs56229935	9.72616e-15	-0.275321	-1.15019	0.000690432	1.2502	-1.14406	0.000614339	0.739622	-1.14171
78565647	rs74570957	1.93401e-14	-2.50174e-10	-0.738156	0.000270569	-2.50174e-10	-0.830655	0.000403071	-2.50174e-10	-0.823524
78565742	rs56101048	2.02339e-15	-1.8378	-1.15776	7.53325e-05	-0.950497	-1.15877	9.10744e-05	-1.15173	-1.15923
78565785	rs7168596	3.35195e-15	-2.03497	-0.455821	5.14321e-05	-2.08684	-0.404083	7.60458e-05	-2.07991	-0.411392
78565820	rs11853189	2.62552e-15	-1.69018	-1.04487	3.6588e-05	-1.77659	-1.05487	5.62651e-05	-1.74037	-1.0522
78565841	rs11853191	4.85147e-15	-0.968117	-1.15294	8.07932e-05	-0.88372	-1.15557	0.000114361	-0.92866	-1.15462
78566039	rs11856774	2.67253e-15	-1.66843	-1.04888	4.01981e-05	-1.67604	-1.06132	6.22243e-05	-1.6334	-1.05849
78567384	rs111753185	1.54218e-14	-0.964553	-1.72407e-10	0.000412287	-0.409464	-1.72407e-10	0.000482161	-0.64436	-1.72407e-10
78567533	rs57372079	1.67374e-14	-0.882691	-1.72407e-10	0.000409093	-0.417242	-1.72407e-10	0.000481684	-0.645348	-1.72407e-10
78567543	rs3813574	7.9117e-15	-0.552283	-1.07971	0.000618157	1.01298	-1.01742	0.000241963	-0.290837	-1.04302
78567853	rs967821	1.18312e-14	-0.149833	-1.07976	0.00102376	1.52161	-1.02156	0.00035541	0.0971585	-1.04652
78568920	rs139931272	5.23651e-15	-2.04468	-1.72407e-10	7.79474e-05	-2.07515	-1.72407e-10	0.000116699	-2.06304	-1.72407e-10
78568978	rs112727089	8.91691e-15	-1.51239	-1.72407e-10	0.000215503	-1.05821	-1.72407e-10	0.000283525	-1.17534	-1.72407e-10
78569126	rs72736715	1.0797e-14	-0.269994	-1.05107	0.000415881	0.577501	-0.978285	0.00022219	-0.412301	-1.0068
78569930	rs8032417	2.42043e-14	0.457006	-0.970812	0.00167765	1.90244	-0.908471	0.000674277	0.621796	-0.930792
78569950	rs11638991	2.34002e-14	0.432489	-0.980079	0.00160972	1.87172	-0.91909	0.000650789	0.596496	-0.940947
78569976	rs140900869	1.27334e-14	-2.50174e-10	-1.1561	0.000195392	-2.50174e-10	-1.15617	0.000289064	-2.50174e-10	-1.15599
78570725	rs78994386	2.58177e-15	-1.68469	-1.06717	3.62318e-05	-1.77224	-1.069	5.58318e-05	-1.73396	-1.06634
78570875	rs62007839	1.74253e-15	-1.97477	-1.17023	3.25661e-05	-1.77536	-1.17255	4.06727e-05	-1.9446	-1.17248
78570918	rs62007840	5.81145e-15	-0.776682	-1.16382	0.000149162	-0.2641	-1.16205	0.000142329	-0.700311	-1.16419
78571076	rs62007841	2.06833e-15	-1.82601	-1.14758	7.20633e-05	-1.00474	-1.1489	8.78355e-05	-1.19767	-1.1495
78571113	rs56186834	1.53244e-14	0.176189	-1.14708	0.000815885	1.41869	-1.1456	0.000743818	0.932456	-1.1433
78571870	rs11631859	8.59551e-15	-1.54909	-1.72407e-10	0.000107737	-1.75149	-1.72407e-10	0.000158045	-1.75976	-1.72407e-10
78572193	rs142388412	1.28055e-14	-2.50174e-10	-1.15046	0.000195737	-2.50174e-10	-1.15441	0.000289919	-2.50174e-10	-1.15303
78573487	rs6996	3.555e-14	1.03881	-1.1682	0.00450207	3.1283	-1.14719	0.00113207	1.36604	-1.15688
78573619	rs3743083	2.0515e-15	-1.8312	-1.15056	6.57424e-05	-1.09364	-1.1518	8.05566e-05	-1.28131	-1.15237
78573745	rs3743082	8.1816e-15	-0.524562	-1.07389	0.000196164	-0.0857585	-1.06647	0.000224079	-0.348821	-1.06182
78574787	rs2867933	2.92301e-15	-1.61524	-1.01248	4.04548e-05	-1.7073	-1.0237	6.27218e-05	-1.66324	-1.02069
78577207	rs1519820	7.61302e-15	-0.503244	-1.16723	0.000190125	-0.0162651	-1.16724	0.000215585	-0.283311	-1.16597
78578545	rs117795659	1.87267e-14	-2.50174e-10	-0.770385	0.000269655	-2.50174e-10	-0.83404	0.000402302	-2.50174e-10	-0.825436
78578659	rs7173851	3.28022e-14	0.945959	-1.1558	0.000877185	1.51176	-1.16622	0.000577084	0.698778	-1.16343
78578924	rs66994426	4.01937e-14	1.15966	-1.16628	0.00529302	3.28407	-1.1411	0.00129167	1.493	-1.15194
78579650	rs75281351	2.60304e-15	-1.75112	-0.992533	3.50061e-05	-1.87121	-1.00445	5.36561e-05	-1.83879	-1.00125
78579873	rs62007844	1.62339e-15	-2.05216	-1.16365	2.99275e-05	-1.86773	-1.16467	4.03606e-05	-1.95984	-1.16495
78579938	rs62007845	1.62339e-15	-2.05216	-1.16365	2.99275e-05	-1.86773	-1.16467	4.03606e-05	-1.95984	-1.16495
78579941	rs4887027	1.6071e-14	0.0597272	-0.983047	0.000473718	0.762066	-1.03264	0.000325079	-0.0215964	-1.01697
78580271	rs11635815	4.1304e-14	1.18513	-1.16451	0.00549027	3.31681	-1.13726	0.00133084	1.51974	-1.14881
78580280	rs7179979	1.64009e-15	-2.05035	-1.15524	2.96966e-05	-1.88348	-1.15667	4.01987e-05	-1.97175	-1.15706
78580481	rs2277551	2.69769e-15	-1.75694	-0.951006	3.62728e-05	-1.87587	-0.964244	5.55988e-05	-1.84379	-0.960688
78581717	rs72736725	1.62176e-15	-2.05358	-1.16324	3.00473e-05	-1.86413	-1.16428	4.04872e-05	-1.95709	-1.16456
78581840	rs1879152	2.61691e-15	-1.75028	-0.98806	3.44803e-05	-1.89067	-1.00012	5.28699e-05	-1.85792	-0.996886
78581938	rs16969675	2.32671e-15	-1.69351	-1.16237	7.65165e-05	-0.942311	-1.15137	7.2795e-05	-1.38033	-1.15466
78583531	rs876364	1.50031e-14	0.151864	-1.14395	0.000548803	1.033	-1.15644	0.000375065	0.256429	-1.15197
78583669	rs78725347	1.26143e-14	-2.50174e-10	-1.1655	0.000193844	-2.50174e-10	-1.16413	0.000286918	-2.50174e-10	-1.16344
78583818	rs7170960	1.44739e-14	-0.0508667	-0.977123	0.00207751	2.23877	-1.03102	0.000859955	0.946444	-1.0122
78584680	rs62007846	1.61349e-15	-2.05358	-1.16835	2.99252e-05	-1.86413	-1.16835	4.03269e-05	-1.95709	-1.16853
78585106	rs2280364	2.60973e-15	-1.7561	-0.984982	3.44298e-05	-1.89511	-0.997147	5.27751e-05	-1.86272	-0.993883
78585433	rs2280365	3.75329e-14	1.08636	-1.16148	0.00486425	3.18968	-1.13119	0.00120575	1.41601	-1.14379
78585898	rs2280366	1.4488e-14	-0.0361762	-0.99084	0.000438616	0.694043	-1.0416	0.000303217	-0.0815508	-1.02664
78586642	rs76874578	5.61919e-15	-1.97415	-1.72407e-10	7.70742e-05	-2.08641	-1.72407e-10	0.000114457	-2.08244	-1.72407e-10
78586915	rs17480994	8.75879e-15	-0.440851	-1.08943	0.000212174	0.0088354	-1.08261	0.000240742	-0.260588	-1.07832
78587970	rs62621402	9.90601e-14	-2.50174e-10	0.895392	0.00159395	-2.50174e-10	0.942784	0.00244511	-2.50174e-10	0.979209
78588264	rs16969691	2.98273e-15	-2.03721	-0.570285	4.50831e-05	-2.08661	-0.536071	6.66489e-05	-2.07904	-0.544162
78588517	rs77056929	2.7902e-15	-1.70338	-0.970841	3.71548e-05	-1.83263	-0.983464	5.71133e-05	-1.79753	-0.980075
78588577	rs145408100	1.74333e-14	-0.841953	-1.72407e-10	0.00047861	-0.260296	-1.72407e-10	0.00055382	-0.505797	-1.72407e-10
78588972	rs56299741	4.24417e-14	1.20814	-1.16035	0.0057018	3.34638	-1.12902	0.00137274	1.5439	-1.14198
78589069	rs11855111	2.83219e-15	-1.69079	-0.968497	3.76239e-05	-1.82235	-0.981194	5.78748e-05	-1.78657	-0.977785
78589532	rs79721917	5.08403e-15	-2.07423	-1.72407e-10	8.28113e-05	-2.01462	-1.72407e-10	0.00012487	-1.99536	-1.72407e-10
78589819	rs72736732	1.64224e-15	-2.05648	-1.14779	3.07297e-05	-1.85644	-1.14951	4.13245e-05	-1.9512	-1.14998
78590336	rs8026217	2.9032e-15	-2.04363	-0.590893	4.41814e-05	-2.08562	-0.557261	6.54508e-05	-2.07612	-0.565216
78590414	rs11854322	2.69797e-15	-1.73934	-0.968497	3.61704e-05	-1.86175	-0.981194	5.54902e-05	-1.82865	-0.977785
78590455	rs8026257	2.92844e-15	-2.03497	-0.590893	4.41276e-05	-2.08684	-0.557261	6.52034e-05	-2.07991	-0.565216
78590521	rs116906910	5.06734e-15	-2.07752	-1.72407e-10	0.000117984	-1.66063	-1.72407e-10	0.000169455	-1.69005	-1.72407e-10
78590625	rs17402697	1.27791e-14	-0.088133	-1.06439	0.000908953	1.37898	-0.997867	0.000334311	0.0143976	-1.02496
78591037	rs2867932	2.04237e-15	-1.90508	-1.08114	3.5091e-05	-1.76037	-1.11287	4.39626e-05	-1.93223	-1.10707
78591510	rs4887029	1.52673e-14	-0.00168745	-0.972931	0.000442463	0.687249	-1.02608	0.000307513	-0.083898	-1.01022
78591819	rs116871326	5.29592e-15	-2.0334	-1.72407e-10	9.12279e-05	-1.91782	-1.72407e-10	0.000131493	-1.94369	-1.72407e-10
78592036	rs16969703	2.72886e-15	-1.72795	-0.968497	3.65041e-05	-1.85257	-0.981194	5.60382e-05	-1.81882	-0.977785
78592277	rs11635324	3.6729e-14	1.06428	-1.16105	0.00560604	3.33078	-1.13036	0.00132245	1.50771	-1.1431
78592706	rs78151008	2.68749e-15	-1.75112	-0.960608	3.61045e-05	-1.87121	-0.973552	5.53551e-05	-1.83879	-0.970077
78592723	rs11636560	3.95121e-14	1.13732	-1.16105	0.00616867	3.42642	-1.13036	0.00142971	1.58569	-1.1431
78593263	rs12906684	3.1865e-14	0.920971	-1.1598	0.00103348	1.67676	-1.16726	0.000665951	0.843117	-1.16454
78593343	rs34757410	1.5982e-14	0.123917	-1.05279	0.00237698	2.43796	-1.09555	0.000989342	1.15641	-1.08201
78593362	rs16969705	2.85254e-15	-1.70338	-0.948743	3.7959e-05	-1.83263	-0.96205	5.83604e-05	-1.79753	-0.958475
78593489	rs113819937	5.12553e-15	-2.0661	-1.72407e-10	7.7478e-05	-2.08119	-1.72407e-10	0.000113906	-2.08726	-1.72407e-10
78594105	rs16969707	2.96227e-15	-1.66564	-0.948743	3.91505e-05	-1.80172	-0.96205	6.03129e-05	-1.76462	-0.958475
78594423	rs75484351	5.03193e-15	-2.08453	-1.72407e-10	8.31141e-05	-2.01097	-1.72407e-10	0.000118514	-2.04761	-1.72407e-10
78594447	rs6495287	1.23308e-14	-0.164223	-1.02401	0.00180594	2.13684	-1.06919	0.000753124	0.854535	-1.05294
78594485	rs6495288	2.54979e-14	0.710086	-1.17182	0.00360758	2.93201	-1.1724	0.00150392	1.66571	-1.17251
78594983	rs142840242	3.93806e-14	-0.0270609	-1.72407e-10	0.000218232	-1.04563	-1.72407e-10	0.000317563	-1.06196	-1.72407e-10
78595137	rs146539732	1.21264e-14	-1.20495	-1.72407e-10	0.000119867	-1.6448	-1.72407e-10	0.000187957	-1.58643	-1.72407e-10
78595865	rs145064649	2.41342e-15	-1.68439	-1.13489	5.1352e-05	-1.35889	-1.13358	6.50887e-05	-1.51662	-1.13026
78596034	rs11853262	3.10169e-14	0.90498	-1.17078	0.000879114	1.52019	-1.17246	0.000570266	0.695972	-1.17251
78596313	rs73467147	3.76573e-14	1.08937	-1.16118	0.005792	3.36366	-1.13061	0.00135808	1.5345	-1.14331
78596906	rs2090679	2.90006e-15	-1.68441	-0.951191	3.84602e-05	-1.81714	-0.964424	5.919e-05	-1.78102	-0.96087
78597012	rs191298203	2.74205e-14	-2.50174e-10	-0.389045	0.0003846	-2.50174e-10	-0.478979	0.000575911	-2.50174e-10	-0.466685
78597366	rs12910757	7.9544e-15	-0.457122	-1.16949	0.000126125	-0.430566	-1.16334	0.000123834	-0.83857	-1.16513
78597405	rs74894101	2.94074e-15	-1.69646	-0.925213	3.90556e-05	-1.82699	-0.939212	6.00801e-05	-1.79151	-0.93545
78597701	rs75886457	2.91341e-15	-1.69018	-0.940834	3.86657e-05	-1.82185	-0.954378	5.94931e-05	-1.78604	-0.950739
78598276	rs60101069	2.40785e-15	-1.69315	-1.12845	5.10838e-05	-1.37068	-1.12704	6.48539e-05	-1.52705	-1.12345
78598931	rs12593776	2.0686e-15	-2.06037	-0.913092	3.70082e-05	-1.89965	-0.920389	5.08886e-05	-1.98206	-0.910935
78599270	rs12591569	2.49453e-15	-1.66004	-1.12619	5.3526e-05	-1.32628	-1.12474	6.7617e-05	-1.48771	-1.12107
78599729	rs4491475	2.65876e-15	-1.56376	-1.15872	9.46742e-05	-0.712242	-1.1685	8.37596e-05	-1.22799	-1.16669
78599873	rs189757974	1.37209e-14	-2.50174e-10	-1.08141	0.0002081	-2.50174e-10	-1.09316	0.000308827	-2.50174e-10	-1.08986
78599995	rs4887030	2.61227e-15	-1.58539	-1.15472	9.21609e-05	-0.742278	-1.16537	8.21772e-05	-1.25087	-1.16289
78600166	rs56094647	2.10611e-14	0.471381	-1.12429	0.00270519	2.54408	-1.07234	0.00073063	0.863836	-1.09257
78600467	rs17481341	2.77259e-15	-2.0004	-0.680149	4.04975e-05	-2.08546	-0.644486	5.94228e-05	-2.08625	-0.651705
78600568	rs4268717	2.53899e-15	-1.6199	-1.14867	6.59068e-05	-1.12035	-1.1226	8.12008e-05	-1.30486	-1.12086
78600599	rs80319588	5.27749e-15	-2.03688	-1.72407e-10	9.18084e-05	-1.91148	-1.72407e-10	0.000132263	-1.93784	-1.72407e-10
78600973	rs141025078	1.34406e-14	-2.50174e-10	-1.10205	0.000200758	-2.50174e-10	-1.12908	0.000297435	-2.50174e-10	-1.12744
78601094	rs1996625	6.2545e-15	-0.825431	-1.0416	0.000223346	0.0600771	-1.08254	0.00016641	-0.638696	-1.06949
78601654	rs7183765	2.9063e-14	0.829701	-1.16057	0.00494568	3.20507	-1.12998	0.00115682	1.37356	-1.14277
78602090	rs117328549	5.40654e-15	-2.01273	-1.72407e-10	8.83533e-05	-1.94984	-1.72407e-10	0.000127691	-1.97303	-1.72407e-10
78602545	rs146274677	1.26755e-14	-2.50174e-10	-1.16066	0.000195357	-2.50174e-10	-1.15636	0.000288798	-2.50174e-10	-1.15691
78602576	rs113415057	1.97771e-14	0.447594	-1.16341	0.00277529	2.63232	-1.135	0.000750582	0.945159	-1.14695
78602774	rs72736745	6.41656e-15	-0.768771	-1.07268	0.00046638	0.72333	-1.00951	0.000199283	-0.492282	-1.03563
78603021	rs76053575	3.65029e-15	-1.65865	-0.746876	4.90772e-05	-1.79597	-0.741821	7.55481e-05	-1.7585	-0.739366
78603065	rs60677474	1.68394e-14	0.265636	-1.14225	0.00222814	2.39732	-1.11958	0.000978676	1.1916	-1.12803
78603586	rs141853046	1.33357e-14	-1.10989	-1.72407e-10	0.000508966	-0.198803	-1.72407e-10	0.000253701	-1.28648	-1.72407e-10
78603728	rs147976590	1.2397e-13	-2.50174e-10	1.11971	0.0020005	-2.50174e-10	1.16997	0.00306911	-2.50174e-10	1.20651
78604485	rs870731	6.43267e-15	-0.735597	-1.10335	0.000749942	1.31975	-1.13094	0.000355316	0.170873	-1.1205
78604578	rs12593753	2.42812e-15	-1.70102	-1.1122	5.1388e-05	-1.38131	-1.11047	6.53509e-05	-1.53644	-1.10642
78604683	rs4887031	2.18947e-15	-2.03064	-0.886034	3.26345e-05	-2.08705	-0.858763	4.81503e-05	-2.08404	-0.864268
78605862	rs877325	2.11819e-15	-2.03743	-0.912341	3.19246e-05	-2.08728	-0.88053	4.72032e-05	-2.08215	-0.886026
78606170	rs12442338	2.77311e-15	-1.63498	-1.04538	6.03577e-05	-1.29295	-1.03794	7.60509e-05	-1.45809	-1.03314
78606241	rs72736750	7.45894e-15	-1.69092	-1.72407e-10	0.000344992	-0.587663	-1.72407e-10	0.000413025	-0.799129	-1.72407e-10
78606362	rs16969710	3.22732e-15	-1.57053	-0.958153	4.16809e-05	-1.7226	-0.978541	6.45372e-05	-1.68082	-0.974581
78606567	rs79018535	2.90674e-15	-1.59076	-1.04254	6.41829e-05	-1.23469	-1.03476	8.03693e-05	-1.40612	-1.02989
78606621	rs2013580	2.15697e-15	-1.76271	-1.16892	6.84539e-05	-1.04482	-1.1602	6.49692e-05	-1.48538	-1.16334
78606913	rs16969711	2.00543e-15	-2.05267	-0.951807	6.12343e-05	-1.36171	-0.954763	7.01138e-05	-1.6266	-0.945915
78607687	rs184209031	5.18086e-15	-2.05536	-1.72407e-10	7.79104e-05	-2.07562	-1.72407e-10	0.000114236	-2.08437	-1.72407e-10
78609853	rs4887033	2.30807e-15	-1.97857	-0.885352	4.22079e-05	-1.84663	-0.841946	5.50319e-05	-1.96322	-0.85151
78610259	rs1973733	1.41309e-14	0.0122836	-1.06425	6.24063e-05	-1.26355	-1.03397	9.48719e-05	-1.23759	-1.03252
78611661	rs140843198	1.01903e-14	-1.3789	-1.72407e-10	0.000111364	-1.71838	-1.72407e-10	0.00017176	-1.67654	-1.72407e-10
78612278	rs79631517	8.65029e-14	-1.10257	1.86241	0.000456342	-1.9093	1.60136	0.000696696	-1.8797	1.60341
78612288	rs184751828	2.1045e-14	-2.50174e-10	-0.653671	0.000345048	-2.50174e-10	-0.5875	0.0005066	-2.50174e-10	-0.594916
78612390	rs149678978	5.33737e-15	-2.0256	-1.72407e-10	7.83526e-05	-2.06996	-1.72407e-10	0.000116922	-2.06113	-1.72407e-10
78612817	rs117890715	5.30929e-15	-2.03088	-1.72407e-10	7.81382e-05	-2.0727	-1.72407e-10	0.000116526	-2.06452	-1.72407e-10
78613420	rs8037145	4.46358e-15	-1.03833	-1.16605	8.7491e-05	-0.807345	-1.1523	0.000133103	-0.779851	-1.15167
78613561	rs11633194	8.28781e-15	-1.61294	0.0273949	0.000145321	-1.56545	0.113209	0.00013468	-2.00388	0.0841442
78614602	rs149625638	7.08486e-15	-1.74237	-1.72407e-10	0.000108105	-1.74808	-1.72407e-10	0.000170299	-1.68508	-1.72407e-10
78614899	rs62007859	1.34311e-14	-2.50174e-10	-1.10276	0.0002011	-2.50174e-10	-1.12738	0.000297228	-2.50174e-10	-1.12814
78615347	rs74409536	5.31398e-14	1.43862	-1.16603	4.62364e-05	-1.43478	-1.16264	6.53771e-05	-1.47995	-1.16251
78615721	rs12442110	8.84899e-15	-0.640989	-0.879043	8.6634e-05	-1.06294	-0.906549	0.000104174	-1.27625	-0.900322
78617086	rs8040826	2.43877e-14	-2.50174e-10	-0.506255	0.00038015	-2.50174e-10	-0.490619	0.000564668	-2.50174e-10	-0.4864
78617109	rs8041135	3.04555e-14	-2.50174e-10	-0.284067	0.000507247	-2.50174e-10	-0.202186	0.000753586	-2.50174e-10	-0.197794
78617547	rs62010360	1.39139e-14	-2.50174e-10	-1.06745	0.000207307	-2.50174e-10	-1.09698	0.00030652	-2.50174e-10	-1.09736
78617815	rs11856111	6.0758e-15	-0.890845	-1.00518	6.10061e-05	-1.3021	-1.0181	7.46523e-05	-1.49652	-1.01328
78617913	rs8027394	1.24833e-14	-2.08708	0.911131	0.000218851	-2.00451	0.961722	0.000299801	-2.06815	0.948636
78618195	rs11630058	1.69014e-14	-0.95554	0.0826001	0.000362132	-0.715211	0.176037	0.00029819	-1.26935	0.144442
78618429	rs8027332	1.3815e-14	-1.12982	0.0552377	0.000274011	-0.965683	0.147669	0.000240377	-1.45684	0.11641
78618608	rs11630206	5.711e-14	0.887412	-0.542768	9.2247e-05	-1.26303	-0.64368	0.000145215	-1.19978	-0.644643
78618734	rs8031689	9.45914e-15	-1.35058	-0.102777	0.000252663	-0.88274	-0.0163867	0.000212916	-1.41611	-0.0456267
78618792	rs8032013	9.85261e-15	-1.32314	-0.089459	0.000265314	-0.847726	-0.00254347	0.000221576	-1.38991	-0.0319591
78619317	rs117507606	5.38593e-15	-2.01654	-1.72407e-10	7.78575e-05	-2.0763	-1.72407e-10	0.000115866	-2.0702	-1.72407e-10
78619344	rs151161580	1.69923e-14	-2.50174e-10	-0.867574	0.000287376	-2.50174e-10	-0.770393	0.000425826	-2.50174e-10	-0.768607
78619384	rs11631585	9.65489e-15	-1.40262	-0.0302486	0.000256097	-0.949555	0.063926	0.000219226	-1.46575	0.0332119
78619893	rs925987	5.85356e-15	-1.99275	0.0594602	8.69186e-05	-2.07257	0.106357	0.000125377	-2.08611	0.0947908
78620289	rs55706802	2.32579e-14	-2.50174e-10	-0.553692	0.000362333	-2.50174e-10	-0.53862	0.000538122	-2.50174e-10	-0.534552
78620366	rs117569839	1.41872e-14	-2.50174e-10	-1.04799	0.000225057	-2.50174e-10	-1.01483	0.000329925	-2.50174e-10	-1.02377
78620745	rs2012976	1.16412e-14	-1.24178	-0.004002	0.00032393	-0.741882	0.0912271	0.000262289	-1.31336	0.0601737
78621679	rs79536602	5.26437e-15	-2.03937	-1.72407e-10	9.33229e-05	-1.89512	-1.72407e-10	0.000134023	-1.92463	-1.72407e-10
78622429	rs7169295	1.77134e-14	0.127128	-0.95314	0.000148693	-0.464059	-0.965239	0.000164001	-0.763172	-0.959593
78622728	rs882929	1.07911e-14	-1.2177	-0.103906	0.000301325	-0.710238	-0.0127569	0.000242787	-1.28796	-0.0424972
78623451	rs1810355	1.03824e-14	-1.19231	-0.167916	0.000312054	-0.60777	-0.080237	0.000244551	-1.21516	-0.108057
78623585	rs2012349	6.92378e-15	-1.75454	-0.0108357	0.000101204	-1.87327	0.0592263	0.000132129	-1.98809	0.0492239
78623756	rs62010361	3.41545e-15	-1.51291	-0.959117	5.22082e-05	-1.47644	-0.999502	7.97179e-05	-1.44309	-1.00105
78624909	rs11632415	5.89959e-14	0.0599955	0.317138	0.000138922	-1.63327	0.136002	0.000214097	-1.59362	0.137407
78625402	rs61360505	1.29677e-14	-1.13788	-1.72407e-10	0.000125919	-1.59555	-1.72407e-10	0.000192635	-1.56184	-1.72407e-10
78625557	rs7178402	1.33099e-14	-1.09067	-0.0211583	0.000416791	-0.474682	0.0760831	0.000316119	-1.11205	0.0455334
78625592	rs75362475	6.69152e-15	-1.79949	-1.72407e-10	8.01817e-05	-2.04689	-1.72407e-10	0.000116192	-2.06739	-1.72407e-10
78626260	rs189113983	1.30515e-14	-2.50174e-10	-1.13143	0.00019968	-2.50174e-10	-1.13447	0.000296486	-2.50174e-10	-1.13064
78626438	rs61033377	6.16435e-15	-0.854505	-1.02705	5.53866e-05	-1.37916	-1.03769	6.87725e-05	-1.55829	-1.03354
78627031	rs11072753	6.12796e-15	-1.84588	-0.0415976	9.29097e-05	-1.92306	0.0235012	0.000123303	-2.02028	0.0122932
78627647	rs12438236	6.71478e-15	-0.771548	-1.02448	6.13212e-05	-1.27613	-1.03892	7.58614e-05	-1.45914	-1.03458
78627833	rs112810069	5.55548e-14	0.170662	0.146372	0.000123032	-1.59502	-0.0237198	0.000189884	-1.55382	-0.0224026
78628165	rs140474942	6.06441e-15	-1.8979	-1.72407e-10	7.7777e-05	-2.07734	-1.72407e-10	0.000114085	-2.0857	-1.72407e-10
78628455	rs117424581	1.51608e-14	-2.50174e-10	-0.981622	0.000235942	-2.50174e-10	-0.967598	0.000347598	-2.50174e-10	-0.971591
78628635	rs59843175	1.28995e-14	-2.50174e-10	-1.14314	0.000195872	-2.50174e-10	-1.15372	0.000290359	-2.50174e-10	-1.15152
78628917	rs79163406	1.20747e-14	-0.444028	-0.765193	3.84169e-05	-1.92557	-0.857114	5.99408e-05	-1.87286	-0.856424
78628956	rs12913251	1.38846e-14	-1.06067	-0.0088812	0.000438208	-0.436588	0.0880974	0.000329289	-1.08238	0.0566764
78630342	rs141290671	1.63957e-14	-2.50174e-10	-0.903318	0.000251651	-2.50174e-10	-0.903141	0.00037244	-2.50174e-10	-0.902561
78631359	rs3813573	4.44493e-15	-1.51756	-0.691012	7.08451e-05	-1.5906	-0.580092	8.67414e-05	-1.7728	-0.586906
78632374	rs2280368	5.0615e-15	-1.91105	-0.167621	7.80936e-05	-1.94522	-0.128052	0.000105574	-2.02566	-0.137562
78632507	rs2280367	5.00974e-15	-1.92133	-0.167621	7.73774e-05	-1.95444	-0.128052	0.000104941	-2.03168	-0.137562
78632666	rs553526777	5.22523e-15	-2.04684	-1.72407e-10	7.75574e-05	-2.08017	-1.72407e-10	0.000115407	-2.07418	-1.72407e-10
78632830	rs1127472	1.414e-14	-1.64312	0.591796	0.000143237	-2.0765	0.609815	0.000219525	-2.0276	0.596429
78633419	rs151297065	5.26819e-15	-2.03865	-1.72407e-10	8.19455e-05	-2.02513	-1.72407e-10	0.000118344	-2.04904	-1.72407e-10
78633595	rs2139440	3.42808e-15	-1.63622	-0.832114	5.50274e-05	-1.66887	-0.754486	6.94299e-05	-1.82234	-0.759982
78633870	rs12910273	6.8423e-15	-2.00307	0.22586	0.000104945	-2.03139	0.253635	0.000146032	-2.07951	0.240697
78634089	rs75240989	5.49667e-15	-1.99619	-1.72407e-10	9.80391e-05	-1.84582	-1.72407e-10	0.000140654	-1.87633	-1.72407e-10
78634480	rs562464275	9.11521e-15	-1.49039	-1.72407e-10	0.000116834	-1.67043	-1.72407e-10	0.000178547	-1.63779	-1.72407e-10
78634731	rs12593362	1.38733e-14	-1.65344	0.583069	0.000147549	-2.0814	0.644371	0.000224625	-2.03766	0.62945
78635188	rs3784333	5.60364e-15	-1.21397	-0.762948	7.92828e-05	-1.22931	-0.828852	0.000121605	-1.19101	-0.830841
78636574	rs117986181	2.58844e-13	1.85589	-1.72407e-10	0.222827	5.88297	-1.72407e-10	0.0106067	2.4466	-1.72407e-10
78636780	rs4887035	3.7448e-15	-2.08579	-0.294174	7.9864e-05	-1.83711	-0.213751	0.000103847	-1.95917	-0.220552
78637161	rs11072754	3.55014e-15	-2.08631	-0.347035	7.61418e-05	-1.82957	-0.269016	9.8816e-05	-1.95376	-0.275618
78637573	rs4886568	5.08085e-15	-1.31895	-0.755909	6.41236e-05	-1.44797	-0.822402	9.86603e-05	-1.40655	-0.824409
78637715	rs185458539	6.5784e-15	-1.81654	-1.72407e-10	8.98958e-05	-1.93253	-1.72407e-10	0.000135671	-1.9124	-1.72407e-10
78637877	rs56107703	5.87304e-14	0.165248	0.207374	0.000133129	-1.57313	0.0332596	0.000205518	-1.53171	0.034609
78637938	rs16969725	5.81859e-15	-1.17964	-0.75964	8.22764e-05	-1.19528	-0.825822	0.00012629	-1.15624	-0.82782
78638458	rs79692580	4.57508e-14	0.122875	-1.72407e-10	0.000205486	-1.1058	-1.72407e-10	0.000301629	-1.11344	-1.72407e-10
78639341	rs184744053	4.7368e-14	-2.50174e-10	0.157612	0.000678527	-2.50174e-10	0.0887402	0.000997388	-2.50174e-10	0.0825022
78639541	rs8026332	8.1626e-15	-1.55275	-0.0480241	8.58625e-05	-1.79555	-0.182886	0.000131445	-1.75939	-0.184653
78640504	rs140883903	1.76759e-14	-0.828131	-1.72407e-10	0.000146362	-1.4451	-1.72407e-10	0.000203253	-1.50819	-1.72407e-10
78640760	rs77924552	2.06088e-15	-1.88059	-1.09661	4.83823e-05	-1.44522	-1.10683	6.4087e-05	-1.55425	-1.10814
78641426	rs79630853	1.86085e-14	-0.776718	-1.72407e-10	0.000148072	-1.43349	-1.72407e-10	0.000205857	-1.49545	-1.72407e-10
78641802	rs117661933	1.64689e-14	-2.50174e-10	-0.898864	0.000251084	-2.50174e-10	-0.905396	0.000374011	-2.50174e-10	-0.898353
78641833	rs11631382	5.99023e-14	0.800357	-0.407977	0.00011933	-1.35804	-0.291251	0.000189059	-1.28772	-0.292859
78642011	rs78825164	1.51678e-14	-2.50174e-10	-0.98116	0.000231163	-2.50174e-10	-0.988061	0.000344074	-2.50174e-10	-0.981782
78642471	rs8043186	1.92876e-15	-2.02697	-1.01649	2.67661e-05	-2.08581	-1.05824	4.11194e-05	-2.05253	-1.05363
78642718	rs8027180	2.35905e-14	-0.752609	0.213118	0.000154975	-1.51067	0.122747	0.000229264	-1.53573	0.147971
78643219	rs141717266	1.51671e-14	-2.50174e-10	-0.981203	0.000232498	-2.50174e-10	-0.982301	0.000345807	-2.50174e-10	-0.976758
78644320	rs148542678	8.61605e-15	-1.54671	-1.72407e-10	0.000106445	-1.76356	-1.72407e-10	0.000149068	-1.81823	-1.72407e-10
78644530	rs2139445	1.66699e-15	-2.01958	-1.16974	2.41999e-05	-2.07231	-1.17253	3.77219e-05	-2.01989	-1.1725
78644706	rs2139446	1.66027e-15	-2.02619	-1.16716	2.41432e-05	-2.07544	-1.17174	3.74982e-05	-2.02671	-1.17163
78644747	rs2139447	2.1749e-15	-2.01881	-0.904544	2.95883e-05	-2.08614	-0.957662	4.55759e-05	-2.05231	-0.950949
78644885	rs7168166	2.01212e-15	-2.04168	-0.959463	2.81489e-05	-2.08717	-1.00651	4.26937e-05	-2.06798	-1.0006
78644995	rs147264423	5.29318e-15	-2.03392	-1.72407e-10	9.0635e-05	-1.92434	-1.72407e-10	0.000133271	-1.93025	-1.72407e-10
78645150	rs11635744	2.60217e-14	-0.796208	0.354804	0.000175948	-1.52218	0.261179	0.000260843	-1.5473	0.288575
78645534	rs11631240	1.62314e-14	-0.726713	-0.186677	0.000107328	-1.48822	-0.26707	0.000158323	-1.51646	-0.24154
78645667	rs72736770	1.99246e-15	-2.02917	-0.981792	2.77498e-05	-2.08709	-1.02086	4.20295e-05	-2.06892	-1.01535
78646139	rs140767623	5.23054e-15	-2.04582	-1.72407e-10	7.99797e-05	-2.04941	-1.72407e-10	0.000117699	-2.05451	-1.72407e-10
78646388	rs76302365	4.37702e-14	0.363548	-0.284929	9.93584e-05	-1.67297	-0.159482	0.000153256	-1.62932	-0.161206
78647420	rs12443034	1.55419e-14	-2.50174e-10	-0.956797	0.000238325	-2.50174e-10	-0.95755	0.000354656	-2.50174e-10	-0.95149
78647962	rs4887041	1.82089e-14	-0.518272	-0.280153	0.000132093	-1.27787	-0.269806	0.000153784	-1.53156	-0.255524
78648452	rs76673116	2.04032e-14	-1.53633	0.851688	0.000250518	-1.64904	0.741387	0.000364325	-1.70584	0.781246
78648670	rs187450420	1.96237e-14	-2.50174e-10	-0.723595	0.000318738	-2.50174e-10	-0.666814	0.000472387	-2.50174e-10	-0.66484
78648734	rs34659776	1.35257e-14	-1.50086	0.405116	0.000176176	-1.54376	0.284063	0.000249493	-1.6161	0.312898
78648867	rs189189558	5.28635e-15	-2.03521	-1.72407e-10	9.08416e-05	-1.92207	-1.72407e-10	0.00013357	-1.92802	-1.72407e-10
78648964	rs12905421	1.30385e-14	-1.51217	0.379744	0.000171346	-1.55465	0.26715	0.000242843	-1.62624	0.296015
78648994	rs11072755	1.2834e-14	-1.47251	0.324273	0.000162688	-1.5531	0.213747	0.000230792	-1.62319	0.242075
78649409	rs12906502	2.12185e-15	-2.06248	-0.885567	3.01259e-05	-2.08558	-0.94022	4.55351e-05	-2.07071	-0.93345
78649677	rs7177322	1.24982e-14	-1.53691	0.362157	0.000164507	-1.57845	0.250215	0.000233502	-1.64836	0.278911
78649790	rs117377573	1.20537e-14	-1.21096	-1.72407e-10	0.000120976	-1.63559	-1.72407e-10	0.000226914	-1.39807	-1.72407e-10
78649909	rs78111971	1.51606e-14	-2.50174e-10	-0.981632	0.000232489	-2.50174e-10	-0.98234	0.000345848	-2.50174e-10	-0.976637
78650756	rs12592250	1.28337e-14	-1.36246	0.214205	0.000168116	-1.41406	0.107529	0.000236217	-1.49227	0.134389
78651215	rs4887042	1.35725e-14	-0.513986	-0.578301	7.99935e-05	-1.47902	-0.570216	9.66338e-05	-1.69332	-0.55839
78651815	rs2056307	1.19222e-14	-1.41877	0.196837	0.000139859	-1.61335	0.122798	0.000201935	-1.6704	0.155711
78651873	rs11638058	8.85448e-15	-1.6661	0.146686	9.705e-05	-1.92133	0.0653749	0.000134406	-2.01363	0.0918599
78651978	rs16969738	1.59654e-14	-2.50174e-10	-0.929914	0.0002449	-2.50174e-10	-0.930334	0.000364619	-2.50174e-10	-0.923785
78652153	rs117814241	1.26093e-14	-2.50174e-10	-1.1659	0.000195938	-2.50174e-10	-1.15338	0.000289583	-2.50174e-10	-1.1542
78652623	rs1850887	7.93654e-15	-1.80036	0.171503	8.60037e-05	-2.05189	0.0750987	0.000126509	-2.08411	0.101783
78653157	rs74440144	1.4844e-14	-2.50174e-10	-1.00274	0.00022859	-2.50174e-10	-0.999255	0.000339993	-2.50174e-10	-0.993713
78653310	rs12591147	1.05025e-14	-1.72057	0.371843	0.000116152	-1.95482	0.278535	0.000163155	-2.03531	0.307375
78653563	rs2037348	1.76124e-15	-2.00297	-1.13135	2.93399e-05	-1.92261	-1.12962	4.78998e-05	-1.82669	-1.12684
78653643	rs28709928	1.45532e-14	-0.423201	-0.599321	0.000109037	-1.14626	-0.593232	0.000123583	-1.42433	-0.581401
78653983	rs80202087	4.19245e-15	-1.95841	-0.308637	6.32063e-05	-1.86893	-0.415852	0.000111756	-1.71148	-0.394837
78654148	rs28385476	1.57476e-14	-0.44002	-0.503629	0.000118031	-1.1589	-0.501339	0.000134155	-1.43493	-0.488717
78654345	rs72736777	5.09319e-15	-2.07243	-1.72407e-10	7.86119e-05	-2.06666	-1.72407e-10	0.000120701	-2.02932	-1.72407e-10
78654811	rs11072756	8.30778e-15	-1.88007	0.296924	9.47368e-05	-2.07931	0.199227	0.000143146	-2.08508	0.226308
78654865	rs12439071	7.69148e-15	-1.83862	0.178396	8.45537e-05	-2.08653	0.0927327	0.000129701	-2.0763	0.118892
78655414	rs117618552	5.06551e-15	-2.07788	-1.72407e-10	7.71778e-05	-2.08507	-1.72407e-10	0.000114794	-2.0795	-1.72407e-10
78655585	rs141968024	5.27413e-15	-2.03752	-1.72407e-10	9.72381e-05	-1.85402	-1.72407e-10	0.000138939	-1.8886	-1.72407e-10
78655710	rs1105190	3.29374e-15	-1.75748	-0.750831	5.68023e-05	-1.58751	-0.804101	8.28194e-05	-1.60989	-0.79609
78655749	rs75803504	1.506e-14	-2.50174e-10	-0.988295	0.000231949	-2.50174e-10	-0.984665	0.000345068	-2.50174e-10	-0.978897
78656221	rs8043303	1.50947e-14	-2.50174e-10	-0.985995	0.000232097	-2.50174e-10	-0.98403	0.000345402	-2.50174e-10	-0.97793
78656319	rs3843956	2.21284e-15	-1.78448	-1.12158	3.65904e-05	-1.69369	-1.13771	5.35202e-05	-1.70534	-1.13723
78656542	rs3850090	3.42661e-15	-1.74811	-0.720655	5.89932e-05	-1.57598	-0.777779	8.60488e-05	-1.59862	-0.7691
78656638	rs3850091	3.43752e-15	-1.74635	-0.719233	5.81278e-05	-1.59275	-0.775792	8.49524e-05	-1.61371	-0.766836
78657024	rs149446258	1.35286e-14	-2.50174e-10	-1.09553	0.00019968	-2.50174e-10	-1.13447	0.000295463	-2.50174e-10	-1.1341
78657308	rs77797827	1.50121e-14	-2.50174e-10	-0.991476	0.000231205	-2.50174e-10	-0.987877	0.000343944	-2.50174e-10	-0.982157
78657377	rs2037351	8.39447e-15	-1.85162	0.278863	9.42238e-05	-2.08554	0.200025	0.000148022	-2.05958	0.234298
78657720	rs2037349	3.42628e-15	-1.74811	-0.720751	5.90136e-05	-1.57598	-0.777433	8.60634e-05	-1.59862	-0.768932
78658013	rs75404371	5.29762e-15	-2.03308	-1.72407e-10	7.76672e-05	-2.07875	-1.72407e-10	0.000115563	-2.07282	-1.72407e-10
78658222	rs117816551	1.43863e-14	-2.50174e-10	-1.03406	0.000219696	-2.50174e-10	-1.03894	0.000323504	-2.50174e-10	-1.04342
78658474	rs12594605	3.35874e-15	-1.82664	-0.662133	5.41421e-05	-1.71741	-0.722159	8.01789e-05	-1.72555	-0.712825
78658816	rs569320496	1.19227e-14	-1.22189	-1.72407e-10	0.000110478	-1.72637	-1.72407e-10	0.000163432	-1.72624	-1.72407e-10
78659127	rs76907524	5.00512e-14	-2.50174e-10	0.212711	0.000765796	-2.50174e-10	0.209733	0.00112168	-2.50174e-10	0.199941
78659487	rs7179924	1.1451e-14	-1.80635	0.544093	0.000123572	-2.07253	0.458174	0.000185686	-2.08715	0.488568
78659584	rs77491947	1.45959e-14	-2.50174e-10	-1.01959	0.00021954	-2.50174e-10	-1.03965	0.000324772	-2.50174e-10	-1.03952
78659954	rs28534884	1.14343e-14	-0.71982	-0.543901	8.15913e-05	-1.49857	-0.530896	9.93268e-05	-1.70587	-0.518351
78660985	rs76958475	1.31122e-14	-2.50174e-10	-1.12679	0.00020531	-2.50174e-10	-1.10666	0.000304101	-2.50174e-10	-1.10528
78661349	rs9920822	5.88486e-15	-1.92795	-1.72407e-10	9.6119e-05	-1.8656	-1.72407e-10	0.000157203	-1.7651	-1.72407e-10
78662001	rs28428764	8.75616e-15	-0.547581	-0.982997	6.69876e-05	-1.24776	-0.978916	7.65463e-05	-1.50903	-0.975708
78662548	rs7176305	9.38521e-15	-0.921858	-0.539342	7.3334e-05	-1.60987	-0.526289	9.14572e-05	-1.79307	-0.5137
78662592	rs76660386	3.48386e-15	-1.93819	-0.514	0.00013914	-0.975221	-0.52048	0.000177617	-1.12063	-0.522375
78662817	rs117273191	1.8945e-14	-2.50174e-10	-0.758795	0.000289693	-2.50174e-10	-0.762361	0.000432549	-2.50174e-10	-0.752942
78663003	rs4624138	7.42767e-14	-0.904865	1.51233	0.000815015	-1.41284	1.68487	0.00116664	-1.44684	1.68608
78663007	rs8042502	1.82188e-14	-2.50174e-10	-0.797878	0.000278638	-2.50174e-10	-0.801271	0.000415853	-2.50174e-10	-0.792307
78663077	rs4389115	5.82918e-14	-0.960402	1.32553	0.000644589	-1.45462	1.49205	0.000923647	-1.48753	1.49323
78663382	rs11072757	2.05534e-15	-1.95679	-1.0231	4.27029e-05	-1.65296	-1.02396	4.82939e-05	-1.91885	-1.02648
78663393	rs150557257	1.42397e-14	-2.50174e-10	-1.0443	0.000215287	-2.50174e-10	-1.05921	0.000319124	-2.50174e-10	-1.05706
78664005	rs8036879	2.39222e-15	-2.06503	-0.763084	3.90547e-05	-2.00777	-0.758452	5.45596e-05	-2.06356	-0.759787
78664132	rs16969741	1.91121e-14	-2.50174e-10	-0.750013	0.00028956	-2.50174e-10	-0.762821	0.000432347	-2.50174e-10	-0.753409
78664662	rs2869028	1.03767e-14	-0.808518	-0.552254	7.48608e-05	-1.56022	-0.555332	9.25726e-05	-1.74988	-0.544761
78665540	rs28483565	6.65075e-14	-1.24409	1.74107	0.000817063	-1.64616	1.92069	0.00118436	-1.66763	1.92196
78665555	rs1985078	6.95433e-14	-1.25365	1.79526	0.000858033	-1.65307	1.97653	0.00124398	-1.67437	1.9778
78665603	rs139404609	5.08445e-15	-2.07415	-1.72407e-10	8.86011e-05	-1.94704	-1.72407e-10	0.000127625	-1.97354	-1.72407e-10
78665606	rs143617012	5.20055e-15	-2.05157	-1.72407e-10	7.89166e-05	-2.06279	-1.72407e-10	0.000118717	-2.04589	-1.72407e-10
78665849	rs2869033	1.72637e-15	-1.98772	-1.16659	2.56091e-05	-2.02202	-1.16621	3.60725e-05	-2.0705	-1.16661
78666288	rs9920270	2.70624e-15	-2.07514	-0.629634	3.8803e-05	-2.08425	-0.688432	6.00479e-05	-2.05141	-0.676081
78666311	rs9920189	4.33572e-15	-1.06835	-1.16509	0.000116027	-0.505414	-1.17195	0.000122621	-0.841849	-1.17169
78666887	rs4243078	1.86347e-15	-2.00012	-1.07777	4.03885e-05	-1.63621	-1.09643	5.38689e-05	-1.74207	-1.09402
78666995	rs77879093	5.11405e-15	-2.06834	-1.72407e-10	0.000112004	-1.71265	-1.72407e-10	0.000154873	-1.78003	-1.72407e-10
78667005	rs147567143	8.36021e-14	-2.50174e-10	0.725734	0.00159171	-2.50174e-10	0.941379	0.00243119	-2.50174e-10	0.973497
78667023	rs7173888	1.93524e-15	-1.99257	-1.04754	2.81942e-05	-2.03519	-1.05687	3.98262e-05	-2.08273	-1.05539
78667188	rs76730868	1.62375e-14	-2.50174e-10	-0.913009	0.000260278	-2.50174e-10	-0.869432	0.000385575	-2.50174e-10	-0.867903
78667572	rs2869036	2.97812e-15	-1.45221	-1.15683	2.86312e-05	-1.92296	-1.15373	3.92729e-05	-1.99666	-1.15544
78667720	rs11633242	1.43537e-14	-2.50174e-10	-1.03632	0.000219675	-2.50174e-10	-1.03904	0.00032666	-2.50174e-10	-1.03372
78668311	rs12914703	1.55867e-15	-2.08429	-1.17221	2.75342e-05	-1.94993	-1.16582	4.16628e-05	-1.92629	-1.16674
78669276	rs140051025	1.66463e-14	-0.888146	-1.72407e-10	0.000153289	-1.39886	-1.72407e-10	0.000214899	-1.45247	-1.72407e-10
78670245	rs141971779	1.37775e-14	-2.50174e-10	-1.0773	0.000210508	-2.50174e-10	-1.08166	0.000312659	-2.50174e-10	-1.07752
78670258	rs7170528	1.57274e-15	-2.07642	-1.17109	2.83598e-05	-1.924	-1.16221	4.30369e-05	-1.89723	-1.16335
78670948	rs4304991	2.99516e-15	-1.70314	-0.900201	3.67922e-05	-1.98307	-0.842823	5.11885e-05	-2.04709	-0.840028
78671089	rs149575163	6.21914e-15	-1.8727	-1.72407e-10	0.000116193	-1.67593	-1.72407e-10	0.000126641	-1.98128	-1.72407e-10
78671121	rs4503760	3.09426e-15	-1.68702	-0.883769	3.78292e-05	-1.9746	-0.823505	5.24812e-05	-2.04177	-0.820413
78671422	rs200739106	1.37334e-14	-2.50174e-10	-1.0805	0.000213577	-2.50174e-10	-1.06718	0.00031654	-2.50174e-10	-1.06519
78673416	rs139962002	1.33312e-14	-2.50174e-10	-1.11023	0.000204054	-2.50174e-10	-1.1128	0.00030281	-2.50174e-10	-1.10953
78673538	rs6495295	1.60917e-15	-2.0608	-1.16382	2.87494e-05	-1.90113	-1.17144	4.38873e-05	-1.87001	-1.171
78673589	rs12912389	5.0934e-15	-2.07239	-1.72407e-10	8.16486e-05	-2.02876	-1.72407e-10	0.000126408	-1.98312	-1.72407e-10
78673621	rs12912686	5.08064e-15	-2.0749	-1.72407e-10	8.20839e-05	-2.02344	-1.72407e-10	0.000127303	-1.97607	-1.72407e-10
78673671	rs4502185	2.18163e-15	-2.05763	-0.862629	3.38776e-05	-2.00853	-0.899898	4.66732e-05	-2.08564	-0.89383
78673732	rs4591101	2.42723e-15	-2.01636	-0.797221	3.44783e-05	-2.0525	-0.838355	4.97296e-05	-2.0844	-0.83164
78673737	rs138774906	1.34636e-14	-2.50174e-10	-1.10035	0.000206412	-2.50174e-10	-1.10131	0.000306443	-2.50174e-10	-1.09761
78674015	rs2869037	2.92629e-15	-1.61758	-1.00902	2.94209e-05	-2.0165	-1.03297	4.16634e-05	-2.06274	-1.03027
78674491	rs55856821	1.78274e-15	-2.08419	-1.038	2.7171e-05	-2.08111	-1.04793	4.18581e-05	-2.03948	-1.04887
78674701	rs12902531	5.12253e-15	-2.06669	-1.72407e-10	8.02072e-05	-2.04657	-1.72407e-10	0.000123254	-2.00839	-1.72407e-10
78674770	rs75020883	1.6786e-14	-0.879789	-1.72407e-10	0.000154263	-1.39252	-1.72407e-10	0.00021621	-1.44639	-1.72407e-10
78675433	rs62010378	3.84607e-15	-1.64514	-0.708143	4.79937e-05	-1.95287	-0.607249	6.61153e-05	-2.02714	-0.604092
78675438	rs11635829	1.32497e-14	-2.50174e-10	-1.11636	0.000203156	-2.50174e-10	-1.11721	0.000301478	-2.50174e-10	-1.11394
78676808	rs12913908	1.56069e-15	-2.08308	-1.17213	2.71643e-05	-1.95832	-1.17096	4.08373e-05	-1.94164	-1.1714
78677892	rs56394619	5.43201e-15	-2.00803	-1.72407e-10	0.000100002	-1.82599	-1.72407e-10	0.00017302	-1.66923	-1.72407e-10
78677976	rs144860972	1.44165e-14	-2.50174e-10	-1.03196	0.000214373	-2.50174e-10	-1.06347	0.000316558	-2.50174e-10	-1.06513
78678139	rs8027418	1.74714e-14	-2.50174e-10	-0.83977	0.000273824	-2.50174e-10	-0.818699	0.000408705	-2.50174e-10	-0.809643
78678276	rs12900333	2.18602e-15	-2.04353	-0.874724	3.32203e-05	-2.04678	-0.881241	5.04978e-05	-2.01295	-0.887754
78678289	rs75320141	1.79619e-14	-2.50174e-10	-0.812082	0.000269832	-2.50174e-10	-0.833383	0.000402327	-2.50174e-10	-0.825373
78678611	rs74593036	1.75453e-14	-2.50174e-10	-0.835548	0.000263763	-2.50174e-10	-0.856133	0.000393171	-2.50174e-10	-0.848394
78679837	rs10152251	9.12634e-15	-0.662471	-0.826698	3.71124e-05	-2.01016	-0.807075	5.91278e-05	-1.9282	-0.814734
78679913	rs151157799	5.34122e-15	-2.02488	-1.72407e-10	8.58053e-05	-1.9791	-1.72407e-10	0.000131662	-1.9424	-1.72407e-10
78680264	rs4243081	7.63976e-15	-0.844172	-0.822797	3.67931e-05	-2.02281	-0.803065	5.82526e-05	-1.94708	-0.810766
78680549	rs117469144	1.991e-14	-2.50174e-10	-0.709113	0.000290079	-2.50174e-10	-0.76103	0.000432886	-2.50174e-10	-0.752163
78680663	rs11635500	7.32067e-15	-0.808397	-0.901236	3.42249e-05	-2.01446	-0.883766	5.44445e-05	-1.9349	-0.890556
78681002	rs2002403	7.61463e-15	-1.67026	-1.72407e-10	8.0891e-05	-2.03808	-1.72407e-10	0.000121073	-2.02625	-1.72407e-10
78681365	rs4283201	8.30972e-15	-0.808397	-0.774513	3.88184e-05	-2.01446	-0.757826	6.16616e-05	-1.9349	-0.766075
78681482	rs143076710	5.03605e-15	-2.08371	-1.72407e-10	7.92962e-05	-2.05799	-1.72407e-10	0.000117414	-2.05693	-1.72407e-10
78681797	rs11638077	6.49331e-15	-1.82956	-1.72407e-10	0.000115736	-1.67987	-1.72407e-10	0.000127983	-1.97074	-1.72407e-10
78681952	rs73459265	1.27999e-14	-2.50174e-10	-1.1509	0.000198388	-2.50174e-10	-1.14096	0.000293922	-2.50174e-10	-1.13932
78682076	rs4243082	6.5371e-15	-0.999188	-0.823654	3.51324e-05	-2.06537	-0.80669	5.34275e-05	-2.03374	-0.810571
78682139	rs4887047	1.06928e-14	-1.33077	-1.72407e-10	0.000151915	-1.40786	-1.72407e-10	0.000213201	-1.4604	-1.72407e-10
78682208	rs79686552	1.27999e-14	-2.50174e-10	-1.1509	0.000198388	-2.50174e-10	-1.14096	0.000293922	-2.50174e-10	-1.13932
78682214	rs78091872	1.27999e-14	-2.50174e-10	-1.1509	0.000198388	-2.50174e-10	-1.14096	0.000293922	-2.50174e-10	-1.13932
78682436	rs11638335	1.27559e-14	-2.50174e-10	-1.15434	0.000196714	-2.50174e-10	-1.14943	0.000291703	-2.50174e-10	-1.1469
78682586	rs73459268	1.27823e-14	-2.50174e-10	-1.15227	0.000198058	-2.50174e-10	-1.14263	0.000293419	-2.50174e-10	-1.14103
78683702	rs16969743	1.38807e-14	-2.50174e-10	-1.06984	0.000211751	-2.50174e-10	-1.07577	0.000314752	-2.50174e-10	-1.07085
78683813	rs73459270	1.27673e-14	-2.50174e-10	-1.15345	0.000197774	-2.50174e-10	-1.14406	0.000292988	-2.50174e-10	-1.14251
78684044	rs145775962	1.36298e-14	-2.50174e-10	-1.08808	0.000214171	-2.50174e-10	-1.06441	0.000315589	-2.50174e-10	-1.0682
78684051	rs11630879	2.65273e-15	-1.55914	-1.16561	2.40464e-05	-2.08289	-1.16831	3.86823e-05	-1.99832	-1.16893
78684230	rs553120904	2.71967e-14	-2.50174e-10	-0.39724	0.000444643	-2.50174e-10	-0.333912	0.000659718	-2.50174e-10	-0.330825
78684517	rs62010380	4.37673e-15	-1.70537	-0.518663	5.62139e-05	-1.96615	-0.435867	7.75393e-05	-2.04135	-0.430508
78684614	rs11631252	1.27247e-14	-2.50174e-10	-1.15679	0.000195841	-2.50174e-10	-1.15388	0.000290328	-2.50174e-10	-1.15163
78685241	rs56410797	6.78171e-15	-0.959426	-0.82668	3.50013e-05	-2.06079	-0.815004	5.34326e-05	-2.0248	-0.819417
78686531	rs55642616	2.71385e-15	-1.75693	-0.945042	3.43407e-05	-2.00363	-0.891223	4.79542e-05	-2.06299	-0.889404
78686669	rs11072761	1.37248e-14	-2.50174e-10	-1.08113	0.000208877	-2.50174e-10	-1.08944	0.000310416	-2.50174e-10	-1.08473
78686690	rs11635031	2.13959e-15	-1.83625	-1.10347	2.60994e-05	-2.04803	-1.12124	3.71071e-05	-2.08625	-1.12257
78686823	rs11635084	2.22764e-15	-1.74395	-1.15544	2.42243e-05	-2.08195	-1.16188	3.64517e-05	-2.06327	-1.16338
78687353	rs11635330	2.46215e-15	-1.64354	-1.15576	2.41986e-05	-2.08216	-1.16273	3.65147e-05	-2.0608	-1.16412
78687699	rs28496041	6.86615e-15	-1.77373	-1.72407e-10	0.000114073	-1.69435	-1.72407e-10	0.000158402	-1.7575	-1.72407e-10
78687742	rs77446591	3.88836e-14	-0.0397625	-1.72407e-10	0.000535332	-0.148296	-1.72407e-10	0.000956	0.0401205	-1.72407e-10
78687925	rs4516196	1.59206e-15	-2.06304	-1.17226	2.99977e-05	-1.86134	-1.16872	3.86589e-05	-1.99943	-1.16844
78688204	rs7172999	1.25444e-14	-2.50174e-10	-1.17106	0.000193088	-2.50174e-10	-1.16804	0.000285783	-2.50174e-10	-1.1674
78688344	rs7172878	1.2547e-14	-2.50174e-10	-1.17085	0.000193158	-2.50174e-10	-1.16768	0.000285894	-2.50174e-10	-1.16702
78688500	rs2869039	9.31691e-15	-1.24271	-0.225792	6.67727e-05	-2.0735	-0.156391	0.000101959	-2.0283	-0.169761
78688611	rs7177895	1.25975e-14	-2.50174e-10	-1.16684	0.000194316	-2.50174e-10	-1.1617	0.000287699	-2.50174e-10	-1.16072
78688729	rs7179397	1.26071e-14	-2.50174e-10	-1.16608	0.000194518	-2.50174e-10	-1.16066	0.00028801	-2.50174e-10	-1.15964
78688834	rs2869040	1.3461e-14	-1.11158	0.0110351	8.27105e-05	-2.08254	0.066704	0.000126726	-2.04624	0.065628
78689383	rs3743085	1.25295e-14	-2.50174e-10	-1.17225	0.000192385	-2.50174e-10	-1.17168	0.000284723	-2.50174e-10	-1.17112
78689443	rs3743086	2.30035e-15	-1.69819	-1.16908	2.83006e-05	-1.92387	-1.16443	4.28768e-05	-1.90166	-1.16265
78689449	rs3743087	1.25482e-14	-2.50174e-10	-1.17076	0.000192789	-2.50174e-10	-1.16959	0.000285439	-2.50174e-10	-1.16861
78689669	rs3825849	1.25379e-14	-2.50174e-10	-1.17158	0.000192886	-2.50174e-10	-1.16908	0.000285471	-2.50174e-10	-1.1685
78690026	rs28654165	1.25316e-14	-2.50174e-10	-1.17208	0.000192609	-2.50174e-10	-1.17052	0.000285028	-2.50174e-10	-1.17005
78690565	rs118059985	8.58961e-15	-1.54978	-1.72407e-10	0.000131058	-1.55554	-1.72407e-10	0.000172073	-1.67472	-1.72407e-10
78691012	rs35309735	1.31748e-14	-2.50174e-10	-1.12203	0.00020142	-2.50174e-10	-1.12579	0.000298998	-2.50174e-10	-1.1222
78691154	rs2869042	8.86326e-15	-1.34906	-0.169359	6.98335e-05	-2.08596	-0.0991092	0.000102646	-2.07829	-0.113061
78691469	rs2869043	3.21856e-15	-1.35996	-1.17145	3.54567e-05	-1.69272	-1.17015	4.91777e-05	-1.75636	-1.17083
78691646	rs2009293	1.74936e-15	-2.07241	-1.06868	2.79812e-05	-2.07828	-1.02137	4.31166e-05	-2.03811	-1.02062
78691683	rs75088965	5.06219e-13	-2.50174e-10	2.52664	0.0102491	-2.50174e-10	2.80376	0.0160965	-2.50174e-10	2.86372
78691740	rs16969763	5.06526e-15	-2.07793	-1.72407e-10	7.70097e-05	-2.08725	-1.72407e-10	0.000114059	-2.08592	-1.72407e-10
78692056	rs73459290	1.25398e-14	-2.50174e-10	-1.17142	0.000192844	-2.50174e-10	-1.1693	0.000285409	-2.50174e-10	-1.16871
78692112	rs4887049	1.72929e-15	-2.0673	-1.08532	2.73303e-05	-2.08158	-1.0416	4.19047e-05	-2.04633	-1.04091
78692420	rs185280327	5.04749e-15	-2.08144	-1.72407e-10	7.88922e-05	-2.0631	-1.72407e-10	0.000118902	-2.04434	-1.72407e-10
78692431	rs4887050	1.70923e-15	-2.07303	-1.09126	2.73221e-05	-2.07459	-1.0489	4.22811e-05	-2.03007	-1.04823
78692938	rs58973764	8.13162e-15	-1.38923	-0.215342	6.66556e-05	-2.08368	-0.147966	9.7434e-05	-2.08222	-0.161237
78693660	rs12906894	1.82787e-15	-1.93377	-1.16341	2.61507e-05	-2.00515	-1.16215	4.08161e-05	-1.95013	-1.16343
78693831	rs187679047	1.81759e-14	-2.50174e-10	-0.800236	0.000291642	-2.50174e-10	-0.755655	0.00043179	-2.50174e-10	-0.754699
78694920	rs76634819	1.30574e-14	-2.50174e-10	-1.13098	0.00019927	-2.50174e-10	-1.13652	0.00029567	-2.50174e-10	-1.13339
78694937	rs72736790	5.03431e-15	-2.08406	-1.72407e-10	8.12251e-05	-2.03396	-1.72407e-10	0.000117784	-2.05379	-1.72407e-10
78694954	rs8042381	1.85955e-15	-2.05471	-1.02528	2.87741e-05	-2.08692	-0.984791	4.35055e-05	-2.06587	-0.983884
78695132	rs79865321	1.25429e-14	-2.50174e-10	-1.17118	0.000192576	-2.50174e-10	-1.17069	0.000285068	-2.50174e-10	-1.16991
78695241	rs7183387	1.77404e-15	-2.06099	-1.06609	2.72445e-05	-2.08723	-1.03911	4.10393e-05	-2.06908	-1.03903
78695424	rs146949935	1.25283e-14	-2.50174e-10	-1.17235	0.000192299	-2.50174e-10	-1.17213	0.000284551	-2.50174e-10	-1.17172
78695769	rs11630269	1.25267e-14	-2.50174e-10	-1.17247	0.000192304	-2.50174e-10	-1.17211	0.000284563	-2.50174e-10	-1.17168
78695791	rs35507142	2.83542e-15	-1.48803	-1.17012	3.25772e-05	-1.77972	-1.16785	4.97338e-05	-1.74951	-1.16645
78695911	rs11630315	1.25346e-14	-2.50174e-10	-1.17184	0.000192426	-2.50174e-10	-1.17147	0.000284797	-2.50174e-10	-1.17086
78696492	rs6495296	8.48509e-15	-1.46545	-0.096574	7.62711e-05	-2.08725	-0.00964191	0.000112887	-2.07188	-0.0243738
78696653	rs8034354	4.42205e-15	-1.5548	-0.65893	4.00149e-05	-2.084	-0.65793	6.41949e-05	-2.00448	-0.65623
78696747	rs6495297	8.46393e-15	-1.51553	-0.0489921	8.0194e-05	-2.08654	0.0398044	0.000117746	-2.07887	0.0247616
78697463	rs8035749	1.25776e-14	-2.50174e-10	-1.16842	0.000193531	-2.50174e-10	-1.16575	0.000286495	-2.50174e-10	-1.16492
78697632	rs28428872	7.92346e-15	-1.28616	-0.344343	6.12005e-05	-2.08219	-0.234842	9.38017e-05	-2.04935	-0.232106
78697751	rs188949623	5.06829e-15	-2.07733	-1.72407e-10	7.95103e-05	-2.0553	-1.72407e-10	0.000120123	-2.03412	-1.72407e-10
78697851	rs7179171	1.77786e-15	-2.06025	-1.06467	2.77374e-05	-2.08607	-1.02233	4.21038e-05	-2.06078	-1.02172
78697988	rs80231189	1.57955e-15	-2.08674	-1.15646	3.85887e-05	-1.63675	-1.14147	4.62927e-05	-1.8468	-1.14085
78698759	rs7163013	7.73526e-15	-1.16643	-0.488119	5.26466e-05	-2.08554	-0.38204	8.02302e-05	-2.05754	-0.380193
78700193	rs61185638	1.25479e-14	-2.50174e-10	-1.17078	0.000193041	-2.50174e-10	-1.16828	0.000285707	-2.50174e-10	-1.16767
78700496	rs58498078	2.32612e-15	-1.68455	-1.17159	2.84035e-05	-1.91499	-1.16968	4.30277e-05	-1.8922	-1.1686
78701365	rs8036991	2.32889e-15	-1.68267	-1.17227	2.84098e-05	-1.91376	-1.17069	4.30323e-05	-1.89089	-1.1698
78702167	rs80007530	1.25429e-14	-2.50174e-10	-1.17118	0.000192915	-2.50174e-10	-1.16893	0.000285515	-2.50174e-10	-1.16834
78702440	rs28790408	1.64699e-15	-2.08345	-1.11793	2.59713e-05	-2.04054	-1.13365	3.83136e-05	-2.04891	-1.12792
78702568	rs12907636	1.88668e-15	-1.90065	-1.16487	2.9086e-05	-1.90274	-1.15819	4.66031e-05	-1.82406	-1.15691
78702652	rs190172459	1.25679e-14	-2.50174e-10	-1.16919	0.000192649	-2.50174e-10	-1.17032	0.000284743	-2.50174e-10	-1.17105
78702663	rs144928882	1.25383e-14	-2.50174e-10	-1.17155	0.000192303	-2.50174e-10	-1.17211	0.00028436	-2.50174e-10	-1.1724
78702665	rs181427460	1.25622e-14	-2.50174e-10	-1.16964	0.000192578	-2.50174e-10	-1.17068	0.000284659	-2.50174e-10	-1.17135
78702710	rs12911913	1.89865e-15	-1.89825	-1.16094	2.97746e-05	-1.88456	-1.15297	4.79544e-05	-1.80091	-1.15148
78702912	rs73461510	1.25762e-14	-2.50174e-10	-1.16853	0.000193663	-2.50174e-10	-1.16506	0.000286675	-2.50174e-10	-1.16429
78703631	rs4887052	1.89699e-15	-2.03426	-1.02581	2.91799e-05	-2.08643	-0.971273	4.35666e-05	-2.078	-0.970349
78703944	rs77156427	1.2571e-14	-2.50174e-10	-1.16894	0.000192688	-2.50174e-10	-1.17011	0.000284791	-2.50174e-10	-1.17088
78704046	rs12917000	1.68385e-15	-2.02836	-1.15089	2.75491e-05	-1.96848	-1.14674	4.32788e-05	-1.90614	-1.14883
78704580	rs76061647	1.25353e-14	-2.50174e-10	-1.17179	0.000192274	-2.50174e-10	-1.17226	0.000284336	-2.50174e-10	-1.17248
78704610	rs7167701	1.63025e-15	-2.08283	-1.12877	2.69619e-05	-2.01946	-1.1173	4.47334e-05	-1.90292	-1.119
78704615	rs62010386	1.92927e-15	-2.00864	-1.03455	2.89768e-05	-2.08218	-0.982508	4.28176e-05	-2.08421	-0.981478
78704732	rs55832521	1.75214e-15	-2.07293	-1.06657	2.73282e-05	-2.08467	-1.0386	4.16338e-05	-2.05337	-1.04035
78704930	rs73461513	1.26003e-14	-2.50174e-10	-1.16661	0.000194164	-2.50174e-10	-1.16248	0.00028746	-2.50174e-10	-1.16156
78705102	rs76765649	1.2534e-14	-2.50174e-10	-1.17189	0.000192261	-2.50174e-10	-1.17233	0.000284328	-2.50174e-10	-1.17251
78706161	rs11637052	1.79896e-15	-1.99208	-1.12105	2.97096e-05	-1.91877	-1.12094	4.71022e-05	-1.84578	-1.12454
78706299	rs62010387	2.0603e-15	-2.02351	-0.953969	3.14078e-05	-2.08372	-0.900412	4.65168e-05	-2.08264	-0.900187
78706331	rs147548723	8.96478e-15	-1.50703	-1.72407e-10	0.000117778	-1.66238	-1.72407e-10	0.000181901	-1.61917	-1.72407e-10
78706391	rs11637161	1.25274e-14	-2.50174e-10	-1.17242	0.000192218	-2.50174e-10	-1.17255	0.000284333	-2.50174e-10	-1.17249
78706774	rs6495298	1.84027e-15	-1.9739	-1.11653	2.60864e-05	-2.06562	-1.10415	3.7718e-05	-2.08631	-1.10618
78707148	rs7180928	1.68083e-15	-2.08718	-1.09387	2.65642e-05	-2.06925	-1.08237	3.86089e-05	-2.0867	-1.08246
78707368	rs7182596	1.65883e-15	-2.08673	-1.10749	2.68956e-05	-2.04277	-1.09646	3.85692e-05	-2.07664	-1.09355
78707978	rs79961164	1.25257e-14	-2.50174e-10	-1.17255	0.000192239	-2.50174e-10	-1.17244	0.000284421	-2.50174e-10	-1.17218
78708302	rs80225953	1.25257e-14	-2.50174e-10	-1.17255	0.000192222	-2.50174e-10	-1.17253	0.00028437	-2.50174e-10	-1.17236
78708555	rs77826529	1.25367e-14	-2.50174e-10	-1.17167	0.00019245	-2.50174e-10	-1.17135	0.000284864	-2.50174e-10	-1.17063
78708669	rs7170281	1.70305e-15	-2.08217	-1.08575	2.78827e-05	-2.03485	-1.06833	3.98682e-05	-2.07203	-1.06503
78708715	rs7171749	1.72473e-15	-2.01381	-1.14146	2.59126e-05	-2.04246	-1.134	3.66145e-05	-2.08648	-1.13571
78708932	rs6495300	4.14581e-15	-1.19123	-1.08701	5.7047e-05	-1.31638	-1.07093	7.08978e-05	-1.48729	-1.07411
78708963	rs2869029	1.72523e-15	-2.01922	-1.13575	2.62253e-05	-2.03907	-1.12539	3.69556e-05	-2.08561	-1.12731
78709146	rs2903992	4.82683e-15	-1.14837	-0.977779	6.6609e-05	-1.27659	-0.955757	8.24031e-05	-1.45212	-0.958891
78709330	rs11631453	1.85308e-15	-1.93561	-1.14788	2.61725e-05	-2.01847	-1.148	4.08398e-05	-1.96255	-1.15043
78709933	rs58374597	2.28355e-15	-1.70336	-1.17125	2.40206e-05	-2.08366	-1.16861	3.58961e-05	-2.07396	-1.16805
78709937	rs12913946	2.29466e-14	-1.16142	0.594255	0.000170305	-1.97073	0.677138	0.00026245	-1.9154	0.66282
78709976	rs28475146	7.10046e-15	-1.6589	-0.0812762	9.68489e-05	-1.69009	-0.167936	0.000174328	-1.48287	-0.178831
78710148	rs144307856	1.25331e-14	-2.50174e-10	-1.17196	0.000193737	-2.50174e-10	-1.16468	0.000286786	-2.50174e-10	-1.1639
78710157	rs12912970	3.239e-15	-2.04339	-0.481682	5.62865e-05	-1.83573	-0.564996	9.15886e-05	-1.73359	-0.571744
78710415	rs28526814	1.11274e-14	-0.760794	-0.53013	7.33628e-05	-1.58661	-0.549158	0.000145308	-1.30255	-0.54123
78710766	rs7183034	8.83876e-15	-1.53303	0.0118389	7.15692e-05	-2.08714	-0.0733827	0.000107004	-2.08714	-0.0626337
78711166	rs78616075	1.41409e-14	-2.50174e-10	-1.05126	0.000213365	-2.50174e-10	-1.06818	0.000315203	-2.50174e-10	-1.06942
78711761	rs11630911	1.86567e-15	-2.08701	-0.9897	2.68093e-05	-2.00823	-1.13421	4.11079e-05	-1.97486	-1.13157
78711803	rs2869030	1.36457e-07	15.1458	-0.114624	0.000208023	-0.730989	-0.362544	0.000306197	-0.740056	-0.358353
78711994	rs143127868	5.23136e-15	-2.04566	-1.72407e-10	7.83004e-05	-2.07063	-1.72407e-10	0.000116239	-2.06699	-1.72407e-10
78712006	rs147055595	1.13109e-14	-1.27456	-1.72407e-10	9.47669e-05	-1.87976	-1.72407e-10	0.000144316	-1.85063	-1.72407e-10
78712460	rs188894919	1.75194e-14	-2.50174e-10	-0.837024	0.00025841	-2.50174e-10	-0.876636	0.000384288	-2.50174e-10	-0.871245
78712957	rs74951737	1.26306e-14	-2.50174e-10	-1.16421	0.00019647	-2.50174e-10	-1.15067	0.000290616	-2.50174e-10	-1.15063
78712985	rs16969840	1.25763e-14	-2.50174e-10	-1.16852	0.000197345	-2.50174e-10	-1.14623	0.000291974	-2.50174e-10	-1.14597
78713288	rs76884299	1.25262e-14	-2.50174e-10	-1.17251	0.000192511	-2.50174e-10	-1.17103	0.000284767	-2.50174e-10	-1.17097
78713345	rs118041806	1.2576e-14	-2.50174e-10	-1.16854	0.000197334	-2.50174e-10	-1.14628	0.000291957	-2.50174e-10	-1.14603
78713772	rs76105419	1.30079e-14	-2.50174e-10	-1.13478	0.000211746	-2.50174e-10	-1.0758	0.000313058	-2.50174e-10	-1.07625
78713841	rs72736798	5.04563e-15	-2.08181	-1.72407e-10	0.000110751	-1.7239	-1.72407e-10	0.000158732	-1.75542	-1.72407e-10
78713920	rs146441572	3.69181e-14	-0.0916327	-1.72407e-10	9.26067e-05	-1.90282	-1.72407e-10	0.000139073	-1.88764	-1.72407e-10
78714008	rs4436747	5.86483e-15	-1.12169	-0.809673	3.16482e-05	-2.04606	-0.930441	4.88469e-05	-2.0043	-0.929647
78714172	rs78963847	1.0465e-14	-1.3523	-1.72407e-10	7.78201e-05	-2.07678	-1.72407e-10	0.000115595	-2.07254	-1.72407e-10
78714561	rs2869032	4.36391e-06	19.289	-0.792724	3.65905e-05	-1.77969	-1.0517	5.53413e-05	-1.75881	-1.05031
78715136	rs77806775	1.25989e-14	-2.50174e-10	-1.16673	0.000198046	-2.50174e-10	-1.14269	0.00029303	-2.50174e-10	-1.14236
78716019	rs75999484	1.31298e-14	-2.50174e-10	-1.12545	0.000205739	-2.50174e-10	-1.10458	0.000304254	-2.50174e-10	-1.10478
78716167	rs79287998	1.26475e-14	-2.50174e-10	-1.16288	0.000192229	-2.50174e-10	-1.1725	0.000284337	-2.50174e-10	-1.17248
78716350	rs11632223	6.92173e-15	-0.595139	-1.17053	2.60194e-05	-2.08724	-1.0851	3.83276e-05	-2.08722	-1.08924
78716386	rs57947079	1.26377e-14	-2.50174e-10	-1.16365	0.000197231	-2.50174e-10	-1.14681	0.000291744	-2.50174e-10	-1.14676
78716960	rs76184288	1.39802e-14	-0.947669	-0.115022	0.000138387	-1.59071	0.0895874	0.000197181	-1.62217	0.0836583
78717753	rs4381564	2.50042e-15	-1.61134	-1.17253	2.67331e-05	-2.03685	-1.10843	3.97244e-05	-2.02821	-1.11246
78717905	rs4390557	7.38302e-15	-0.765168	-0.935985	2.75419e-05	-2.0594	-1.05608	4.21057e-05	-2.02693	-1.05552
78718899	rs2869045	3.79236e-06	19.2161	-0.860145	3.49536e-05	-1.79473	-1.08244	5.28063e-05	-1.7746	-1.08141
78719501	rs72736802	2.57443e-12	5.21252	-1.05947	4.43432e-05	-1.65462	-0.9846	7.4257e-05	-1.52963	-0.985474
78719832	rs72738704	1.22157e-11	6.84474	-1.13459	5.34007e-05	-1.37246	-1.0809	9.46976e-05	-1.18832	-1.08363
78720046	rs74323332	2.31185e-14	-0.559701	-1.72407e-10	0.000133498	-1.5371	-1.72407e-10	0.000190416	-1.57343	-1.72407e-10
78720194	rs2656055	5.20496e-06	19.4762	-0.803706	4.02626e-05	-1.67948	-1.05628	6.06929e-05	-1.6618	-1.05501
78720201	rs2568495	1.25492e-14	-2.50174e-10	-1.17068	0.000197084	-2.50174e-10	-1.14756	0.000291568	-2.50174e-10	-1.14736
78720757	rs76000393	6.66839e-15	-1.80296	-1.72407e-10	8.16577e-05	-2.02865	-1.72407e-10	0.000119345	-2.04062	-1.72407e-10
78720770	rs16969845	1.25258e-14	-2.50174e-10	-1.17255	0.00019393	-2.50174e-10	-1.16369	0.000286898	-2.50174e-10	-1.16351
78720966	rs2869046	5.43891e-14	0.879439	-0.583611	3.8368e-05	-2.04602	-0.737943	5.56646e-05	-2.06729	-0.736003
78721397	rs2568497	4.65214e-06	19.364	-0.803706	3.88011e-05	-1.71645	-1.05628	5.85021e-05	-1.69857	-1.05501
78721445	rs11072762	1.54975e-14	-0.279416	-0.680242	3.3912e-05	-2.08707	-0.820343	5.04678e-05	-2.08271	-0.818596
78721495	rs76517646	1.26561e-14	-2.50174e-10	-1.16219	0.000192561	-2.50174e-10	-1.17077	0.000284824	-2.50174e-10	-1.17077
78721778	rs80077971	1.27262e-14	-2.50174e-10	-1.15667	0.000193069	-2.50174e-10	-1.16814	0.000285576	-2.50174e-10	-1.16813
78721832	rs78555828	5.75146e-15	-1.95088	-1.72407e-10	7.76431e-05	-2.07906	-1.72407e-10	0.000114369	-2.0832	-1.72407e-10
78721932	rs2568498	8.42299e-15	-1.03457	-0.5348	3.51804e-05	-2.02342	-0.847271	5.49209e-05	-1.97076	-0.845983
78722263	rs12911087	5.08912e-15	-2.07323	-1.72407e-10	8.82992e-05	-1.95045	-1.72407e-10	0.000129124	-1.96187	-1.72407e-10
78722359	rs2568499	5.01286e-06	19.4304	-0.795489	3.93252e-05	-1.70767	-1.05165	5.93061e-05	-1.68958	-1.05035
78722519	rs2656056	5.0347e-06	19.4304	-0.791142	3.94223e-05	-1.70767	-1.04918	5.94533e-05	-1.68958	-1.04787
78722600	rs112124684	1.27275e-14	-2.50174e-10	-1.15657	0.00019308	-2.50174e-10	-1.16808	0.000285592	-2.50174e-10	-1.16807
78723082	rs2656057	1.25418e-14	-2.50174e-10	-1.17127	0.000193421	-2.50174e-10	-1.16631	0.000286122	-2.50174e-10	-1.16622
78723347	rs12916769	2.60177e-15	-1.57159	-1.17255	2.62067e-05	-2.05727	-1.1079	3.89212e-05	-2.0493	-1.1118
78723411	rs2656058	8.7893e-15	-1.01578	-0.511023	3.5486e-05	-2.03562	-0.826425	5.51692e-05	-1.98693	-0.825304
78723530	rs117276389	9.76414e-14	0.880967	-1.72407e-10	0.000116589	-1.67253	-1.72407e-10	0.000187213	-1.59039	-1.72407e-10
78724256	rs11072763	8.46534e-06	20.0248	-0.865924	5.6949e-05	-1.39094	-0.998085	8.81577e-05	-1.34715	-0.996359
78724289	rs73461542	1.25598e-14	-2.50174e-10	-1.16984	0.000192219	-2.50174e-10	-1.17255	0.000284317	-2.50174e-10	-1.17255
78724469	rs1394371	1.10573e-12	3.92539	-0.617459	5.98517e-05	-1.84816	-0.491152	9.79935e-05	-1.74382	-0.493913
78724645	rs12903150	2.74336e-15	-1.52212	-1.16903	2.72641e-05	-2.05823	-1.06738	4.0396e-05	-2.05117	-1.07273
78724972	rs72738710	1.45618e-14	-1.02194	-1.72407e-10	0.00013078	-1.55767	-1.72407e-10	0.000204396	-1.50258	-1.72407e-10
78725521	rs12908534	2.77218e-15	-1.51218	-1.16852	2.73187e-05	-2.06043	-1.06318	4.04585e-05	-2.05363	-1.06873
78726271	rs2036528	8.6517e-06	19.8712	-0.690498	4.50919e-05	-1.62942	-0.993061	6.82571e-05	-1.60798	-0.991381
78726272	rs2036529	8.6517e-06	19.8712	-0.690498	4.50919e-05	-1.62942	-0.993061	6.82571e-05	-1.60798	-0.991381
78726577	rs77182653	1.26558e-14	-2.50174e-10	-1.16222	0.000193258	-2.50174e-10	-1.16716	0.000285869	-2.50174e-10	-1.1671
78726836	rs12899425	2.87811e-15	-1.47721	-1.16599	2.7655e-05	-2.06031	-1.05107	4.10034e-05	-2.05224	-1.05674
78726885	rs12899131	9.26612e-15	-0.765234	-0.708737	3.29893e-05	-2.07918	-0.855815	4.99031e-05	-2.05836	-0.854199
78726928	rs2568500	7.75399e-15	-1.00681	-0.645321	3.24933e-05	-2.05361	-0.896538	5.0136e-05	-2.01178	-0.896117
78727348	rs111678794	1.27375e-14	-2.50174e-10	-1.15578	0.000206835	-2.50174e-10	-1.09926	0.000305946	-2.50174e-10	-1.09923
78727386	rs2036532	9.55424e-15	-0.729211	-0.714139	3.27586e-05	-2.08174	-0.860276	4.94301e-05	-2.06341	-0.858671
78727393	rs113746795	1.27315e-14	-2.50174e-10	-1.15626	0.000192335	-2.50174e-10	-1.17194	0.000284474	-2.50174e-10	-1.172
78727814	rs184941255	1.27088e-14	-2.50174e-10	-1.15804	0.000192333	-2.50174e-10	-1.17196	0.000284532	-2.50174e-10	-1.17179
78727864	rs76009179	1.25697e-14	-2.50174e-10	-1.16904	0.000192527	-2.50174e-10	-1.17095	0.000284795	-2.50174e-10	-1.17087
78728713	rs139198381	1.25494e-14	-2.50174e-10	-1.17066	0.000193889	-2.50174e-10	-1.1639	0.000286978	-2.50174e-10	-1.16323
78728939	rs78868213	1.86441e-14	-2.50174e-10	-0.774806	0.000256183	-2.50174e-10	-0.885291	0.000380516	-2.50174e-10	-0.881109
78729739	rs16969846	1.25287e-14	-2.50174e-10	-1.17231	0.000194828	-2.50174e-10	-1.15907	0.000288306	-2.50174e-10	-1.15862
78730252	rs2656070	1.63349e-05	20.4727	-0.656449	5.05561e-05	-1.53275	-0.975355	7.64688e-05	-1.51217	-0.973588
78730313	rs17483548	1.4778e-11	6.88914	-0.988579	6.37257e-05	-1.3599	-0.916692	0.000113451	-1.17191	-0.919354
78730526	rs112848882	1.26011e-14	-2.50174e-10	-1.16655	0.000192343	-2.50174e-10	-1.1719	0.000284517	-2.50174e-10	-1.17184
78730591	rs954144	1.06348e-14	-0.64848	-0.687724	3.33123e-05	-2.08347	-0.841781	5.01471e-05	-2.06755	-0.840126
78731149	rs17405217	1.50475e-11	6.88914	-0.970503	6.50938e-05	-1.3599	-0.89545	0.000115874	-1.17191	-0.898221
78731575	rs150470954	2.27762e-14	-0.574619	-1.72407e-10	8.47568e-05	-1.9914	-1.72407e-10	0.000124916	-1.995	-1.72407e-10
78731808	rs924840	2.34178e-05	20.4727	-0.296257	6.34615e-05	-1.53275	-0.748005	9.60434e-05	-1.51217	-0.745671
78732010	rs72738715	1.17312e-14	-0.396572	-0.841512	5.53408e-05	-1.79271	-0.624963	7.37569e-05	-1.88675	-0.635113
78732510	rs80211243	1.26388e-14	-2.50174e-10	-1.16356	0.000192238	-2.50174e-10	-1.17245	0.000284357	-2.50174e-10	-1.17241
78732754	rs2938671	1.93212e-05	20.2804	-0.296257	6.15982e-05	-1.56255	-0.748005	9.31717e-05	-1.54252	-0.745671
78732875	rs117028191	7.52158e-15	-1.68256	-1.72407e-10	8.20749e-05	-2.02355	-1.72407e-10	0.0001228	-2.01208	-1.72407e-10
78733390	rs17483686	2.46543e-11	7.57068	-1.1583	5.97862e-05	-1.20275	-1.13766	0.000108286	-0.999542	-1.13832
78733731	rs17483721	2.85625e-11	7.71782	-1.1583	6.07072e-05	-1.18746	-1.13766	0.000110356	-0.980602	-1.13832
78734292	rs11072765	1.20547e-14	-0.765234	-0.445644	4.12293e-05	-2.07918	-0.63285	6.24391e-05	-2.05836	-0.63009
78735070	rs1847529	1.18715e-14	-0.780551	-0.445644	4.13631e-05	-2.07594	-0.63285	6.27858e-05	-2.05282	-0.63009
78735269	rs55983731	2.45955e-11	7.57068	-1.16069	5.95594e-05	-1.20275	-1.14146	0.000107879	-0.999542	-1.14209
78735355	rs8041628	1.20344e-14	-0.780551	-0.432018	4.20461e-05	-2.07594	-0.616473	6.38271e-05	-2.05282	-0.613642
78735438	rs72738718	2.45955e-11	7.57068	-1.16069	5.95594e-05	-1.20275	-1.14146	0.000107879	-0.999542	-1.14209
78735726	rs80120411	1.37458e-14	-2.50174e-10	-1.0796	0.00020144	-2.50174e-10	-1.12569	0.000297417	-2.50174e-10	-1.1275
78735999	rs529466075	1.00664e-14	-1.39113	-1.72407e-10	8.12726e-05	-2.03337	-1.72407e-10	0.000120376	-2.03202	-1.72407e-10
78736184	rs11630115	2.6732e-15	-1.58284	-1.13422	2.52938e-05	-2.03421	-1.16641	3.77851e-05	-2.0231	-1.16762
78736325	rs11630228	2.64967e-15	-1.59317	-1.13273	2.53659e-05	-2.03079	-1.16699	3.79078e-05	-2.01935	-1.16813
78736593	rs2568488	2.50222e-05	20.4871	-0.2444	6.42743e-05	-1.55634	-0.711684	9.73587e-05	-1.53498	-0.709253
78738370	rs2568490	1.92164e-05	20.2947	-0.316046	5.93794e-05	-1.58549	-0.761745	8.98791e-05	-1.56472	-0.75945
78738780	rs16969858	1.29723e-14	-2.50174e-10	-1.13752	0.000193326	-2.50174e-10	-1.16681	0.000285858	-2.50174e-10	-1.16714
78739471	rs2915695	2.95078e-05	20.6112	-0.203628	6.74373e-05	-1.53716	-0.682824	0.000102196	-1.51542	-0.680318
78739763	rs2089162	1.6683e-11	6.98999	-0.968178	6.84225e-05	-1.31275	-0.892729	0.000122719	-1.11722	-0.895514
78739968	rs117267645	1.06109e-14	-1.33845	-1.72407e-10	7.81119e-05	-2.07304	-1.72407e-10	0.000117434	-2.05676	-1.72407e-10
78740233	rs2568493	2.10407e-05	20.3565	-0.287081	6.11519e-05	-1.57621	-0.741611	9.25847e-05	-1.55525	-0.73926
78740688	rs2938670	9.89778e-12	6.59363	-1.0939	4.98782e-05	-1.48866	-1.03293	8.57426e-05	-1.3375	-1.03379
78740711	rs140843495	1.92799e-14	-2.50174e-10	-0.741273	0.000220855	-2.50174e-10	-1.03368	0.000327647	-2.50174e-10	-1.0307
78740932	rs2656052	9.46809e-12	6.55075	-1.09541	4.92228e-05	-1.49989	-1.03494	8.45029e-05	-1.35007	-1.03579
78740964	rs2568494	9.46809e-12	6.55075	-1.09541	4.92228e-05	-1.49989	-1.03494	8.45029e-05	-1.35007	-1.03579
78741345	rs79234075	1.43109e-14	-0.740101	-0.29921	0.000131925	-1.45075	-0.0982031	0.000186947	-1.48644	-0.10538
78741384	rs2656074	2.13115e-05	20.3565	-0.274296	6.17006e-05	-1.57621	-0.732678	9.34177e-05	-1.55525	-0.730303
78741618	rs7181486	2.32897e-11	7.5207	-1.16526	5.65711e-05	-1.24648	-1.1492	0.000102179	-1.04616	-1.14975
78742244	rs143725637	1.63343e-14	-2.50174e-10	-0.907067	0.000223941	-2.50174e-10	-1.0198	0.000332648	-2.50174e-10	-1.01555
78742276	rs2656073	1.67588e-05	20.1033	-0.261416	5.99626e-05	-1.61381	-0.723651	9.0718e-05	-1.59363	-0.721252
78742376	rs17483929	1.82737e-11	7.28058	-1.16769	5.39446e-05	-1.289	-1.15422	9.67946e-05	-1.09543	-1.15462
78742579	rs56219465	1.82931e-11	7.28094	-1.16699	5.25198e-05	-1.31634	-1.15365	9.4102e-05	-1.12407	-1.15419
78742754	rs10519198	1.23568e-14	-0.722414	-0.463715	4.05791e-05	-2.07952	-0.648405	6.14499e-05	-2.05873	-0.645686
78743029	rs2958719	1.75928e-05	20.1647	-0.274296	5.99618e-05	-1.6048	-0.732678	9.07316e-05	-1.58443	-0.730303
78743260	rs12909921	1.25482e-14	-0.707042	-0.463715	4.04385e-05	-2.083	-0.648405	6.1001e-05	-2.06606	-0.645686
78743300	rs12910090	1.57493e-14	-0.703002	-0.240535	4.45631e-05	-2.07951	-0.554769	6.73441e-05	-2.05939	-0.553434
78744270	rs117207357	1.26841e-14	-2.50174e-10	-1.15999	0.000192218	-2.50174e-10	-1.17255	0.000284317	-2.50174e-10	-1.17255
78744292	rs2656072	1.75928e-05	20.1647	-0.274296	5.99618e-05	-1.6048	-0.732678	9.07316e-05	-1.58443	-0.730303
78744524	rs12916396	2.73946e-15	-1.56187	-1.13071	2.50969e-05	-2.04073	-1.16771	3.74711e-05	-2.03029	-1.16877
78744600	rs12916558	2.67925e-15	-1.58284	-1.13196	2.52817e-05	-2.03421	-1.16689	3.77693e-05	-2.0231	-1.16804
78744965	rs74248578	2.01501e-14	-2.50174e-10	-0.697126	0.000226496	-2.50174e-10	-1.00846	0.000336156	-2.50174e-10	-1.00506
78745343	rs2656071	2.68766e-05	20.4871	-0.172906	6.76218e-05	-1.55634	-0.660913	0.000102443	-1.53498	-0.658352
78745416	rs76711744	1.37031e-14	-0.745565	-0.337146	0.000125959	-1.4545	-0.140723	0.000178451	-1.49008	-0.148242
78745707	rs2656069	1.88365e-05	20.2263	-0.267529	6.07972e-05	-1.5957	-0.727939	9.20144e-05	-1.57514	-0.725551
78745969	rs75577625	2.34939e-15	-1.81438	-1.03181	2.83267e-05	-2.0872	-1.00018	4.20737e-05	-2.08328	-0.999931
78746118	rs76175644	1.2573e-14	-2.50174e-10	-1.16878	0.000192581	-2.50174e-10	-1.17066	0.000284904	-2.50174e-10	-1.17049
78747055	rs80021936	1.30293e-14	-2.50174e-10	-1.13314	0.000193912	-2.50174e-10	-1.16378	0.000286716	-2.50174e-10	-1.16415
78747183	rs117132108	1.27327e-14	-2.50174e-10	-1.15616	0.000192321	-2.50174e-10	-1.17202	0.000284443	-2.50174e-10	-1.1721
78747568	rs2869048	7.65654e-15	-1.48554	-0.179232	0.000103584	-2.02301	0.232206	0.000145643	-2.05561	0.214135
78748821	rs75390244	1.29114e-14	-2.50174e-10	-1.14222	0.000193143	-2.50174e-10	-1.16775	0.000285606	-2.50174e-10	-1.16802
78749235	rs72738727	1.95606e-13	1.57577	-1.72407e-10	0.000328935	-0.635322	-1.72407e-10	0.000472099	-0.665449	-1.72407e-10
78749779	rs77231847	1.29219e-14	-2.50174e-10	-1.14141	0.000193207	-2.50174e-10	-1.16742	0.000285697	-2.50174e-10	-1.16771
78750052	rs72738729	6.89488e-15	-1.45689	-0.312661	8.88764e-05	-2.01342	0.0694815	0.000124718	-2.04878	0.0522013
78750388	rs78385743	3.89442e-14	-0.038204	-1.72407e-10	9.55676e-05	-1.87135	-1.72407e-10	0.000143104	-1.85907	-1.72407e-10
78750549	rs2656065	1.00034e-11	6.6829	-1.17255	4.5648e-05	-1.45977	-1.15045	7.89188e-05	-1.30401	-1.1502
78751120	rs145134869	3.52697e-14	-2.50174e-10	-0.13731	0.000491533	-2.50174e-10	-0.233655	0.000730841	-2.50174e-10	-0.228442
78751121	rs149114540	3.53269e-14	-2.50174e-10	-0.135691	0.000492291	-2.50174e-10	-0.232113	0.000731972	-2.50174e-10	-0.226896
78751961	rs11637656	6.39051e-10	10.835	-1.16757	4.26991e-05	-1.56128	-1.11573	7.09885e-05	-1.44023	-1.11989
78751962	rs12442456	3.70256e-08	13.8618	-0.135012	0.000103303	-1.19771	-0.595807	0.000168061	-1.10173	-0.596574
78752114	rs2568485	2.7306e-05	20.5491	-0.219072	6.61933e-05	-1.54679	-0.69181	0.000100246	-1.52525	-0.689762
78752188	rs72738732	2.02407e-11	7.21387	-0.998753	6.92045e-05	-1.2654	-0.928716	0.000124595	-1.06625	-0.931315
78752343	rs2568483	2.0102e-05	20.3565	-0.33272	5.92463e-05	-1.57621	-0.773267	8.96918e-05	-1.55525	-0.771004
78753371	rs11639224	1.10585e-14	-0.762283	-0.534851	3.81889e-05	-2.07933	-0.709312	5.78182e-05	-2.05858	-0.706755
78754000	rs1964678	8.62294e-10	11.1363	-1.16928	4.56276e-05	-1.49337	-1.1173	7.65707e-05	-1.36309	-1.12133
78754102	rs2009746	2.76348e-11	7.66372	-1.13722	6.25529e-05	-1.18555	-1.10962	0.000113937	-0.976386	-1.1106
78754575	rs78388917	1.28563e-14	-2.50174e-10	-1.1465	0.000192834	-2.50174e-10	-1.16935	0.000285163	-2.50174e-10	-1.16958
78754863	rs16969874	6.11352e-15	-1.46652	-0.423312	7.74958e-05	-2.01669	-0.0642716	0.000108952	-2.05113	-0.0805915
78757892	rs57839482	5.91534e-15	-1.50427	-0.418519	7.69931e-05	-2.02902	-0.0584432	0.00010864	-2.05979	-0.0748062
78757913	rs2938674	1.773e-05	20.2927	-0.394528	5.62536e-05	-1.58579	-0.815518	8.51341e-05	-1.56503	-0.813378
78758058	rs111894579	5.07421e-15	-2.07617	-1.72407e-10	8.98468e-05	-1.93308	-1.72407e-10	0.000133132	-1.9313	-1.72407e-10
78758920	rs112264133	1.3611e-14	-2.50174e-10	-1.08946	0.000198328	-2.50174e-10	-1.14126	0.000293121	-2.50174e-10	-1.14205
78759348	rs958025	0.000105124	22.048	-0.369913	7.6518e-05	-1.29488	-0.798782	0.000116421	-1.26883	-0.796592
78760287	rs61299530	5.62461e-15	-1.49909	-0.474092	7.17362e-05	-2.03485	-0.123342	0.000101446	-2.06416	-0.138951
78760344	rs61388072	5.62461e-15	-1.49909	-0.474092	7.17362e-05	-2.03485	-0.123342	0.000101446	-2.06416	-0.138951
78760918	rs4887057	4.36187e-10	10.4564	-1.17093	4.05146e-05	-1.63038	-1.09914	6.69184e-05	-1.51532	-1.10384
78761414	rs17484235	2.59894e-11	7.49983	-1.03472	7.22844e-05	-1.17888	-0.971699	0.000131436	-0.970062	-0.974056
78761784	rs12917068	6.69811e-15	-1.79851	-1.72407e-10	7.70343e-05	-2.08693	-1.72407e-10	0.000113953	-2.08685	-1.72407e-10
78761875	rs142154233	4.08201e-14	-2.50174e-10	0.00884012	0.000556873	-2.50174e-10	-0.108846	0.000846455	-2.50174e-10	-0.0815809
78762313	rs28480606	2.06849e-05	20.4834	-0.431041	5.64956e-05	-1.55691	-0.840111	8.55437e-05	-1.53556	-0.838046
78762391	rs17405883	7.7878e-15	-1.64778	-1.72407e-10	7.75395e-05	-2.0804	-1.72407e-10	0.000115377	-2.07443	-1.72407e-10
78763273	rs147876895	1.84214e-14	-2.50174e-10	-0.786824	0.000257733	-2.50174e-10	-0.879258	0.000380596	-2.50174e-10	-0.880899
78763289	rs114642875	1.0364e-14	-1.362	-1.72407e-10	0.000108252	-1.74672	-1.72407e-10	0.000167069	-1.70423	-1.72407e-10
78763293	rs191182335	1.50621e-14	-0.988156	-1.72407e-10	0.000618069	-0.00458326	-1.72407e-10	0.0010022	0.0873123	-1.72407e-10
78763617	rs7174190	2.09403e-05	20.4834	-0.418769	5.69626e-05	-1.55691	-0.831878	8.62531e-05	-1.53556	-0.829787
78764285	rs3817092	6.71137e-15	-1.46652	-0.330012	8.85438e-05	-2.01669	0.0690018	0.000124273	-2.05113	0.0509775
78764324	rs8036042	6.63442e-15	-1.45689	-0.351169	8.65789e-05	-2.01342	0.0432908	0.000121426	-2.04878	0.0254548
78765122	rs72738736	3.56466e-11	7.89212	-1.11105	6.83064e-05	-1.13412	-1.07306	0.000124826	-0.921534	-1.07418
78765189	rs16969883	6.64489e-15	-1.49494	-0.311544	8.97054e-05	-2.02605	0.0913991	0.000126231	-2.05774	0.0732123
78765290	rs12593229	9.79614e-10	11.2657	-1.17112	4.78176e-05	-1.4657	-1.09809	8.03974e-05	-1.33257	-1.10309
78766208	rs76384106	1.25305e-14	-2.50174e-10	-1.17217	0.000192233	-2.50174e-10	-1.17248	0.000284335	-2.50174e-10	-1.17248
78766250	rs1504550	6.51821e-11	8.40885	-1.02425	0.000100631	-0.860616	-0.959102	0.000187947	-0.624947	-0.961533
78766629	rs1504549	6.02615e-10	10.7784	-1.16967	4.22734e-05	-1.57912	-1.10791	7.00878e-05	-1.46048	-1.11241
78767322	rs193232460	1.31067e-14	-2.50174e-10	-1.12721	0.000194161	-2.50174e-10	-1.16249	0.000287048	-2.50174e-10	-1.16299
78767850	rs12910910	7.62762e-10	11.014	-1.16967	4.46394e-05	-1.52466	-1.10791	7.44809e-05	-1.39969	-1.11241
78768107	rs117181913	1.10698e-14	-1.29611	-1.72407e-10	8.07181e-05	-2.04022	-1.72407e-10	0.000120431	-2.03156	-1.72407e-10
78768159	rs117592333	7.16219e-15	-1.73152	-1.72407e-10	7.70287e-05	-2.087	-1.72407e-10	0.000114155	-2.08508	-1.72407e-10
78768167	rs28602670	2.38909e-05	20.5491	-0.352662	6.00171e-05	-1.5468	-0.789757	9.09089e-05	-1.52525	-0.78753
78768871	rs8043227	7.73914e-10	11.0289	-1.17004	4.50757e-05	-1.51595	-1.10689	7.54257e-05	-1.38805	-1.11144
78769130	rs12916801	7.74532e-10	11.0289	-1.16924	4.50052e-05	-1.51595	-1.10845	7.53017e-05	-1.38805	-1.11308
78770290	rs182292945	6.67263e-15	-1.80232	-1.72407e-10	7.70394e-05	-2.08687	-1.72407e-10	0.00011454	-2.08171	-1.72407e-10
78770917	rs78901746	6.62303e-15	-1.40306	-0.406725	8.1432e-05	-2.00363	-0.0277869	0.00011387	-2.04221	-0.0453649
78771186	rs11634990	6.21578e-15	-1.46652	-0.406725	8.03754e-05	-2.01669	-0.0277869	0.000112859	-2.05113	-0.0453649
78771546	rs11072766	1.65784e-05	20.2273	-0.396319	5.54924e-05	-1.59554	-0.819398	8.39651e-05	-1.57498	-0.81726
78772676	rs17484524	3.30272e-11	7.68962	-0.984871	8.13735e-05	-1.11981	-0.912323	0.000148855	-0.904659	-0.915007
78772806	rs35031105	2.42804e-05	20.6149	-0.402291	5.86257e-05	-1.53659	-0.823423	8.88101e-05	-1.51484	-0.821296
78772946	rs113011956	6.36209e-15	-1.4384	-0.411576	8.09417e-05	-2.007	-0.0304537	0.000113385	-2.04411	-0.0477383
78772960	rs146810977	2.70013e-14	-2.50174e-10	-0.404448	0.000341074	-2.50174e-10	-0.599085	0.000508232	-2.50174e-10	-0.5917
78773005	rs184486839	3.08782e-14	-2.50174e-10	-0.270285	0.000559037	-2.50174e-10	-0.104968	0.000822656	-2.50174e-10	-0.1101
78773693	rs112337935	5.86153e-15	-1.4472	-0.484729	7.35148e-05	-2.01007	-0.123623	0.000103114	-2.04636	-0.140446
78773908	rs12914994	2.29624e-15	-1.75008	-1.11899	2.73278e-05	-1.95328	-1.17	4.12967e-05	-1.93106	-1.17079
78774271	rs8042238	6.95337e-10	10.9158	-1.16397	4.22022e-05	-1.56439	-1.12433	6.95885e-05	-1.45172	-1.12832
78774374	rs8042260	6.95337e-10	10.9158	-1.16397	4.22022e-05	-1.56439	-1.12433	6.95885e-05	-1.45172	-1.12832
78774676	rs10851906	3.66767e-05	20.9392	-0.314136	6.55481e-05	-1.48511	-0.763292	9.94119e-05	-1.46237	-0.760991
78774737	rs16969892	2.46305e-14	-0.49635	-1.72407e-10	8.02882e-05	-2.04556	-1.72407e-10	0.000115613	-2.07239	-1.72407e-10
78775381	rs77235292	6.31496e-15	-1.46652	-0.390894	8.19447e-05	-2.01669	-0.00845066	0.000115045	-2.05113	-0.0261771
78775472	rs55786254	1.22114e-13	1.10462	-1.72407e-10	0.000245977	-0.925946	-1.72407e-10	0.000354166	-0.952872	-1.72407e-10
78776152	rs138831201	1.31196e-14	-2.50174e-10	-1.12623	0.000194251	-2.50174e-10	-1.16203	0.000287178	-2.50174e-10	-1.16253
78776456	rs16969894	3.88406e-05	21.0601	-0.377665	6.75188e-05	-1.412	-0.80678	0.000101978	-1.39328	-0.804604
78778953	rs12903285	3.45819e-10	10.2023	-1.14896	3.63644e-05	-1.71807	-1.11953	5.91453e-05	-1.61948	-1.12316
78778972	rs12903295	3.44769e-10	10.2001	-1.14982	3.63984e-05	-1.71844	-1.11822	5.91951e-05	-1.61991	-1.12189
78779227	rs117900587	1.31196e-14	-2.50174e-10	-1.12623	0.000194251	-2.50174e-10	-1.16203	0.000287178	-2.50174e-10	-1.16253
78779384	rs12904234	3.81064e-10	10.3014	-1.15099	3.77516e-05	-1.68378	-1.11638	6.20976e-05	-1.57381	-1.12012
78779510	rs36146269	6.55744e-10	10.8603	-1.1671	4.31619e-05	-1.55072	-1.11551	7.19715e-05	-1.42657	-1.1198
78779801	rs12101809	2.12882e-05	20.4834	-0.402291	5.74463e-05	-1.55691	-0.823423	8.69886e-05	-1.53556	-0.821296
78779933	rs11855783	1.28193e-14	-2.50174e-10	-1.14938	0.000192629	-2.50174e-10	-1.17042	0.000284866	-2.50174e-10	-1.17062
78780784	rs117468857	1.13977e-14	-1.26693	-1.72407e-10	0.000101128	-1.8148	-1.72407e-10	0.000153094	-1.79159	-1.72407e-10
78781312	rs147552423	1.30581e-14	-2.50174e-10	-1.13092	0.00019383	-2.50174e-10	-1.1642	0.000286571	-2.50174e-10	-1.16465
78781687	rs2036533	2.98917e-05	20.7408	-0.32025	6.33672e-05	-1.51684	-0.7654	9.60304e-05	-1.49471	-0.763265
78782095	rs4887059	6.12447e-10	10.7856	-1.1607	4.16292e-05	-1.5712	-1.13118	6.91669e-05	-1.45125	-1.13487
78782326	rs16969899	6.57064e-15	-1.41864	-0.399081	8.24987e-05	-1.99995	-0.0184462	0.000115311	-2.03891	-0.0360961
78782585	rs28732369	1.89201e-14	-2.50174e-10	-0.76011	0.000290154	-2.50174e-10	-0.760773	0.000427986	-2.50174e-10	-0.763548
78782592	rs75430714	2.47606e-15	-2.01915	-0.774516	3.99343e-05	-2.05349	-0.690453	5.94664e-05	-2.04142	-0.695803
78782732	rs116946710	2.17223e-14	-2.50174e-10	-0.621997	0.000385429	-2.50174e-10	-0.476826	0.000569953	-2.50174e-10	-0.477084
78783277	rs11858836	9.72849e-12	6.52768	-1.0452	5.56853e-05	-1.42707	-0.984393	9.7838e-05	-1.25265	-0.986675
78783683	rs28511883	1.98185e-05	20.4237	-0.414166	5.64728e-05	-1.56602	-0.831403	8.54967e-05	-1.54486	-0.829301
78785261	rs79207506	1.2635e-14	-2.50174e-10	-1.16387	0.000192244	-2.50174e-10	-1.17242	0.000284369	-2.50174e-10	-1.17237
78785802	rs72738743	6.63713e-15	-1.38844	-0.419215	8.13929e-05	-1.98883	-0.0430688	0.000113473	-2.03054	-0.0605286
78786193	rs147511789	1.26613e-14	-2.50174e-10	-1.16178	0.000204895	-2.50174e-10	-1.10868	0.000303153	-2.50174e-10	-1.1084
78786843	rs12593550	1.26699e-14	-2.50174e-10	-1.16111	0.000210177	-2.50174e-10	-1.08323	0.000310159	-2.50174e-10	-1.08555
78788214	rs183979453	6.32575e-14	0.446878	-1.72407e-10	0.00028676	-0.772536	-1.72407e-10	0.000476104	-0.657001	-1.72407e-10
78788500	rs11636431	2.20199e-15	-1.82546	-1.08551	2.83207e-05	-1.91521	-1.17238	4.26869e-05	-1.89665	-1.17209
78789064	rs72738746	1.0157e-14	-1.38217	-1.72407e-10	9.86468e-05	-1.83964	-1.72407e-10	0.000151942	-1.79914	-1.72407e-10
78789191	rs10450964	1.28083e-14	-2.50174e-10	-1.15024	0.00019258	-2.50174e-10	-1.17067	0.000284797	-2.50174e-10	-1.17086
78789223	rs965604	5.86305e-10	10.7465	-1.16525	4.19467e-05	-1.57368	-1.12111	6.97788e-05	-1.45208	-1.12523
78789488	rs13180	5.76316e-10	10.7318	-1.16771	4.19129e-05	-1.58193	-1.11366	6.95049e-05	-1.46316	-1.11808
78789672	rs75639061	1.27093e-14	-2.50174e-10	-1.158	0.000192266	-2.50174e-10	-1.1723	0.00028437	-2.50174e-10	-1.17236
78789676	rs2292116	6.82784e-15	-1.38351	-0.395816	8.35117e-05	-1.99174	-0.0144581	0.000116136	-2.03574	-0.0321385
78790017	rs72738749	5.79277e-15	-1.94372	-1.72407e-10	8.66357e-05	-1.96947	-1.72407e-10	0.000131236	-1.94564	-1.72407e-10
78790189	rs2292115	8.92005e-15	-0.837933	-0.674101	8.15637e-05	-1.51742	-0.51238	0.000115952	-1.55116	-0.518301
78790841	rs78870290	1.27871e-14	-2.50174e-10	-1.1519	0.000192509	-2.50174e-10	-1.17104	0.000284703	-2.50174e-10	-1.17119
78791061	rs3743079	6.25311e-15	-1.4384	-0.428855	7.89886e-05	-2.007	-0.0548802	0.000110639	-2.04411	-0.0722481
78792398	rs12899351	8.08357e-10	11.0745	-1.17208	4.60528e-05	-1.51207	-1.08932	7.68749e-05	-1.38578	-1.09468
78792439	rs7174348	3.57486e-05	20.9995	-0.40006	6.24234e-05	-1.47532	-0.82192	9.4674e-05	-1.45241	-0.819789
78792527	rs1062980	3.42368e-10	10.2005	-1.15715	3.76514e-05	-1.70857	-1.09424	6.07138e-05	-1.61794	-1.09853
78792528	rs534792754	6.0869e-15	-1.8942	-1.72407e-10	7.73761e-05	-2.08251	-1.72407e-10	0.00011467	-2.08058	-1.72407e-10
78792697	rs17406522	9.06552e-15	-1.49586	-1.72407e-10	7.70487e-05	-2.08675	-1.72407e-10	0.000114607	-2.08113	-1.72407e-10
78792894	rs187588274	4.31664e-14	-2.50174e-10	0.0647283	0.000522165	-2.50174e-10	-0.1732	0.000768531	-2.50174e-10	-0.178157
78793015	rs148794508	1.70601e-14	-2.50174e-10	-0.863592	0.000239707	-2.50174e-10	-0.951768	0.000354421	-2.50174e-10	-0.952153
78793085	rs76584450	1.30038e-14	-2.50174e-10	-1.13509	0.00019348	-2.50174e-10	-1.16601	0.000286069	-2.50174e-10	-1.1664
78793109	rs16969906	6.7753e-15	-1.38844	-0.398611	8.34698e-05	-1.98883	-0.0178724	0.000116346	-2.03054	-0.0355266
78793921	rs12594711	7.20506e-10	10.9597	-1.17236	4.51843e-05	-1.53587	-1.08457	7.52246e-05	-1.41208	-1.09008
78794235	rs11637193	6.64456e-15	-1.37822	-0.428314	8.14642e-05	-1.98497	-0.0460512	0.000113544	-2.0276	-0.0628426
78794250	rs115782063	1.33436e-14	-2.50174e-10	-1.1093	0.00019603	-2.50174e-10	-1.15292	0.000289773	-2.50174e-10	-1.15354
78795676	rs148904526	1.35211e-14	-2.50174e-10	-1.09609	0.000225414	-2.50174e-10	-1.01324	0.000333281	-2.50174e-10	-1.01365
78795778	rs142664893	1.34696e-14	-2.50174e-10	-1.0999	0.000197088	-2.50174e-10	-1.14754	0.000291312	-2.50174e-10	-1.14824
78795848	rs71402943	6.1618e-15	-1.88197	-1.72407e-10	7.73866e-05	-2.08237	-1.72407e-10	0.00011427	-2.08407	-1.72407e-10
78796104	rs4362358	5.68536e-10	10.7227	-1.17225	4.39464e-05	-1.5615	-1.08671	7.31325e-05	-1.43821	-1.09215
78796221	rs58766815	6.5977e-15	-1.38844	-0.425174	8.03682e-05	-1.98883	-0.0557384	0.000112083	-2.03054	-0.0728599
78796366	rs147069848	6.75038e-14	-2.50174e-10	0.511849	0.000841662	-2.50174e-10	0.304196	0.00125858	-2.50174e-10	0.315101
78796732	rs74925218	2.481e-05	20.8774	-0.643179	5.32609e-05	-1.47456	-0.981418	8.09619e-05	-1.44868	-0.979981
78797307	rs72738757	6.05695e-15	-1.29941	-0.59972	6.64581e-05	-1.94101	-0.293601	9.18055e-05	-1.99405	-0.308915
78797452	rs144819967	1.36954e-14	-2.50174e-10	-1.08328	0.00019909	-2.50174e-10	-1.13743	0.000294234	-2.50174e-10	-1.13826
78797460	rs9672607	4.61305e-15	-1.47323	-0.698214	5.29991e-05	-1.97107	-0.489836	7.32674e-05	-2.02541	-0.503117
78797463	rs9672608	1.28038e-05	20.3677	-0.795061	4.52477e-05	-1.55541	-1.06362	6.86094e-05	-1.53128	-1.06293
78797546	rs111542464	1.80725e-14	0.0404308	-0.846372	6.99179e-05	-1.54496	-0.638906	8.98396e-05	-1.67602	-0.648589
78797694	rs373935612	3.27318e-14	-2.50174e-10	-0.211988	0.00042978	-2.50174e-10	-0.367909	0.000639414	-2.50174e-10	-0.362086
78798939	rs57338032	7.00408e-15	-1.33384	-0.420004	8.14686e-05	-1.95563	-0.0753399	0.000112767	-2.00564	-0.0916727
78799221	rs117086673	1.30668e-14	-2.50174e-10	-1.13026	0.000193935	-2.50174e-10	-1.16366	0.000286734	-2.50174e-10	-1.16408
78799392	rs58432603	1.30387e-14	-2.50174e-10	-1.13241	0.000193702	-2.50174e-10	-1.16486	0.000286388	-2.50174e-10	-1.16529
78800416	rs6495304	1.82032e-14	0.0182918	-0.817028	3.59077e-05	-2.08694	-0.763293	5.33224e-05	-2.08611	-0.760176
78801192	rs77907534	2.25239e-14	-2.50174e-10	-0.58576	0.000226642	-2.50174e-10	-1.00781	0.000336573	-2.50174e-10	-1.00382
78801394	rs11852372	6.53878e-10	10.7749	-1.08452	0.000189684	-0.160389	-1.02543	0.00036486	0.105401	-1.02852
78801397	rs117962518	1.25288e-14	-2.50174e-10	-1.1723	0.000196161	-2.50174e-10	-1.15225	0.000290296	-2.50174e-10	-1.15173
78801756	rs16969914	2.05961e-14	-2.50174e-10	-0.675232	0.000216524	-2.50174e-10	-1.05348	0.000321357	-2.50174e-10	-1.05009
78802296	rs117358101	6.42748e-12	5.068	-1.72407e-10	0.000134311	-1.53103	-1.72407e-10	0.000212806	-1.46226	-1.72407e-10
78802586	rs9788682	2.70058e-05	20.9566	-0.637644	3.06394e-05	-1.9659	-1.043	4.68323e-05	-1.93448	-1.04158
78802869	rs9788721	7.2707e-10	10.5901	-0.793667	0.000130804	-0.414463	-1.14302	0.00024423	-0.183202	-1.14133
78802974	rs75890029	1.66554e-14	-2.50174e-10	-0.887603	0.000272396	-2.50174e-10	-0.823927	0.000404247	-2.50174e-10	-0.82061
78803057	rs7164594	0.00080902	24.3704	-0.651598	3.38503e-05	-1.79814	-1.11109	5.25818e-05	-1.75404	-1.10623
78803723	rs16969920	1.27933e-14	-2.50174e-10	-1.15142	0.000201469	-2.50174e-10	-1.12555	0.000298199	-2.50174e-10	-1.12488
78803937	rs57996982	2.30815e-14	-2.50174e-10	-0.561303	0.000229625	-2.50174e-10	-0.994737	0.000341055	-2.50174e-10	-0.990593
78803994	rs76639159	1.25276e-14	-2.50174e-10	-1.1724	0.000197011	-2.50174e-10	-1.14793	0.000291526	-2.50174e-10	-1.14751
78804043	rs141733808	1.49861e-14	-2.50174e-10	-0.993213	0.000237422	-2.50174e-10	-0.961344	0.000350106	-2.50174e-10	-0.964401
78804501	rs147673046	2.58737e-14	-2.50174e-10	-0.447108	0.000301686	-2.50174e-10	-0.721797	0.000447416	-2.50174e-10	-0.719149
78804712	rs74248582	2.29688e-14	-2.50174e-10	-0.566199	0.00022902	-2.50174e-10	-0.997373	0.000340147	-2.50174e-10	-0.993259
78804804	rs75201393	1.35065e-14	-2.50174e-10	-1.09717	0.000216663	-2.50174e-10	-1.05284	0.000320814	-2.50174e-10	-1.05178
78805154	rs116990850	1.25257e-14	-2.50174e-10	-1.17255	0.000198981	-2.50174e-10	-1.13797	0.000294505	-2.50174e-10	-1.13734
78806023	rs8034191	8.92025e-10	11.0965	-1.0956	0.000186689	-0.161877	-1.03986	0.000361157	0.109472	-1.0428
78806297	rs117034501	3.24143e-14	-0.221736	-1.72407e-10	0.000164933	-1.32565	-1.72407e-10	0.000233331	-1.37018	-1.72407e-10
78807407	rs183603441	5.6647e-15	-1.96608	-1.72407e-10	0.000157677	-1.37064	-1.72407e-10	0.000218239	-1.43705	-1.72407e-10
78807872	rs28437878	0.000292449	23.6758	-0.974539	2.83118e-05	-1.91589	-1.17201	4.33063e-05	-1.88203	-1.17231
78808165	rs192716270	2.15381e-14	-2.50174e-10	-0.63051	0.000304027	-2.50174e-10	-0.714067	0.000451328	-2.50174e-10	-0.710444
78808235	rs5022780	4.82244e-15	-1.01112	-1.11594	4.08303e-05	-1.56538	-1.15637	6.50448e-05	-1.49296	-1.15461
78808947	rs62008174	4.63664e-15	-1.05501	-1.11133	4.29265e-05	-1.52086	-1.15083	6.90594e-05	-1.43883	-1.14884
78808988	rs77236449	2.10773e-14	-2.50174e-10	-0.65214	0.000219046	-2.50174e-10	-1.0419	0.000325117	-2.50174e-10	-1.03845
78809664	rs76705389	2.09912e-14	-2.50174e-10	-0.656234	0.000218598	-2.50174e-10	-1.04395	0.000324443	-2.50174e-10	-1.04053
78809747	rs143451221	2.56397e-14	-2.50174e-10	-0.456193	0.0003191	-2.50174e-10	-0.665677	0.000470597	-2.50174e-10	-0.668637
78809856	rs151211237	2.7346e-14	-0.391766	-1.72407e-10	9.08999e-05	-1.92143	-1.72407e-10	0.000133771	-1.92651	-1.72407e-10
78810011	rs78440530	2.08963e-14	-2.50174e-10	-0.660763	0.000218105	-2.50174e-10	-1.04621	0.000323703	-2.50174e-10	-1.04281
78810017	rs12910978	4.56146e-15	-1.07136	-1.11133	4.34543e-05	-1.50864	-1.15083	6.99681e-05	-1.42575	-1.14884
78810154	rs147443292	1.47906e-14	-2.50174e-10	-1.00634	0.000230722	-2.50174e-10	-0.98997	0.000342119	-2.50174e-10	-0.987478
78810163	rs138195617	3.65867e-14	-2.50174e-10	-0.100651	0.000750928	-2.50174e-10	0.190126	0.00111238	-2.50174e-10	0.191618
78810216	rs12912673	4.59178e-15	-1.07136	-1.10471	4.36291e-05	-1.50864	-1.14682	7.02617e-05	-1.42575	-1.14466
78810546	rs12913173	4.56464e-15	-1.07127	-1.11073	4.39542e-05	-1.49756	-1.15047	7.0713e-05	-1.41554	-1.14846
78810585	rs12912022	3.95006e-15	-1.16622	-1.16038	4.26544e-05	-1.51569	-1.16236	6.90494e-05	-1.42318	-1.16464
78810823	rs75882841	2.10965e-14	-2.50174e-10	-0.651227	0.000218837	-2.50174e-10	-1.04286	0.000324786	-2.50174e-10	-1.03947
78811129	rs140155614	1.57938e-14	-2.50174e-10	-0.940718	0.000253726	-2.50174e-10	-0.894928	0.000376689	-2.50174e-10	-0.891218
78811732	rs12591557	4.62568e-15	-1.05501	-1.1137	4.28664e-05	-1.52086	-1.15224	6.89583e-05	-1.43883	-1.15031
78812098	rs12438181	0.000245936	23.5302	-1.00223	2.85075e-05	-1.91163	-1.16939	4.35978e-05	-1.87745	-1.17018
78812329	rs12441426	0.000392442	23.8921	-0.896763	2.85399e-05	-1.90821	-1.17167	4.3779e-05	-1.87239	-1.1711
78813334	rs62008193	4.84522e-15	-0.989437	-1.1329	4.08513e-05	-1.55668	-1.16456	6.55391e-05	-1.47668	-1.16331
78813440	rs75470656	1.25286e-14	-2.50174e-10	-1.17232	0.000192508	-2.50174e-10	-1.17105	0.000284657	-2.50174e-10	-1.17135
78813805	rs62008194	4.85714e-15	-0.989437	-1.13045	4.08972e-05	-1.55668	-1.16344	6.56181e-05	-1.47668	-1.16211
78814046	rs10519203	3.09145e-10	10.0438	-1.10261	0.000130497	-0.545723	-1.01411	0.000242869	-0.315156	-1.01496
78814389	rs7181245	0.000247489	23.476	-0.94173	2.79353e-05	-1.92929	-1.172	4.27144e-05	-1.89577	-1.17233
78814444	rs12914694	4.73501e-15	-1.02137	-1.12398	4.19632e-05	-1.53408	-1.16031	6.74518e-05	-1.45245	-1.15877
78814567	rs7181447	0.000283492	23.6154	-0.945318	2.82535e-05	-1.91815	-1.17182	4.32458e-05	-1.88353	-1.1722
78814681	rs7163730	0.000253044	23.4946	-0.938115	2.73003e-05	-1.95212	-1.17217	4.16952e-05	-1.91982	-1.17243
78815298	rs61204066	0.000228627	23.425	-0.96999	2.72319e-05	-1.95713	-1.16966	4.15428e-05	-1.92541	-1.1705
78815523	rs12900783	4.8005e-15	-1.0063	-1.12531	4.14865e-05	-1.54484	-1.16097	6.66314e-05	-1.46399	-1.15947
78816057	rs8031948	6.27256e-10	10.762	-1.11325	0.000159804	-0.314054	-1.04318	0.000306373	-0.0515113	-1.04632
78816130	rs147760547	1.20521e-13	1.09149	-1.72407e-10	0.000458374	-0.303499	-1.72407e-10	0.000697969	-0.274462	-1.72407e-10
78816240	rs12594391	4.83984e-15	-0.989348	-1.13411	4.12639e-05	-1.5461	-1.1651	6.61448e-05	-1.4669	-1.16389
78816644	rs75026769	1.98413e-14	-2.50174e-10	-0.712568	0.000210207	-2.50174e-10	-1.08309	0.000311962	-2.50174e-10	-1.07976
78816980	rs12910969	4.7759e-15	-1.0063	-1.13045	4.13842e-05	-1.54484	-1.16344	6.64562e-05	-1.46399	-1.16211
78817017	rs77349058	1.41023e-14	-2.50174e-10	-1.054	0.000211714	-2.50174e-10	-1.07595	0.000313383	-2.50174e-10	-1.07521
78817034	rs12910726	4.71641e-15	-1.02137	-1.12792	4.18821e-05	-1.53408	-1.16224	6.73132e-05	-1.45245	-1.16083
78817264	rs117669461	3.56385e-14	-0.126908	-1.72407e-10	0.000136057	-1.51811	-1.72407e-10	0.000188562	-1.58321	-1.72407e-10
78817447	rs4461039	0.000204106	23.337	-0.995405	2.7812e-05	-1.94004	-1.16567	4.24358e-05	-1.90763	-1.16701
78817782	rs76264113	2.0474e-14	-2.50174e-10	-0.681181	0.000213199	-2.50174e-10	-1.06896	0.000316481	-2.50174e-10	-1.06537
78817929	rs8042849	2.17861e-10	9.49774	-0.906457	0.000126268	-0.834468	-0.75831	0.000229373	-0.631206	-0.756082
78818072	rs187618975	4.37845e-14	0.0789452	-1.72407e-10	0.000207532	-1.0959	-1.72407e-10	0.000327374	-1.03154	-1.72407e-10
78818373	rs79093205	2.01962e-14	-2.50174e-10	-0.694843	0.000211877	-2.50174e-10	-1.07518	0.000314485	-2.50174e-10	-1.0717
78818471	rs1504545	4.83276e-15	-1.0063	-1.11861	4.16289e-05	-1.54484	-1.15754	6.68736e-05	-1.46399	-1.15585
78818546	rs77221112	2.18318e-14	-2.50174e-10	-0.616967	0.000281314	-2.50174e-10	-0.791711	0.000417264	-2.50174e-10	-0.788918
78818920	rs75672035	2.86489e-14	-2.50174e-10	-0.345222	0.000331366	-2.50174e-10	-0.62796	0.000493107	-2.50174e-10	-0.621911
78819074	rs112671439	1.78231e-14	-2.50174e-10	-0.819837	0.000329562	-2.50174e-10	-0.63342	0.000482421	-2.50174e-10	-0.643821
78819153	rs952215	4.84017e-15	-1.01058	-1.11281	4.30055e-05	-1.51543	-1.15442	6.93806e-05	-1.43057	-1.15246
78819202	rs952216	4.78966e-15	-1.02562	-1.10826	4.3594e-05	-1.50438	-1.15188	7.03945e-05	-1.41873	-1.14979
78819275	rs12902493	4.82004e-15	-1.02562	-1.10194	4.38007e-05	-1.50438	-1.14715	7.07384e-05	-1.41873	-1.14492
78819502	rs534626289	1.38267e-14	-2.50174e-10	-1.07373	0.000228909	-2.50174e-10	-0.997857	0.000337401	-2.50174e-10	-1.00136
78819606	rs12903129	4.87232e-15	-1.01163	-1.10514	4.31947e-05	-1.51537	-1.15009	6.90808e-05	-1.43944	-1.14792
78820468	rs76859680	1.28649e-14	-2.50174e-10	-1.14583	0.000194699	-2.50174e-10	-1.15973	0.000287765	-2.50174e-10	-1.16049
78820964	rs141931699	1.59932e-14	-2.50174e-10	-0.928174	0.000252366	-2.50174e-10	-0.900302	0.000374747	-2.50174e-10	-0.896386
78821016	rs12441354	0.000128479	22.938	-1.05935	2.68194e-05	-1.9955	-1.14656	4.07931e-05	-1.96492	-1.14921
78821106	rs59778788	1.99174e-14	-2.50174e-10	-0.70874	0.000211865	-2.50174e-10	-1.07523	0.00031443	-2.50174e-10	-1.07188
78821606	rs11636131	4.76041e-15	-1.01151	-1.12849	4.2617e-05	-1.5148	-1.16413	6.87113e-05	-1.42998	-1.16274
78821758	rs11637127	1.2623e-14	-2.50174e-10	-1.16482	0.000197163	-2.50174e-10	-1.14715	0.000291773	-2.50174e-10	-1.14666
78821914	rs11632604	5.01532e-15	-0.960635	-1.1272	4.11295e-05	-1.55089	-1.16356	6.61423e-05	-1.4687	-1.16213
78822065	rs12910289	4.91772e-15	-0.977725	-1.12977	4.15754e-05	-1.53899	-1.16468	6.69119e-05	-1.45592	-1.16334
78822388	rs2869055	4.42119e-15	-1.3061	-0.907825	6.03559e-05	-1.16094	-1.16999	0.000100154	-1.04672	-1.16921
78822660	rs7169584	0.000161552	23.1212	-1.01339	2.62095e-05	-2.00298	-1.16208	3.97512e-05	-1.97628	-1.16371
78822667	rs12910100	5.00885e-15	-0.960635	-1.12849	4.11061e-05	-1.55089	-1.16413	6.61017e-05	-1.4687	-1.16274
78823368	rs12915428	5.01532e-15	-0.960635	-1.1272	4.11295e-05	-1.55089	-1.16356	6.61423e-05	-1.4687	-1.16213
78823732	rs75672873	1.28134e-14	-2.50174e-10	-1.14985	0.000201939	-2.50174e-10	-1.12322	0.000298898	-2.50174e-10	-1.12254
78823993	rs12900612	5.01532e-15	-0.960635	-1.1272	4.11295e-05	-1.55089	-1.16356	6.61423e-05	-1.4687	-1.16213
78824031	rs1847530	4.70848e-15	-1.02654	-1.12443	4.31997e-05	-1.50374	-1.16161	6.9715e-05	-1.41814	-1.16009
78824235	rs1504546	5.00885e-15	-0.960635	-1.12849	4.11061e-05	-1.55089	-1.16413	6.61017e-05	-1.4687	-1.16274
78824262	rs111445177	1.76704e-14	-2.50174e-10	-0.828444	0.00032336	-2.50174e-10	-0.652418	0.000473597	-2.50174e-10	-0.662281
78824608	rs11630349	5.00248e-15	-0.960635	-1.12977	4.10835e-05	-1.55089	-1.16468	6.60624e-05	-1.4687	-1.16334
78824618	rs80267880	5.61758e-15	-1.97443	-1.72407e-10	7.70643e-05	-2.08654	-1.72407e-10	0.000117873	-2.05303	-1.72407e-10
78824924	rs12438659	0.000149874	23.1302	-1.09746	2.7444e-05	-2.00021	-1.11883	4.17385e-05	-1.96869	-1.12252
78825105	rs12906284	4.96312e-15	-0.951899	-1.1464	4.06072e-05	-1.55689	-1.17035	6.52261e-05	-1.47514	-1.16964
78825295	rs12906846	4.96312e-15	-0.951899	-1.1464	4.06072e-05	-1.55689	-1.17035	6.52261e-05	-1.47514	-1.16964
78825498	rs12907169	4.79501e-15	-0.986359	-1.1464	4.20442e-05	-1.52212	-1.17035	6.75968e-05	-1.43944	-1.16964
78825917	rs3885951	3.93909e-14	-0.0268009	-1.72407e-10	0.000102748	-1.7989	-1.72407e-10	0.000158842	-1.75473	-1.72407e-10
78826166	rs11633027	4.04708e-14	0.000244659	-1.72407e-10	0.000196818	-1.1489	-1.72407e-10	0.00030994	-1.08626	-1.72407e-10
78826180	rs931794	1.45301e-10	9.16574	-0.979511	7.45435e-05	-0.947741	-1.17206	0.000135811	-0.739581	-1.17179
78826239	rs56007453	5.05832e-15	-0.932899	-1.1464	3.97288e-05	-1.57876	-1.17035	6.37053e-05	-1.49873	-1.16964
78826249	rs17407257	5.05832e-15	-0.932899	-1.1464	3.97288e-05	-1.57876	-1.17035	6.37053e-05	-1.49873	-1.16964
78826548	rs77452014	1.28589e-14	-2.50174e-10	-1.1463	0.000202985	-2.50174e-10	-1.11805	0.000300456	-2.50174e-10	-1.11733
78826678	rs565535101	1.34276e-14	-2.50174e-10	-1.10302	0.00021998	-2.50174e-10	-1.03765	0.000324379	-2.50174e-10	-1.04073
78826912	rs12916999	5.05068e-15	-0.934413	-1.1464	4.01292e-05	-1.56873	-1.17035	6.44014e-05	-1.48787	-1.16964
78826948	rs2036534	0.000168678	23.052	-0.901111	2.58694e-05	-2.00694	-1.17119	3.9253e-05	-1.98083	-1.17178
78827317	rs76019741	2.10387e-14	-2.50174e-10	-0.653972	0.000217078	-2.50174e-10	-1.05092	0.000322263	-2.50174e-10	-1.04727
78828083	rs111650215	1.77529e-14	-2.50174e-10	-0.823785	0.000325216	-2.50174e-10	-0.646694	0.00047629	-2.50174e-10	-0.656612
78828086	rs72738786	4.84558e-10	10.4212	-1.03053	0.000116868	-0.748331	-0.92181	0.000218206	-0.511538	-0.925662
78828352	rs117730351	1.8776e-14	-0.767753	-1.72407e-10	9.66047e-05	-1.86056	-1.72407e-10	0.000145569	-1.84199	-1.72407e-10
78829063	rs74953143	1.96618e-14	-2.50174e-10	-0.721655	0.000209924	-2.50174e-10	-1.08444	0.000311524	-2.50174e-10	-1.08116
78829091	rs12439240	0.000144345	22.8884	-0.893311	2.51072e-05	-2.03661	-1.17142	3.7998e-05	-2.01314	-1.17197
78831624	rs34664138	0.000155237	22.9491	-0.88118	2.512e-05	-2.03546	-1.17206	3.79023e-05	-2.01524	-1.17239
78831668	rs34138960	0.000154606	22.9491	-0.885252	2.51246e-05	-2.03546	-1.17188	3.79065e-05	-2.01524	-1.17227
78831753	rs12915366	1.07609e-14	-0.191067	-1.13335	3.00886e-05	-1.86142	-1.16562	4.67883e-05	-1.81261	-1.1644
78831826	rs35212593	0.000197336	23.2192	-0.911393	2.55197e-05	-2.02248	-1.16925	3.85638e-05	-2.00006	-1.17026
78831928	rs12915652	1.10048e-14	-0.168656	-1.13335	2.98594e-05	-1.86906	-1.16562	4.63951e-05	-1.82104	-1.1644
78831951	rs188356541	2.53371e-14	-2.50174e-10	-0.468065	0.000459053	-2.50174e-10	-0.302019	0.000680277	-2.50174e-10	-0.300138
78832349	rs56117933	5.89597e-13	2.6791	-1.72407e-10	0.000127586	-1.5824	-1.72407e-10	0.00021688	-1.4433	-1.72407e-10
78832397	rs12916483	5.30795e-15	-0.895688	-1.13544	4.11231e-05	-1.54886	-1.16576	6.5768e-05	-1.47191	-1.1646
78832588	rs3813572	5.29224e-15	-0.897206	-1.13689	4.05724e-05	-1.56103	-1.16706	6.49736e-05	-1.48269	-1.16597
78832792	rs3813571	5.2893e-15	-0.898922	-1.13573	3.97531e-05	-1.5819	-1.1666	6.36634e-05	-1.50356	-1.16546
78832832	rs3813570	0.000182184	23.1583	-0.930394	2.55519e-05	-2.02376	-1.16672	3.87371e-05	-1.99775	-1.16809
78833036	rs57064725	0.000958625	24.7178	-0.829407	2.9079e-05	-1.89231	-1.16885	4.50232e-05	-1.84794	-1.16752
78833102	rs116931950	1.96037e-14	-2.50174e-10	-0.724617	0.000208742	-2.50174e-10	-1.09008	0.000309789	-2.50174e-10	-1.08675
78833209	rs113809575	1.79272e-14	-2.50174e-10	-0.814013	0.000329137	-2.50174e-10	-0.63471	0.000481977	-2.50174e-10	-0.644741
78833223	rs12901682	1.29675e-14	-2.50174e-10	-1.13789	0.000222268	-2.50174e-10	-1.0273	0.000329356	-2.50174e-10	-1.0255
78833286	rs113882269	1.7899e-14	-2.50174e-10	-0.815588	0.000328502	-2.50174e-10	-0.63664	0.000481057	-2.50174e-10	-0.646652
78833362	rs77424455	1.29188e-14	-2.50174e-10	-1.14165	0.000220408	-2.50174e-10	-1.0357	0.000326827	-2.50174e-10	-1.03321
78833450	rs59133824	0.000119176	22.6694	-0.865821	2.4814e-05	-2.04744	-1.17234	3.73604e-05	-2.0295	-1.17253
78833453	rs59683676	8.44387e-05	22.3372	-0.878195	2.45232e-05	-2.05969	-1.17188	3.68138e-05	-2.04448	-1.17229
78833462	rs56818859	1.89416e-14	-2.50174e-10	-0.758973	0.000205761	-2.50174e-10	-1.10447	0.000305249	-2.50174e-10	-1.10151
78833581	rs141607049	7.20793e-15	-1.72515	-1.72407e-10	0.000168432	-1.30465	-1.72407e-10	0.000259502	-1.26388	-1.72407e-10
78833584	rs78880694	1.26334e-14	-2.50174e-10	-1.16399	0.000197454	-2.50174e-10	-1.14568	0.000292209	-2.50174e-10	-1.14517
78833612	rs55690619	5.24091e-15	-0.951255	-1.09259	4.2105e-05	-1.54679	-1.14422	6.76943e-05	-1.46588	-1.14175
78833758	rs4886571	5.36854e-15	-0.932535	-1.08724	4.26521e-05	-1.5371	-1.14101	6.85239e-05	-1.45705	-1.1384
78833830	rs4243083	5.49061e-15	-0.932535	-1.06476	4.32615e-05	-1.5371	-1.12682	6.95392e-05	-1.45705	-1.1237
78834476	rs41280046	6.3221e-15	-1.85628	-1.72407e-10	7.76913e-05	-2.07844	-1.72407e-10	0.000114331	-2.08354	-1.72407e-10
78834689	rs2292117	6.39675e-15	-0.932639	-0.911906	4.78946e-05	-1.54761	-1.01457	7.72051e-05	-1.46673	-1.00944
78835208	rs77376397	1.96581e-14	-2.50174e-10	-0.721843	0.000209077	-2.50174e-10	-1.08848	0.000310289	-2.50174e-10	-1.08513
78835239	rs141147481	3.75297e-14	-0.0752037	-1.72407e-10	8.04913e-05	-2.04303	-1.72407e-10	0.000119613	-2.03837	-1.72407e-10
78835552	rs11858230	6.41618e-15	-0.932639	-0.908873	4.80079e-05	-1.54761	-1.01221	7.73907e-05	-1.46673	-1.00704
78835678	rs78262427	1.78096e-14	-2.50174e-10	-0.8206	0.000195821	-2.50174e-10	-1.15398	0.000289988	-2.50174e-10	-1.1528
78836288	rs28438420	7.66047e-15	-1.17019	-0.494077	5.59455e-05	-1.31737	-1.08943	9.31448e-05	-1.20363	-1.08485
78836362	rs8025429	6.54789e-15	-0.915369	-0.905823	4.80633e-05	-1.54884	-1.00983	7.73538e-05	-1.46962	-1.00463
78836751	rs191730608	1.26987e-14	-2.50174e-10	-1.15884	0.000212949	-2.50174e-10	-1.07013	0.0003154	-2.50174e-10	-1.0688
78836866	rs28392948	6.53675e-15	-0.917072	-0.905823	4.70595e-05	-1.56994	-1.00983	7.57386e-05	-1.49072	-1.00463
78836917	rs111972507	1.33265e-14	-2.50174e-10	-1.11058	0.000236641	-2.50174e-10	-0.964638	0.000350936	-2.50174e-10	-0.962034
78837112	rs75255438	1.96588e-14	-2.50174e-10	-0.721808	0.00020908	-2.50174e-10	-1.08846	0.000310294	-2.50174e-10	-1.08512
78837381	rs117422252	1.75927e-14	-0.83285	-1.72407e-10	0.000117837	-1.66188	-1.72407e-10	0.00017632	-1.65034	-1.72407e-10
78837452	rs4886572	6.64188e-15	-0.917072	-0.889868	4.76685e-05	-1.56994	-0.996968	7.67476e-05	-1.49072	-0.99139
78837673	rs28498264	0.000405612	23.7073	-0.679016	2.66884e-05	-1.99269	-1.15427	4.0685e-05	-1.96494	-1.15184
78837801	rs4887062	7.44947e-15	-0.817245	-0.874948	5.12168e-05	-1.50081	-0.994307	8.24184e-05	-1.42148	-0.989353
78838427	rs113672073	2.39402e-14	-2.50174e-10	-0.524777	0.00045487	-2.50174e-10	-0.311172	0.000668055	-2.50174e-10	-0.318268
78838733	rs147728918	3.42183e-14	-2.50174e-10	-0.167575	0.00078532	-2.50174e-10	0.234908	0.00115758	-2.50174e-10	0.231446
78838745	rs77058612	1.52192e-14	-2.50174e-10	-0.977774	0.000194808	-2.50174e-10	-1.15917	0.00028818	-2.50174e-10	-1.15905
78838837	rs76189127	9.72994e-15	-1.42513	-1.72407e-10	7.72721e-05	-2.08385	-1.72407e-10	0.000113907	-2.08726	-1.72407e-10
78839400	rs2869544	6.8623e-15	-0.900183	-0.87411	4.86858e-05	-1.56549	-0.980308	7.85493e-05	-1.48406	-0.974848
78839715	rs4887063	6.84288e-15	-0.899793	-0.877334	4.7797e-05	-1.58133	-0.982894	7.68776e-05	-1.50295	-0.97747
78840152	rs148676889	1.27962e-14	-2.50174e-10	-1.15118	0.000216482	-2.50174e-10	-1.05368	0.000320759	-2.50174e-10	-1.05195
78840567	rs113352275	1.357e-05	20.409	-0.778175	2.76733e-05	-2.0076	-1.10311	4.21921e-05	-1.97703	-1.10338
78841220	rs8053	6.52274e-15	-0.934226	-0.890815	4.85351e-05	-1.55843	-0.990463	7.81739e-05	-1.47837	-0.985333
78841353	rs1052035	8.46819e-15	-1.56402	-1.72407e-10	8.14199e-05	-2.03156	-1.72407e-10	0.000122345	-2.01579	-1.72407e-10
78841591	rs41280048	5.47042e-14	0.301606	-1.72407e-10	0.000135816	-1.51989	-1.72407e-10	0.000222226	-1.41894	-1.72407e-10
78842239	rs1979907	5.31695e-15	-1.11808	-0.911358	4.68234e-05	-1.57452	-1.01028	7.48846e-05	-1.50126	-1.00543
78842289	rs1979906	5.23452e-15	-1.1337	-0.911358	4.73638e-05	-1.56304	-1.01028	7.58086e-05	-1.48899	-1.00543
78842343	rs80266806	1.97866e-14	-2.50174e-10	-0.715332	0.000314873	-2.50174e-10	-0.679015	0.000466925	-2.50174e-10	-0.676469
78842374	rs1979905	5.33305e-15	-1.11808	-0.908336	4.69352e-05	-1.57452	-1.0079	7.5066e-05	-1.50126	-1.00301
78842700	rs117469337	2.77705e-14	-2.50174e-10	-0.376362	0.000520366	-2.50174e-10	-0.176652	0.000766937	-2.50174e-10	-0.180234
78842713	rs77994111	1.32352e-14	-2.50174e-10	-1.11745	0.000232713	-2.50174e-10	-0.981378	0.000345144	-2.50174e-10	-0.978676
78842847	rs4887064	5.30262e-15	-1.1238	-0.908336	4.6157e-05	-1.59124	-1.0079	7.37553e-05	-1.51887	-1.00301
78843051	rs12907966	5.22037e-15	-1.12438	-0.923383	4.65972e-05	-1.56991	-1.01973	7.45358e-05	-1.49633	-1.01502
78843246	rs1504548	5.09377e-15	-1.17038	-0.901934	4.90641e-05	-1.53522	-1.00284	7.86861e-05	-1.45929	-0.997878
78843296	rs117763346	1.56732e-13	1.3542	-1.72407e-10	0.000837607	0.299366	-1.72407e-10	0.00122968	0.291875	-1.72407e-10
78843404	rs150603656	3.1348e-14	-2.50174e-10	-0.255186	0.00036746	-2.50174e-10	-0.52457	0.000545587	-2.50174e-10	-0.520775
78843411	rs8024878	1.38621e-14	-2.50174e-10	-1.07117	0.000192252	-2.50174e-10	-1.17237	0.000284317	-2.50174e-10	-1.17255
78843553	rs139776574	7.12394e-15	-1.73687	-1.72407e-10	8.71241e-05	-1.96385	-1.72407e-10	0.000132934	-1.93278	-1.72407e-10
78843564	rs1979908	5.39327e-15	-1.12302	-0.892165	4.77123e-05	-1.57091	-0.995082	7.6342e-05	-1.4974	-0.990012
78844251	rs59737941	1.93553e-14	-2.50174e-10	-0.737371	0.000207542	-2.50174e-10	-1.09585	0.000307944	-2.50174e-10	-1.09272
78844305	rs16969941	1.30251e-14	-2.50174e-10	-1.13346	0.000207483	-2.50174e-10	-1.09613	0.000307117	-2.50174e-10	-1.09541
78844356	rs880395	5.49317e-15	-1.18541	-0.811419	5.34456e-05	-1.52345	-0.92907	8.58323e-05	-1.44674	-0.9235
78844386	rs905740	5.41752e-15	-1.18541	-0.825287	5.28042e-05	-1.52345	-0.941145	8.48202e-05	-1.44674	-0.935361
78844661	rs7164030	6.02193e-15	-1.09183	-0.813093	4.9531e-05	-1.5933	-0.935284	7.91849e-05	-1.52135	-0.929503
78845110	rs905739	0.000563248	23.6937	-0.337019	2.8933e-05	-1.99638	-1.06982	4.4255e-05	-1.97014	-1.06253
78846166	rs148186401	2.09829e-14	-2.50174e-10	-0.656628	0.000354424	-2.50174e-10	-0.560688	0.00052045	-2.50174e-10	-0.567943
78847487	rs142842807	1.41488e-13	1.25188	-1.72407e-10	0.00578266	2.23144	-1.72407e-10	0.00596981	1.87183	-1.72407e-10
78847640	rs144245172	1.29476e-14	-2.50174e-10	-1.13943	0.000205738	-2.50174e-10	-1.10458	0.000304521	-2.50174e-10	-1.1039
78848189	rs139727578	1.71238e-14	-2.50174e-10	-0.859863	0.000227023	-2.50174e-10	-1.00613	0.000335056	-2.50174e-10	-1.00834
78849002	rs376499689	2.41133e-13	1.78501	-1.72407e-10	9.61433e-05	-1.86534	-1.72407e-10	0.000145172	-1.84472	-1.72407e-10
78849034	rs58365910	6.06298e-10	10.7758	-1.16105	0.000113577	-0.573136	-1.12557	0.000213565	-0.331357	-1.12734
78849290	rs145957783	2.35045e-13	-2.50174e-10	1.75944	0.00211178	-2.50174e-10	1.2241	0.00334267	-2.50174e-10	1.29189
78849541	rs4275821	3.39271e-15	-1.46829	-1.01042	4.7582e-05	-1.40494	-1.16379	7.9437e-05	-1.28658	-1.16109
78849779	rs72740955	1.18231e-09	11.4128	-1.13015	0.000149983	-0.354278	-1.06639	0.000287464	-0.0932144	-1.06833
78849914	rs7173512	3.21303e-15	-1.52752	-1.0056	5.08482e-05	-1.33969	-1.16264	8.53554e-05	-1.21603	-1.15978
78849918	rs7173514	1.68089e-05	20.5422	-0.697341	2.3995e-05	-2.082	-1.17134	3.57653e-05	-2.07544	-1.17022
78849939	rs74902670	2.05664e-14	-2.50174e-10	-0.676678	0.000215418	-2.50174e-10	-1.0586	0.000319435	-2.50174e-10	-1.05608
78850558	rs28395178	7.6734e-06	19.2868	-0.226097	3.15792e-05	-2.07858	-0.900101	4.74179e-05	-2.06812	-0.895514
78850640	rs79407507	1.39801e-14	-2.50174e-10	-1.0627	0.000228299	-2.50174e-10	-1.00053	0.000337818	-2.50174e-10	-1.00013
78850697	rs183612078	2.53787e-13	-2.50174e-10	1.83616	0.00226996	-2.50174e-10	1.29633	0.00343247	-2.50174e-10	1.3184
78850703	rs188652069	4.00278e-13	-2.50174e-10	2.29183	0.00378051	-2.50174e-10	1.80643	0.00576731	-2.50174e-10	1.83732
78851104	rs35775671	5.3129e-15	-2.0302	-1.72407e-10	8.89465e-05	-1.94315	-1.72407e-10	0.000130568	-1.95075	-1.72407e-10
78851338	rs75235972	1.25495e-14	-2.50174e-10	-1.17066	0.000199047	-2.50174e-10	-1.13764	0.000293972	-2.50174e-10	-1.13915
78851615	rs2036527	1.0385e-09	11.2989	-1.14598	0.000140131	-0.394921	-1.09368	0.000267924	-0.136829	-1.0951
78851724	rs72740960	9.58307e-14	0.862248	-1.72407e-10	0.000344759	-0.588338	-1.72407e-10	0.000573272	-0.471277	-1.72407e-10
78853238	rs142086229	6.4129e-13	-2.50174e-10	2.76315	0.00536232	-2.50174e-10	2.15597	0.00860022	-2.50174e-10	2.23691
78853998	rs12900711	5.35702e-15	-2.02193	-1.72407e-10	8.78487e-05	-1.95557	-1.72407e-10	0.000129	-1.96283	-1.72407e-10
78854261	rs138184754	1.25277e-14	-2.50174e-10	-1.17239	0.000192554	-2.50174e-10	-1.1708	0.000284876	-2.50174e-10	-1.17058
78854495	rs112732227	6.14317e-15	-1.88499	-1.72407e-10	7.72837e-05	-2.0837	-1.72407e-10	0.00011487	-2.07883	-1.72407e-10
78854923	rs11636732	5.33344e-15	-2.02634	-1.72407e-10	8.84171e-05	-1.94912	-1.72407e-10	0.000129811	-1.95656	-1.72407e-10
78855078	rs34380619	2.32424e-15	-2.08595	-0.770993	5.4271e-05	-1.82776	-0.609433	7.9695e-05	-1.8382	-0.606227
78855437	rs35759350	2.3057e-15	-2.08677	-0.778178	5.647e-05	-1.77953	-0.617947	8.30612e-05	-1.78829	-0.614766
78855711	rs71402946	2.28954e-15	-2.08677	-0.78521	5.60007e-05	-1.77953	-0.626292	8.23689e-05	-1.78829	-0.623135
78856166	rs3813569	1.98724e-14	-2.50174e-10	-0.711003	0.000241521	-2.50174e-10	-0.944228	0.00035803	-2.50174e-10	-0.942021
78856206	rs12911865	2.26836e-15	-2.08677	-0.794507	5.53852e-05	-1.77953	-0.637343	8.14611e-05	-1.78829	-0.634218
78856266	rs3829787	3.6396e-15	-1.48222	-0.926239	5.11631e-05	-1.34986	-1.1463	8.62144e-05	-1.2245	-1.1413
78856323	rs12912321	2.26215e-15	-2.08703	-0.796983	5.56502e-05	-1.77181	-0.64029	8.18411e-05	-1.78068	-0.637173
78857896	rs503464	0.000103808	22.2466	-0.581167	2.5086e-05	-2.0438	-1.16507	3.7758e-05	-2.02917	-1.16227
78857939	rs55853698	1.38308e-09	11.573	-1.13353	0.000164581	-0.255999	-1.07178	0.000317575	0.011427	-1.07335
78857986	rs55781567	1.22577e-09	11.4893	-1.17059	0.0001469	-0.295851	-1.14558	0.000279115	-0.0446268	-1.14639
78858400	rs684513	2.549e-05	20.7302	-0.469012	2.88575e-05	-2.06813	-1.00068	4.34172e-05	-2.05271	-0.999072
78858491	rs871058	1.46971e-14	-1.23059	0.217912	7.55226e-05	-1.70768	-0.399068	0.000127274	-1.60858	-0.367715
78858745	rs140339604	8.91806e-14	0.790329	-1.72407e-10	0.00339402	1.69859	-1.72407e-10	0.00358333	1.36141	-1.72407e-10
78858750	rs12907994	5.37327e-15	-2.0189	-1.72407e-10	8.7034e-05	-1.96488	-1.72407e-10	0.000126777	-1.98021	-1.72407e-10
78858938	rs12908606	5.37327e-15	-2.0189	-1.72407e-10	8.7034e-05	-1.96488	-1.72407e-10	0.000126777	-1.98021	-1.72407e-10
78859918	rs117994199	1.77401e-14	-0.824509	-1.72407e-10	7.70716e-05	-2.08645	-1.72407e-10	0.000113949	-2.08689	-1.72407e-10
78860128	rs74522567	1.37495e-14	-2.50174e-10	-1.07933	0.000222924	-2.50174e-10	-1.02435	0.000329695	-2.50174e-10	-1.02447
78861918	rs1711731	0.0068455	26.1252	-0.270889	3.57796e-05	-2.0153	-0.838503	5.37794e-05	-1.99877	-0.838977
78862064	rs11633958	2.79876e-09	12.2192	-1.07484	0.000226524	-0.0246389	-0.983692	0.00042397	0.212876	-0.985851
78862231	rs111823232	1.29342e-14	-2.50174e-10	-1.14046	0.000206636	-2.50174e-10	-1.10022	0.000305899	-2.50174e-10	-1.09938
78862453	rs7172118	2.1812e-09	12.0054	-1.11035	0.000184353	-0.179708	-1.03462	0.000344021	0.0545333	-1.03647
78862845	rs57945453	1.32688e-14	-0.69626	-0.418662	6.79876e-05	-1.29021	-0.921649	0.000114699	-1.17456	-0.905767
78862975	rs7178897	1.28138e-14	-2.50174e-10	-1.14981	0.000203673	-2.50174e-10	-1.11467	0.000301486	-2.50174e-10	-1.11391
78863015	rs117022776	3.56262e-14	-2.50174e-10	-0.127253	0.000683495	-2.50174e-10	0.0960361	0.00101644	-2.50174e-10	0.101428
78863436	rs1472739	1.26809e-14	-2.50174e-10	-1.16023	0.000200125	-2.50174e-10	-1.13224	0.000296197	-2.50174e-10	-1.13161
78863472	rs667282	0.0526816	27.7403	0.154668	2.96156e-05	-2.0593	-0.983582	4.4705e-05	-2.05101	-0.971542
78864024	rs56219480	3.69522e-11	6.81705	-1.72407e-10	0.00012134	-1.63259	-1.72407e-10	0.000191773	-1.56632	-1.72407e-10
78864144	rs55758640	1.25262e-14	-2.50174e-10	-1.17251	0.000193568	-2.50174e-10	-1.16555	0.000286388	-2.50174e-10	-1.16529
78864659	rs73463074	1.27529e-14	-2.50174e-10	-1.15458	0.000202098	-2.50174e-10	-1.12243	0.000299138	-2.50174e-10	-1.12173
78864786	rs16969948	1.27331e-14	-2.50174e-10	-1.15613	0.00020157	-2.50174e-10	-1.12505	0.000298352	-2.50174e-10	-1.12436
78865026	rs73463077	1.27331e-14	-2.50174e-10	-1.15613	0.00020157	-2.50174e-10	-1.12505	0.000298352	-2.50174e-10	-1.12436
78865104	rs73463078	1.25438e-14	-2.50174e-10	-1.17111	0.000195384	-2.50174e-10	-1.15622	0.000289114	-2.50174e-10	-1.15582
78865130	rs79750594	6.36614e-15	-1.84934	-1.72407e-10	9.2829e-05	-1.90042	-1.72407e-10	0.000138981	-1.8883	-1.72407e-10
78865197	rs17486195	2.65553e-09	12.2039	-1.11203	0.000197906	-0.106257	-1.03714	0.000370924	0.132322	-1.03896
78865344	rs73463082	1.2709e-14	-2.50174e-10	-1.15802	0.000200912	-2.50174e-10	-1.12831	0.000297371	-2.50174e-10	-1.12766
78865425	rs588765	1.12803e-14	-0.745619	-0.531658	0.000101744	-0.806551	-1.00217	0.000175427	-0.66414	-0.991275
78865694	rs61012457	1.54125e-14	-0.606364	-0.358794	6.60075e-05	-1.35578	-0.885631	0.000110945	-1.24483	-0.86877
78865893	rs6495306	1.13968e-14	-0.745619	-0.521384	0.000102287	-0.806551	-0.996855	0.000176391	-0.66414	-0.985792
78866444	rs112973744	1.27344e-14	-2.50174e-10	-1.15603	0.000201603	-2.50174e-10	-1.12488	0.000298401	-2.50174e-10	-1.1242
78866445	rs140330585	2.66117e-09	12.2039	-1.10991	0.000198534	-0.106257	-1.03397	0.000372092	0.132322	-1.03582
78866717	rs74574008	1.99532e-14	-2.50174e-10	-0.706946	0.000210277	-2.50174e-10	-1.08276	0.000311794	-2.50174e-10	-1.0803
78866793	rs75034808	1.26975e-14	-2.50174e-10	-1.15893	0.000200593	-2.50174e-10	-1.12991	0.000296895	-2.50174e-10	-1.12926
78866811	rs58651598	1.48508e-14	-2.50174e-10	-1.00228	0.00020338	-2.50174e-10	-1.11611	0.000301661	-2.50174e-10	-1.11333
78866964	rs16969949	1.27813e-14	-2.50174e-10	-1.15235	0.00020284	-2.50174e-10	-1.11877	0.000300244	-2.50174e-10	-1.11804
78867042	rs12903839	5.57779e-15	-1.98154	-1.72407e-10	8.5218e-05	-1.98597	-1.72407e-10	0.000125045	-1.99396	-1.72407e-10
78867094	rs77258183	1.95082e-14	-2.50174e-10	-0.729501	0.000208237	-2.50174e-10	-1.09251	0.000308727	-2.50174e-10	-1.09018
78867283	rs73463090	1.25457e-14	-2.50174e-10	-1.17096	0.00019413	-2.50174e-10	-1.16265	0.0002872	-2.50174e-10	-1.16246
78867345	rs74248586	1.93512e-14	-2.50174e-10	-0.737579	0.000208609	-2.50174e-10	-1.09072	0.000309182	-2.50174e-10	-1.08871
78867482	rs17486278	3.10644e-09	12.0865	-0.837856	0.000169666	-0.149793	-1.14756	0.000318265	0.0862248	-1.14598
78867720	rs1875870	1.25499e-14	-2.50174e-10	-1.17062	0.000195686	-2.50174e-10	-1.15467	0.000289566	-2.50174e-10	-1.15426
78868070	rs142388711	6.80683e-15	-1.78241	-1.72407e-10	8.56343e-05	-1.9811	-1.72407e-10	0.000130167	-1.95382	-1.72407e-10
78868075	rs79000453	1.25675e-14	-2.50174e-10	-1.16922	0.000192416	-2.50174e-10	-1.17152	0.000284638	-2.50174e-10	-1.17142
78868157	rs1875869	1.25499e-14	-2.50174e-10	-1.17062	0.000195686	-2.50174e-10	-1.15467	0.000289566	-2.50174e-10	-1.15426
78868398	rs2456020	0.185853	28.9699	0.185794	3.35308e-05	-2.00188	-0.916841	5.1079e-05	-1.98723	-0.902037
78868482	rs147994135	1.25995e-14	-2.50174e-10	-1.16668	0.000192252	-2.50174e-10	-1.17238	0.000284377	-2.50174e-10	-1.17234
78868489	rs2456019	1.45772e-14	-0.732371	-0.288508	6.8503e-05	-1.361	-0.843304	0.000116309	-1.24113	-0.825259
78868636	rs72740964	3.62306e-09	12.4276	-1.02508	0.000257959	0.0381265	-0.916509	0.000485595	0.281762	-0.919024
78869579	rs601079	1.10773e-14	-0.711395	-0.584044	9.09808e-05	-0.879455	-1.04108	0.000156071	-0.739228	-1.0331
78869930	rs495956	1.08486e-14	-0.915422	-0.400879	7.53918e-05	-1.18315	-0.925339	0.000129517	-1.04649	-0.912343
78870003	rs495090	1.0731e-14	-0.932193	-0.395002	7.67747e-05	-1.1683	-0.922007	0.000132046	-1.03056	-0.908925
78870188	rs12911436	5.44952e-15	-2.00481	-1.72407e-10	8.74303e-05	-1.96034	-1.72407e-10	0.000128166	-1.96931	-1.72407e-10
78870235	rs471889	1.09125e-14	-0.915422	-0.395002	7.56434e-05	-1.18315	-0.922007	0.00012996	-1.04649	-0.908925
78870667	rs142403922	4.23218e-14	0.0449677	-1.72407e-10	9.44231e-05	-1.8834	-1.72407e-10	0.000140087	-1.88037	-1.72407e-10
78870803	rs576982	0.0554768	27.664	0.282628	3.11067e-05	-2.06159	-0.93217	4.70058e-05	-2.05362	-0.918745
78871288	rs680244	9.40937e-15	-0.929576	-0.529053	0.000116739	-0.656803	-1.01444	0.000202836	-0.504537	-1.0057
78872861	rs621849	1.13796e-14	-0.711395	-0.557116	9.21609e-05	-0.879455	-1.02819	0.000158154	-0.739228	-1.01984
78873119	rs569207	0.07206	27.9626	0.245544	3.08994e-05	-2.05209	-0.948355	4.67364e-05	-2.04286	-0.935257
78873963	rs77487352	2.04241e-14	-2.50174e-10	-0.683618	0.000212476	-2.50174e-10	-1.07235	0.000315098	-2.50174e-10	-1.06975
78873976	rs637137	0.055575	27.7403	0.208136	3.02291e-05	-2.0593	-0.963078	4.56597e-05	-2.05101	-0.950412
78873993	rs7180002	3.24715e-09	12.3217	-1.02875	0.000232202	-0.0622284	-0.921347	0.00043603	0.178912	-0.923839
78874492	rs11633585	5.48293e-15	-1.9987	-1.72407e-10	8.6791e-05	-1.96768	-1.72407e-10	0.000127263	-1.97638	-1.72407e-10
78874555	rs116991229	1.30911e-14	-1.1284	-1.72407e-10	0.000113749	-1.69719	-1.72407e-10	0.00016815	-1.69778	-1.72407e-10
78874703	rs141748182	1.26926e-14	-2.50174e-10	-1.15932	0.000192341	-2.50174e-10	-1.17191	0.000284476	-2.50174e-10	-1.17199
78875562	rs79568103	1.27099e-14	-2.50174e-10	-1.15796	0.000192403	-2.50174e-10	-1.17159	0.000284563	-2.50174e-10	-1.17168
78875623	rs1700006	0.0127487	26.5685	-0.092361	4.09487e-05	-1.99125	-0.727609	6.17264e-05	-1.97147	-0.728457
78876204	rs117962853	4.85084e-14	0.181401	-1.72407e-10	9.86358e-05	-1.83975	-1.72407e-10	0.000146383	-1.83641	-1.72407e-10
78876505	rs692780	1.35131e-14	-0.700538	-0.396141	6.85748e-05	-1.28696	-0.916295	0.000115635	-1.17109	-0.901114
78877150	rs11637635	1.46783e-14	-0.716623	-0.297341	7.17868e-05	-1.3088	-0.848687	0.000122587	-1.18303	-0.830788
78877381	rs56390833	2.7745e-09	12.1896	-1.05399	0.000223733	-0.065623	-0.955108	0.00041862	0.171752	-0.957426
78877532	rs141609018	1.2528e-14	-2.50174e-10	-1.17237	0.000193336	-2.50174e-10	-1.16675	0.000286038	-2.50174e-10	-1.16651
78877563	rs481134	1.45298e-14	-0.477455	-0.546677	7.85144e-05	-1.05803	-1.00987	0.000133902	-0.926306	-0.999221
78877702	rs76964537	1.9253e-14	-2.50174e-10	-0.74267	0.000207086	-2.50174e-10	-1.09805	0.000306996	-2.50174e-10	-1.0958
78878334	rs8043214	1.2527e-14	-2.50174e-10	-1.17245	0.000193441	-2.50174e-10	-1.16621	0.000286196	-2.50174e-10	-1.16596
78878541	rs951266	2.64296e-09	12.1482	-1.06113	0.000208394	-0.126941	-0.964812	0.000389937	0.110425	-0.967077
78878565	rs56160480	5.30839e-15	-2.03105	-1.72407e-10	0.000150807	-1.41519	-1.72407e-10	0.000206399	-1.49282	-1.72407e-10
78878791	rs10519205	1.25259e-14	-2.50174e-10	-1.17254	0.000193608	-2.50174e-10	-1.16535	0.000286451	-2.50174e-10	-1.16507
78879242	rs555018	1.08752e-14	-0.676513	-0.637338	8.87582e-05	-0.887924	-1.05734	0.000152401	-0.747363	-1.04876
78880481	rs647041	1.18594e-14	-0.407029	-0.820188	6.84604e-05	-1.08112	-1.1238	0.000115653	-0.953623	-1.11842
78880577	rs12898919	6.04553e-15	-1.90102	-1.72407e-10	8.05922e-05	-2.04178	-1.72407e-10	0.000118177	-2.05046	-1.72407e-10
78880752	rs2229961	1.66561e-14	-0.887556	-1.72407e-10	0.000133285	-1.53869	-1.72407e-10	0.000197008	-1.53939	-1.72407e-10
78881087	rs12903575	6.04159e-15	-1.90167	-1.72407e-10	8.08604e-05	-2.03846	-1.72407e-10	0.000119147	-2.04228	-1.72407e-10
78881618	rs17408276	1.08396e-14	-0.616711	-0.700419	5.73382e-05	-1.3229	-1.05931	9.56765e-05	-1.21211	-1.04955
78881671	rs77514863	1.25927e-14	-2.50174e-10	-1.16722	0.000192272	-2.50174e-10	-1.17227	0.000284412	-2.50174e-10	-1.17222
78882925	rs16969968	2.69541e-09	12.2518	-1.14507	0.000204868	-0.0190658	-1.08975	0.000385182	0.222259	-1.09118
78883628	rs584135	1.01964e-14	-0.65265	-0.725652	5.6222e-05	-1.33038	-1.07149	9.4782e-05	-1.20879	-1.06226
78883813	rs518425	0.000173728	22.9895	-0.809045	2.78993e-05	-1.98067	-1.12191	4.20731e-05	-1.96798	-1.11525
78884227	rs514743	9.18581e-15	-0.711802	-0.770874	5.95732e-05	-1.25161	-1.09237	9.9741e-05	-1.13594	-1.08412
78884553	rs76474922	6.6703e-12	5.65082	-0.545732	3.77448e-05	-1.96349	-0.836844	5.65646e-05	-1.95333	-0.833923
78884646	rs12901535	8.81677e-15	-1.52368	-1.72407e-10	8.05423e-05	-2.0424	-1.72407e-10	0.00011893	-2.0441	-1.72407e-10
78884868	rs73463095	1.25406e-14	-2.50174e-10	-1.17136	0.00019521	-2.50174e-10	-1.15711	0.000288854	-2.50174e-10	-1.15672
78885574	rs76071148	1.79202e-14	-2.50174e-10	-0.814407	0.000201321	-2.50174e-10	-1.12628	0.000298326	-2.50174e-10	-1.12445
78885988	rs615470	8.816e-15	-0.781694	-0.742073	6.16355e-05	-1.2314	-1.07854	0.000104634	-1.1024	-1.06978
78886149	rs8192483	2.5248e-14	-2.50174e-10	-0.471587	0.000469523	-2.50174e-10	-0.279467	0.000690427	-2.50174e-10	-0.285328
78886198	rs8192482	2.36531e-09	12.1342	-1.15817	0.000191254	-0.0635594	-1.11402	0.000358756	0.175227	-1.11522
78886893	rs76678365	1.25505e-14	-2.50174e-10	-1.17057	0.000192614	-2.50174e-10	-1.1705	0.000284942	-2.50174e-10	-1.17035
78886902	rs7183983	1.25335e-14	-2.50174e-10	-1.17193	0.000194762	-2.50174e-10	-1.15941	0.000288182	-2.50174e-10	-1.15905
78886947	rs4887067	2.36151e-09	12.1342	-1.15977	0.000190626	-0.0635594	-1.11731	0.000357591	0.175227	-1.11847
78887171	rs7163480	1.25259e-14	-2.50174e-10	-1.17254	0.000193897	-2.50174e-10	-1.16386	0.000286882	-2.50174e-10	-1.16357
78887438	rs12899226	6.00442e-15	-1.90784	-1.72407e-10	8.10788e-05	-2.03576	-1.72407e-10	0.000119356	-2.04053	-1.72407e-10
78887832	rs660652	8.69523e-15	-0.727899	-0.809662	5.72861e-05	-1.27397	-1.10915	9.68086e-05	-1.1481	-1.1018
78887994	rs472054	8.2736e-15	-0.781694	-0.805572	5.98802e-05	-1.2314	-1.10744	0.00010152	-1.1024	-1.09999
78888209	rs146990002	1.25377e-14	-2.50174e-10	-1.17159	0.000192389	-2.50174e-10	-1.17166	0.0002846	-2.50174e-10	-1.17155
78888400	rs578776	3.67867e-05	21.5056	-0.877564	2.4773e-05	-2.07618	-1.14525	3.70472e-05	-2.07015	-1.1403
78888848	rs71541945	1.73716e-14	-2.50174e-10	-0.845497	0.000199174	-2.50174e-10	-1.137	0.000295078	-2.50174e-10	-1.1354
78889609	rs12909340	8.72785e-15	-1.53382	-1.72407e-10	8.03149e-05	-2.04523	-1.72407e-10	0.000118601	-2.04687	-1.72407e-10
78889705	rs74733525	3.87022e-14	-2.50174e-10	-0.0444378	0.000395252	-2.50174e-10	-0.45166	0.000585491	-2.50174e-10	-0.450186
78889795	rs56276142	9.37952e-15	-0.549298	-0.912509	7.45884e-05	-0.965451	-1.15375	0.000126628	-0.831034	-1.15035
78890321	rs6495307	9.57272e-15	-0.528909	-0.912509	7.331e-05	-0.982739	-1.15375	0.000124332	-0.849332	-1.15035
78890829	rs73465003	1.70297e-14	-2.50174e-10	-0.865378	0.000196419	-2.50174e-10	-1.15093	0.000290791	-2.50174e-10	-1.15003
78891449	rs12911602	8.98738e-15	-0.549298	-0.955216	7.38282e-05	-0.965451	-1.16399	0.000125182	-0.831034	-1.16183
78891627	rs12910984	0.0226556	27.4674	-0.416335	2.48413e-05	-2.06924	-1.14944	3.71666e-05	-2.06205	-1.14517
78892421	rs189302121	1.38429e-14	-1.07256	-1.72407e-10	8.03856e-05	-2.04435	-1.72407e-10	0.000120603	-2.03013	-1.72407e-10
78892513	rs112272197	1.30296e-14	-1.13311	-1.72407e-10	7.96463e-05	-2.05359	-1.72407e-10	0.000116004	-2.06902	-1.72407e-10
78892661	rs7359276	0.0123298	27.4124	-0.96966	2.43911e-05	-2.06681	-1.17016	3.64119e-05	-2.0589	-1.16884
78892677	rs367784370	1.59945e-14	-2.50174e-10	-0.928089	0.000231905	-2.50174e-10	-0.984857	0.000342675	-2.50174e-10	-0.985855
78892784	rs62010327	1.15855e-14	-0.894284	-0.356295	9.25474e-05	-1.10159	-0.801868	0.000157053	-0.982605	-0.783447
78892951	rs74649513	1.84866e-14	-2.50174e-10	-0.783288	0.000203766	-2.50174e-10	-1.11421	0.000301989	-2.50174e-10	-1.11225
78892952	rs12901300	8.15279e-15	-0.666815	-0.935159	8.23281e-05	-0.860755	-1.15972	0.000140514	-0.720379	-1.15695
78893335	rs7178162	1.68788e-14	-2.50174e-10	-0.874277	0.00019593	-2.50174e-10	-1.15342	0.000290069	-2.50174e-10	-1.15252
78894339	rs1051730	2.52979e-09	12.2133	-1.17002	0.000178154	-0.105685	-1.14285	0.000335501	0.136687	-1.1437
78894357	rs55958820	5.23718e-15	-2.04455	-1.72407e-10	8.57692e-05	-1.97952	-1.72407e-10	0.000127125	-1.97746	-1.72407e-10
78894759	rs3743078	0.0223817	28.0144	-0.975485	2.48397e-05	-2.04799	-1.17075	3.71797e-05	-2.03728	-1.16959
78894896	rs3743077	8.97371e-15	-0.529439	-0.976596	7.77892e-05	-0.909354	-1.16783	0.00013017	-0.787699	-1.1661
78894950	rs77666045	1.25325e-14	-2.50174e-10	-1.17201	0.000193068	-2.50174e-10	-1.16814	0.000285633	-2.50174e-10	-1.16793
78894971	rs62010328	1.39145e-14	-0.67683	-0.390573	6.84986e-05	-1.37952	-0.824847	0.000115399	-1.26725	-0.807
78895762	rs117356781	2.15289e-14	-2.50174e-10	-0.630941	0.000265175	-2.50174e-10	-0.850794	0.000393867	-2.50174e-10	-0.846623
78896129	rs1317286	7.99813e-10	11.0634	-1.17156	0.000123644	-0.471812	-1.14196	0.000228025	-0.251208	-1.14197
78896208	rs57708953	1.81192e-14	-2.50174e-10	-0.803361	0.000200093	-2.50174e-10	-1.1324	0.000296333	-2.50174e-10	-1.13115
78896547	rs938682	0.035243	27.7679	-0.274989	2.57742e-05	-2.06107	-1.12074	3.86864e-05	-2.05254	-1.11461
78897581	rs12904589	8.442e-15	-1.56712	-1.72407e-10	7.96108e-05	-2.05403	-1.72407e-10	0.000117583	-2.05549	-1.72407e-10
78898723	rs12914385	1.0919e-08	13.0943	-0.588647	0.000167573	-0.25623	-1.05353	0.000311453	-0.0315568	-1.04983
78898932	rs55676755	1.76471e-09	11.7469	-1.06369	0.000152167	-0.276902	-1.1293	0.000284135	-0.0449279	-1.12826
78899003	rs56077333	2.77102e-09	11.7847	-0.650332	0.000178325	-0.167235	-1.08034	0.000334733	0.0679429	-1.07725
78899210	rs7182583	6.33191e-15	-0.907367	-0.947366	6.55564e-05	-1.08584	-1.16243	0.000110289	-0.95957	-1.15996
78899213	rs7183604	0.0305393	27.4674	-0.117728	2.66773e-05	-2.06924	-1.07814	4.00712e-05	-2.06205	-1.06993
78899341	rs78090107	1.81492e-14	-2.50174e-10	-0.801708	0.000202441	-2.50174e-10	-1.12074	0.000300016	-2.50174e-10	-1.1188
78899346	rs111725959	7.21229e-15	-0.766093	-0.958455	5.78695e-05	-1.20832	-1.16467	9.65803e-05	-1.08979	-1.16248
78899719	rs11637630	0.0264012	27.3218	-0.117728	2.65861e-05	-2.07266	-1.07814	3.99081e-05	-2.06613	-1.06993
78899826	rs79596927	1.76443e-14	-2.50174e-10	-0.829922	0.000200387	-2.50174e-10	-1.13093	0.000296914	-2.50174e-10	-1.1292
78899996	rs145649011	5.46354e-15	-2.00224	-1.72407e-10	0.000185462	-1.20833	-1.72407e-10	0.000252077	-1.2929	-1.72407e-10
78900054	rs138183042	1.77154e-14	-2.50174e-10	-0.825903	0.00020067	-2.50174e-10	-1.12952	0.000297341	-2.50174e-10	-1.12776
78900081	rs191734094	1.25265e-14	-2.50174e-10	-1.17249	0.000193131	-2.50174e-10	-1.16782	0.000285737	-2.50174e-10	-1.16757
78900574	rs7495518	1.28563e-14	-0.73084	-0.415662	7.00572e-05	-1.34036	-0.841509	0.000118322	-1.22513	-0.824089
78900608	rs370394477	1.70887e-14	-2.50174e-10	-0.861919	0.000240072	-2.50174e-10	-0.950243	0.000356585	-2.50174e-10	-0.946065
78900647	rs112878080	4.15072e-09	12.1684	-0.629972	0.000193286	-0.0953416	-1.07167	0.000366949	0.151022	-1.06844
78900701	rs138544659	2.94037e-09	11.8184	-0.624688	0.0001702	-0.224822	-1.06939	0.000320589	0.0136367	-1.06611
78901113	rs113931022	2.76654e-09	11.7575	-0.624688	0.000166454	-0.247082	-1.06939	0.000313097	-0.010009	-1.06611
78901921	rs185108893	1.25594e-14	-2.50174e-10	-1.16986	0.000192495	-2.50174e-10	-1.17111	0.00028476	-2.50174e-10	-1.17099
78902576	rs375110816	1.58914e-14	-2.50174e-10	-0.934559	0.000228169	-2.50174e-10	-1.0011	0.000336865	-2.50174e-10	-1.00295
78903924	rs186873689	7.97572e-14	0.678652	-1.72407e-10	0.000108475	-1.74466	-1.72407e-10	0.00016166	-1.73714	-1.72407e-10
78904399	rs202126010	1.81674e-14	-2.50174e-10	-0.800707	0.000202577	-2.50174e-10	-1.12006	0.000300242	-2.50174e-10	-1.11805
78904961	rs146898316	1.8763e-14	-2.50174e-10	-0.768446	0.000205065	-2.50174e-10	-1.10785	0.000303974	-2.50174e-10	-1.10569
78906161	rs188467750	5.26513e-13	-2.50174e-10	2.56594	0.00372499	-2.50174e-10	1.79164	0.0055707	-2.50174e-10	1.80264
78906177	rs146009840	3.23098e-09	12.4372	-1.14921	0.000200053	0.0390158	-1.17162	0.000379094	0.286586	-1.17144
78906637	rs77438700	9.81528e-13	3.7915	-0.602724	3.31341e-05	-2.04606	-0.884558	4.91425e-05	-2.04648	-0.881432
78907345	rs2869546	4.33165e-15	-1.27895	-0.955434	0.000113454	-0.537192	-1.16259	0.000193565	-0.396697	-1.16033
78907406	rs7177514	0.032877	28.3935	-0.970059	2.50794e-05	-2.03763	-1.17151	3.75689e-05	-2.02564	-1.17082
78907656	rs6495308	0.030608	28.3235	-0.971541	2.50053e-05	-2.04041	-1.17168	3.74446e-05	-2.02875	-1.17102
78907696	rs62010331	5.66407e-15	-1.96619	-1.72407e-10	0.000134061	-1.53289	-1.72407e-10	0.00020011	-1.52377	-1.72407e-10
78907736	rs12443170	7.42356e-07	17.4188	-0.693767	4.84433e-05	-1.51924	-1.03155	7.75935e-05	-1.43785	-1.03331
78907859	rs8042059	0.030608	28.3235	-0.971541	2.50053e-05	-2.04041	-1.17168	3.74446e-05	-2.02875	-1.17102
78908010	rs8042494	0.0716893	28.3935	-0.190491	2.70483e-05	-2.03763	-1.09593	4.07835e-05	-2.02564	-1.08872
78908032	rs8042374	0.0328283	28.3935	-0.971541	2.50751e-05	-2.03763	-1.17168	3.75613e-05	-2.02564	-1.17102
78908154	rs8043009	0.0382166	28.5478	-0.97389	2.52328e-05	-2.03121	-1.17183	3.78224e-05	-2.01852	-1.17122
78908367	rs113389579	1.25938e-14	-2.50174e-10	-1.16713	0.000192269	-2.50174e-10	-1.17229	0.000284405	-2.50174e-10	-1.17224
78908551	rs80103354	1.9192e-14	-2.50174e-10	-0.74584	0.000205716	-2.50174e-10	-1.10469	0.000305058	-2.50174e-10	-1.10213
78908565	rs28681284	0.020049	27.1931	-0.264194	3.83666e-05	-1.94319	-0.840809	5.84424e-05	-1.91276	-0.841839
78908806	rs79053468	2.0553e-14	-2.50174e-10	-0.67733	0.000211974	-2.50174e-10	-1.07472	0.000314518	-2.50174e-10	-1.0716
78908898	rs76878931	2.13632e-14	-2.50174e-10	-0.638663	0.000221051	-2.50174e-10	-1.03279	0.000328078	-2.50174e-10	-1.02939
78909070	rs4887069	0.0200439	27.9092	-0.980635	2.55004e-05	-2.02032	-1.17217	3.82948e-05	-2.00565	-1.17168
78909227	rs3743076	2.07641e-14	-2.50174e-10	-0.667107	0.000212724	-2.50174e-10	-1.07119	0.00031568	-2.50174e-10	-1.06791
78909358	rs71581741	1.26576e-14	-2.50174e-10	-1.16207	0.000192249	-2.50174e-10	-1.17239	0.00028435	-2.50174e-10	-1.17243
78909398	rs8192479	5.22384e-14	0.255484	-1.72407e-10	0.00022595	-1.01087	-1.72407e-10	0.000369188	-0.911333	-1.72407e-10
78909452	rs3743075	9.60253e-15	-1.09446	-0.343848	8.63171e-05	-0.891739	-1.08142	0.000145697	-0.767346	-1.07376
78909480	rs3743074	1.21623e-14	-0.90668	-0.295317	7.22947e-05	-1.08647	-1.06396	0.000122357	-0.960242	-1.05545
78909539	rs3743073	1.11289e-14	-0.938319	-0.35247	7.05634e-05	-1.09554	-1.07914	0.000120828	-0.957013	-1.07125
78910258	rs3825845	0.0411534	27.6121	0.0358672	2.86225e-05	-2.05739	-1.0196	4.32043e-05	-2.04752	-1.00918
78910267	rs28669908	0.0285006	27.2979	-0.0172741	4.6106e-05	-1.91621	-0.684028	7.02212e-05	-1.88716	-0.683829
78910584	rs142383572	1.39744e-14	-2.50174e-10	-1.06311	0.000200834	-2.50174e-10	-1.1287	0.000297418	-2.50174e-10	-1.1275
78911181	rs8040868	2.10295e-09	11.4245	-0.565972	9.73587e-05	-0.784594	-1.06819	0.000174926	-0.593349	-1.06492
78911230	rs8192475	5.61494e-15	-1.9749	-1.72407e-10	8.33931e-05	-2.00762	-1.72407e-10	0.000122883	-2.01141	-1.72407e-10
78911672	rs4243084	3.35683e-09	12.024	-0.697835	0.000208748	0.0151033	-1.10516	0.000394292	0.256425	-1.10197
78911780	rs2067808	5.00059e-15	-1.01471	-1.07607	6.66965e-05	-1.06014	-1.17089	0.00011421	-0.912946	-1.17165
78912003	rs1878399	5.33841e-15	-0.966708	-1.0587	9.58945e-05	-0.695577	-1.17236	0.000166674	-0.534055	-1.17254
78912203	rs4366683	9.9233e-15	-1.13438	-0.271073	0.000123577	-0.53022	-1.0841	0.000208792	-0.404369	-1.07693
78912204	rs4352017	5.05177e-15	-1.09181	-0.988789	0.000101787	-0.638917	-1.16938	0.000177801	-0.473634	-1.16834
78912278	rs8025188	4.374e-15	-1.24655	-0.978107	0.000131022	-0.387951	-1.16787	0.000232345	-0.207802	-1.16661
78912421	rs79649294	1.27704e-14	-2.50174e-10	-1.1532	0.000205305	-2.50174e-10	-1.10669	0.000303564	-2.50174e-10	-1.10705
78912472	rs117832812	1.29911e-12	3.93691	-0.467816	5.53999e-05	-1.64221	-0.774401	8.65044e-05	-1.59293	-0.769515
78912498	rs72740994	7.51567e-15	-1.68334	-1.72407e-10	0.000524234	-0.169245	-1.72407e-10	0.000835289	-0.0948595	-1.72407e-10
78912943	rs7170068	0.0216652	27.0089	-0.00245859	2.86383e-05	-2.04865	-1.02779	4.30267e-05	-2.04297	-1.01785
78913044	rs12907519	2.2956e-15	-2.06909	-0.800247	3.00358e-05	-1.89505	-1.13374	4.43167e-05	-1.89902	-1.13226
78913131	rs74947410	1.73532e-14	-2.50174e-10	-0.846561	0.000198574	-2.50174e-10	-1.14002	0.000294267	-2.50174e-10	-1.13815
78913866	rs73465024	1.26998e-14	-2.50174e-10	-1.15875	0.000192433	-2.50174e-10	-1.17144	0.0002846	-2.50174e-10	-1.17155
78914230	rs13329271	0.0189778	26.7615	0.112411	3.06625e-05	-2.04492	-0.963223	4.63169e-05	-2.03527	-0.951859
78914397	rs79680745	1.32459e-14	-2.50174e-10	-1.11665	0.000192559	-2.50174e-10	-1.17078	0.000284723	-2.50174e-10	-1.17112
78914410	rs75555768	1.61409e-14	-2.50174e-10	-0.918981	0.000231503	-2.50174e-10	-0.986591	0.000342116	-2.50174e-10	-0.987487
78914534	rs8039449	3.38062e-10	9.96886	-0.938204	6.63499e-05	-1.18381	-1.05243	0.00011469	-1.02886	-1.05155
78914734	rs8023462	3.30789e-15	-1.41317	-1.09085	7.01914e-05	-1.00839	-1.17157	0.000119874	-0.86412	-1.17208
78915245	rs6495309	0.00367477	25.2039	0.0282839	2.88085e-05	-2.08307	-0.987445	4.31677e-05	-2.08066	-0.97688
78915294	rs76695999	1.7644e-14	-2.50174e-10	-0.829937	0.000201288	-2.50174e-10	-1.12645	0.000298218	-2.50174e-10	-1.12481
78915864	rs10851907	5.89107e-10	10.4381	-0.852119	5.74549e-05	-1.38334	-0.99684	9.82482e-05	-1.24005	-0.995095
78915872	rs55958997	4.28127e-10	10.1931	-0.926302	7.07405e-05	-1.12166	-1.05051	0.000122966	-0.961677	-1.04905
78916157	rs11635955	7.66832e-15	-1.66324	-1.72407e-10	7.90355e-05	-2.06129	-1.72407e-10	0.000117195	-2.0588	-1.72407e-10
78916187	rs4887070	5.93946e-15	-1.26085	-0.657864	5.67301e-05	-1.23656	-1.15632	9.66381e-05	-1.09833	-1.15333
78916622	rs2904130	3.41985e-15	-1.34963	-1.12111	6.35216e-05	-1.11646	-1.16335	0.000107829	-0.977008	-1.16508
78916633	rs71534221	2.10168e-14	-2.50174e-10	-0.655012	0.000249715	-2.50174e-10	-0.910864	0.000371432	-2.50174e-10	-0.905271
78917316	rs55952530	4.53731e-11	7.02234	-1.72407e-10	0.000183346	-1.21981	-1.72407e-10	0.000309345	-1.08818	-1.72407e-10
78917399	rs1948	2.7952e-15	-1.925	-0.747436	0.00015039	-0.249004	-1.16895	0.000275522	-0.0364553	-1.16752
78917981	rs113503352	5.01904e-15	-2.0871	-1.72407e-10	9.36049e-05	-1.8921	-1.72407e-10	0.00013787	-1.89633	-1.72407e-10
78918135	rs79802316	1.84218e-14	-2.50174e-10	-0.786802	0.000204297	-2.50174e-10	-1.11161	0.000302803	-2.50174e-10	-1.10956
78918762	rs62010332	4.22665e-15	-1.13211	-1.12682	4.76745e-05	-1.40493	-1.16186	8.02943e-05	-1.27327	-1.16367
78918804	rs76152270	5.24257e-15	-2.04352	-1.72407e-10	8.18122e-05	-2.02676	-1.72407e-10	0.000120727	-2.0291	-1.72407e-10
78919089	rs146599197	2.92146e-14	-2.50174e-10	-0.325666	0.00037837	-2.50174e-10	-0.49531	0.000562807	-2.50174e-10	-0.489701
78919754	rs60958974	2.84395e-14	-2.50174e-10	-0.352557	0.000260141	-2.50174e-10	-0.86996	0.000386886	-2.50174e-10	-0.864508
78920935	rs12593950	0.00202284	23.5754	1.05977	5.2776e-05	-2.08249	-0.382639	8.02342e-05	-2.07863	-0.35906
78921077	rs7178270	2.83872e-14	-0.888376	0.533981	0.000105229	-1.2936	-0.481449	0.000178771	-1.18063	-0.455896
78921762	rs3743072	1.2904e-14	-2.50174e-10	-1.1428	0.000208284	-2.50174e-10	-1.09228	0.000309021	-2.50174e-10	-1.08923
78922194	rs55919125	5.18821e-15	-2.05395	-1.72407e-10	7.75469e-05	-2.0803	-1.72407e-10	0.000119611	-2.0384	-1.72407e-10
78922229	rs56218866	1.28511e-14	-2.50174e-10	-1.1469	0.00020663	-2.50174e-10	-1.10026	0.000306383	-2.50174e-10	-1.0978
78922638	rs2869548	5.62904e-10	10.5827	-1.04216	0.000106279	-0.651536	-1.11358	0.000194606	-0.439371	-1.11229
78922689	rs28634189	1.3901e-14	-2.50174e-10	-1.06838	0.000203057	-2.50174e-10	-1.1177	0.000300361	-2.50174e-10	-1.11765
78923092	rs71528526	5.8124e-15	-1.94034	-1.72407e-10	7.74065e-05	-2.08211	-1.72407e-10	0.000114418	-2.08278	-1.72407e-10
78923505	rs12914008	8.06516e-15	-1.61278	-1.72407e-10	8.11221e-05	-2.03523	-1.72407e-10	0.000120176	-2.03368	-1.72407e-10
78923845	rs28534575	0.00226612	23.7914	0.957357	5.05416e-05	-2.06961	-0.438773	7.70361e-05	-2.06249	-0.415873
78923987	rs17487223	6.54231e-10	10.5827	-0.891808	0.000118689	-0.651536	-1.00314	0.000217524	-0.439371	-1.00096
78924030	rs79302673	2.78682e-14	-2.50174e-10	-0.372848	0.000256947	-2.50174e-10	-0.882314	0.000382162	-2.50174e-10	-0.876794
78924534	rs191756285	1.84312e-14	-2.50174e-10	-0.786292	0.000209924	-2.50174e-10	-1.08444	0.000312027	-2.50174e-10	-1.07955
78924889	rs60569173	2.01291e-14	-2.50174e-10	-0.69817	0.000287081	-2.50174e-10	-0.77142	0.000427357	-2.50174e-10	-0.765019
78925414	rs77802411	1.89323e-14	-0.759468	-1.72407e-10	8.71759e-05	-1.96326	-1.72407e-10	0.000132005	-1.9398	-1.72407e-10
78925435	rs4887072	0.00306849	23.8447	1.20713	5.89801e-05	-2.0716	-0.282387	8.99915e-05	-2.06521	-0.257714
78926018	rs950776	6.0198e-15	-0.999001	-0.906279	4.43487e-05	-1.54956	-1.08954	7.29702e-05	-1.45235	-1.08023
78926250	rs72743157	2.65965e-14	-0.419554	-1.72407e-10	0.000105169	-1.77562	-1.72407e-10	0.00015308	-1.79168	-1.72407e-10
78926254	rs78028070	2.67365e-14	-2.50174e-10	-0.414307	0.000254338	-2.50174e-10	-0.892518	0.000378399	-2.50174e-10	-0.886688
78926445	rs72743158	3.59022e-10	10.2073	-1.11647	0.000115937	-0.51964	-1.15849	0.000210703	-0.314326	-1.15786
78926726	rs12440014	0.00106021	23.345	0.64418	4.81564e-05	-1.97411	-0.582625	7.3301e-05	-1.9639	-0.564167
78926733	rs190213392	1.36941e-14	-2.50174e-10	-1.08337	0.000229312	-2.50174e-10	-0.996098	0.000339709	-2.50174e-10	-0.994548
78927310	rs79091973	2.8988e-14	-2.50174e-10	-0.333453	0.000271336	-2.50174e-10	-0.827825	0.000404146	-2.50174e-10	-0.820861
78927589	rs12440298	3.90349e-14	1.01586	-1.05174	0.000823187	1.23921	-0.957207	0.00127584	1.28161	-0.952883
78928020	rs71537686	2.25494e-14	-2.50174e-10	-0.584625	0.000245375	-2.50174e-10	-0.928394	0.000365705	-2.50174e-10	-0.92081
78928264	rs12441088	3.70675e-09	11.0503	0.375053	4.37255e-05	-2.08722	-0.566031	6.64127e-05	-2.08655	-0.540196
78928399	rs67175876	5.41287e-06	19.3265	-0.614834	4.18511e-05	-1.79315	-0.903913	6.47385e-05	-1.76334	-0.888943
78928411	rs79609284	1.19443e-14	-1.08393	-0.136154	4.8881e-05	-2.0552	-0.486594	7.69371e-05	-2.02727	-0.452381
78928878	rs11636605	4.41173e-06	19.2679	-0.760731	3.81669e-05	-1.79999	-0.989229	5.89155e-05	-1.77051	-0.97602
78928946	rs11636753	4.42634e-15	-1.41528	-0.797479	3.90348e-05	-1.7847	-0.982031	6.17915e-05	-1.72969	-0.969182
78929350	rs57728226	6.72313e-15	-1.01669	-0.778088	3.22549e-05	-1.98932	-0.968198	5.04418e-05	-1.95393	-0.947885
78929372	rs12441998	4.09649e-06	19.1531	-0.720078	3.88845e-05	-1.82772	-0.942864	5.99443e-05	-1.80052	-0.928699
78929478	rs11072768	4.33334e-06	19.2094	-0.720132	3.96955e-05	-1.80674	-0.943207	6.13127e-05	-1.77761	-0.929045
78929498	rs36045869	6.74747e-15	-0.978681	-0.812486	3.08845e-05	-2.01006	-0.990865	4.80605e-05	-1.97896	-0.971216
78929520	rs200090291	6.583e-14	-2.50174e-10	0.48674	0.00119933	-2.50174e-10	0.658336	0.00176178	-2.50174e-10	0.651441
78929894	rs73465097	1.25698e-14	-2.50174e-10	-1.16904	0.000193505	-2.50174e-10	-1.16588	0.000286429	-2.50174e-10	-1.16515
78930242	rs77823196	1.37133e-14	-2.50174e-10	-1.08197	0.000210024	-2.50174e-10	-1.08396	0.000311452	-2.50174e-10	-1.08139
78930510	rs1316971	8.34805e-06	19.8168	-0.671822	4.68001e-05	-1.67429	-0.911009	7.27643e-05	-1.63942	-0.895995
78930813	rs75759948	1.41937e-14	-2.50174e-10	-1.04754	0.000210093	-2.50174e-10	-1.08363	0.000310834	-2.50174e-10	-1.08338
78931057	rs9920506	1.26573e-07	13.6092	1.34683	0.000113021	-1.90244	0.198832	0.000178061	-1.87901	0.238497
78931463	rs141208602	1.85691e-14	-0.778836	-1.72407e-10	8.81002e-05	-1.95271	-1.72407e-10	0.000133605	-1.92775	-1.72407e-10
78934181	rs140829446	1.26053e-14	-2.50174e-10	-1.16622	0.000193898	-2.50174e-10	-1.16385	0.000286858	-2.50174e-10	-1.16365
78934318	rs67426328	4.71746e-11	8.1669	-1.10563	9.67974e-05	-0.706903	-1.15166	0.000171809	-0.525723	-1.15053
78934544	rs75381829	1.42826e-14	-2.50174e-10	-1.04129	0.00021876	-2.50174e-10	-1.04321	0.00032335	-2.50174e-10	-1.0439
78934551	rs3813567	0.00210887	22.4108	2.266	0.000673002	-0.966518	1.04708	0.0011019	-0.921549	1.1037
78934793	rs187891813	5.12266e-15	-2.06666	-1.72407e-10	8.7202e-05	-1.96296	-1.72407e-10	0.000129606	-1.95814	-1.72407e-10
78935235	rs72743168	5.10414e-15	-2.07028	-1.72407e-10	7.8412e-05	-2.06921	-1.72407e-10	0.000115937	-2.06959	-1.72407e-10
78935419	rs11637890	8.99387e-15	-1.0682	-0.435591	4.05691e-05	-2.03087	-0.697304	6.37575e-05	-2.00088	-0.666667
78935476	rs11633223	9.24206e-15	-1.05201	-0.42456	4.0778e-05	-2.0346	-0.688437	6.4046e-05	-2.00552	-0.65752
78935627	rs80004594	1.67527e-14	-2.50174e-10	-0.881775	0.000256353	-2.50174e-10	-0.884627	0.000378787	-2.50174e-10	-0.885663
78935661	rs112912595	1.69714e-14	-2.50174e-10	-0.868807	0.000259683	-2.50174e-10	-0.871722	0.000383698	-2.50174e-10	-0.872781
78936168	rs55988292	5.31327e-11	8.26712	-1.08691	0.000101546	-0.669978	-1.14069	0.000180706	-0.486465	-1.1393
78936274	rs112559859	1.36094e-14	-2.50174e-10	-1.08957	0.000217526	-2.50174e-10	-1.04886	0.000321015	-2.50174e-10	-1.05115
78937190	rs79335856	4.12887e-14	-2.50174e-10	0.0202534	0.000367178	-2.50174e-10	-0.525336	0.000552711	-2.50174e-10	-0.507802
78937414	rs114586676	1.37152e-14	-2.50174e-10	-1.08183	0.000210137	-2.50174e-10	-1.08342	0.000310641	-2.50174e-10	-1.084
78937489	rs55927929	5.80296e-14	-2.50174e-10	0.360619	0.000481546	-2.50174e-10	-0.254182	0.000727366	-2.50174e-10	-0.233208
78938271	rs142168350	5.45459e-13	-2.50174e-10	2.60129	0.00562737	-2.50174e-10	2.20421	0.00912217	-2.50174e-10	2.29583
78938633	rs60445394	4.38334e-14	-2.50174e-10	0.0800606	0.00038379	-2.50174e-10	-0.481089	0.000578055	-2.50174e-10	-0.462969
78939043	rs80178211	3.65523e-15	-2.08489	-0.31929	0.000281201	-0.192013	-0.600102	0.000458792	-0.105537	-0.588505
78939395	rs117756166	2.441e-14	-0.505341	-1.72407e-10	0.000102463	-1.80168	-1.72407e-10	0.00014514	-1.84494	-1.72407e-10
78939426	rs117846735	3.62592e-14	-2.50174e-10	-0.109641	0.000333273	-2.50174e-10	-0.622221	0.000500929	-2.50174e-10	-0.606174
78939575	rs11072773	1.77889e-14	-2.50174e-10	-0.821761	0.000272133	-2.50174e-10	-0.824894	0.000402062	-2.50174e-10	-0.826033
78940795	rs12915539	5.87837e-15	-1.97268	0.043625	7.88629e-05	-1.80196	-0.261516	0.000124094	-1.7815	-0.220103
78942035	rs3971872	5.34653e-13	0.227694	2.35359	0.00140927	-1.02067	1.84031	0.00185038	-1.19368	1.89419
78942134	rs77282437	3.32953e-14	-2.50174e-10	-0.194918	0.000412369	-2.50174e-10	-0.409265	0.000621542	-2.50174e-10	-0.390434
78942159	rs12901971	4.82722e-11	6.00653	1.07774	0.00019282	-1.76342	0.593991	0.000334982	-1.65497	0.646412
78942339	rs12902294	4.89228e-11	6.04735	1.05031	0.000189742	-1.75521	0.569694	0.000329934	-1.6455	0.621755
78943019	rs146519820	5.19053e-14	-2.50174e-10	0.249085	0.000648915	-2.50174e-10	0.0441179	0.0009898	-2.50174e-10	0.0748649
78943085	rs74734427	2.42225e-14	-2.50174e-10	-0.513053	0.000255769	-2.50174e-10	-0.886909	0.000383473	-2.50174e-10	-0.873369
78943421	rs117023334	2.45554e-15	-1.98991	-0.81208	9.14152e-05	-1.09052	-0.82525	0.000122053	-1.19293	-0.825255
78943716	rs147943210	1.39287e-14	-2.50174e-10	-1.06639	0.000208862	-2.50174e-10	-1.08951	0.000310487	-2.50174e-10	-1.0845
78943793	rs74574746	2.37035e-14	-2.50174e-10	-0.534713	0.000252165	-2.50174e-10	-0.901101	0.000377942	-2.50174e-10	-0.887898
78943910	rs75262975	1.27775e-14	-2.50174e-10	-1.15265	0.00019585	-2.50174e-10	-1.15383	0.000289597	-2.50174e-10	-1.15415
78944034	rs80263949	2.32071e-14	-2.50174e-10	-0.555877	0.00024967	-2.50174e-10	-0.911045	0.000374128	-2.50174e-10	-0.89804
78944538	rs11633178	8.57072e-12	6.25908	-0.90331	8.10034e-05	-1.03885	-0.997846	0.000149596	-0.821186	-0.993512
78944718	rs11634351	8.3242e-12	6.3064	-0.979815	7.75497e-05	-1.02203	-1.05823	0.000143337	-0.802715	-1.05472
78945040	rs8023822	4.51493e-11	5.66859	1.3488	0.00015546	-1.83005	0.445255	0.000265067	-1.74489	0.502235
78945260	rs117143369	2.42558e-15	-2.00395	-0.810315	8.76799e-05	-1.13665	-0.820838	0.00011737	-1.2366	-0.820712
78946110	rs56778876	1.3654e-14	-2.50174e-10	-1.0863	0.000209014	-2.50174e-10	-1.08878	0.000308954	-2.50174e-10	-1.08945
78946248	rs118092991	2.50757e-15	-1.9491	-0.831917	0.000101359	-0.967801	-0.844716	0.000134481	-1.0765	-0.844721
78946633	rs12594247	1.00376e-06	18.1991	-1.17238	0.000292847	0.371196	-1.12273	0.0004515	0.416469	-1.12653
78946820	rs117214547	2.46124e-15	-1.96914	-0.830527	9.57306e-05	-1.02629	-0.843352	0.000127389	-1.13204	-0.843357
78946863	rs1021070	1.10732e-14	-1.92073	0.624928	0.000119145	-1.91875	0.267915	0.000189655	-1.89049	0.313066
78946942	rs77597850	1.68035e-14	-2.50174e-10	-0.878748	0.000237321	-2.50174e-10	-0.96177	0.000352264	-2.50174e-10	-0.958256
78947306	rs138717458	5.96564e-15	-1.91432	-1.72407e-10	8.24788e-05	-2.01864	-1.72407e-10	0.000120604	-2.03013	-1.72407e-10
78947611	rs2170311	9.56662e-12	6.30788	-0.842175	8.70463e-05	-1.01675	-0.947992	0.000158924	-0.811128	-0.943082
78947772	rs184092573	2.10798e-14	-2.50174e-10	-0.65202	0.000235223	-2.50174e-10	-0.97065	0.000351953	-2.50174e-10	-0.959141
78948152	rs7181405	9.0837e-15	-1.90256	0.408704	0.000103798	-1.87683	0.088092	0.000164934	-1.84668	0.129587
78948319	rs11638830	8.32539e-12	6.21709	-0.890358	8.10274e-05	-1.04901	-0.987384	0.000147428	-0.846373	-0.982923
78948850	rs12900336	7.92676e-14	0.643035	0.0294591	0.000403141	-0.642644	0.210747	0.000494466	-0.839471	0.220311
78949060	rs74552499	1.50502e-14	-2.50174e-10	-0.988946	0.000216864	-2.50174e-10	-1.05191	0.000321646	-2.50174e-10	-1.04919
78949127	rs12900519	1.02663e-12	1.28234	1.95137	0.00265972	-0.0395239	1.49432	0.00327501	-0.279972	1.55141
78949521	rs117937783	1.92947e-14	-2.50174e-10	-0.740506	0.00033753	-2.50174e-10	-0.609528	0.000500382	-2.50174e-10	-0.607265
78949567	rs78073334	1.84301e-14	-2.50174e-10	-0.786349	0.000218163	-2.50174e-10	-1.04594	0.000325666	-2.50174e-10	-1.03677
78949719	rs117598573	1.96495e-15	-2.06574	-0.959125	6.02802e-05	-1.36295	-0.969231	8.35495e-05	-1.42796	-0.969235
78949848	rs148826117	1.07394e-14	-1.32641	-1.72407e-10	0.000144829	-1.45563	-1.72407e-10	0.000219536	-1.43112	-1.72407e-10
78949906	rs76186187	2.79627e-14	-2.50174e-10	-0.369464	0.000355622	-2.50174e-10	-0.557315	0.000535295	-2.50174e-10	-0.539819
78950101	rs12915669	2.88713e-11	5.29487	1.27539	0.000115346	-2.00288	0.319635	0.000191122	-1.95007	0.380348
78950206	rs12443430	1.88108e-15	-2.04551	-1.02298	6.29817e-05	-1.26156	-1.02678	8.68373e-05	-1.33108	-1.02753
78950322	rs78194027	1.46508e-14	-2.50174e-10	-1.01584	0.000212202	-2.50174e-10	-1.07364	0.000314662	-2.50174e-10	-1.07114
78950495	rs146009583	1.30078e-14	-2.50174e-10	-1.13479	0.000199945	-2.50174e-10	-1.13314	0.000295589	-2.50174e-10	-1.13367
78950651	rs148240261	1.77866e-15	-2.08463	-1.03984	4.00484e-05	-1.69767	-1.04343	5.68962e-05	-1.73729	-1.04412
78951009	rs116971060	3.8154e-14	-0.0587043	-1.72407e-10	7.70983e-05	-2.0861	-1.72407e-10	0.000113905	-2.08727	-1.72407e-10
78951330	rs150795991	1.26191e-14	-2.50174e-10	-1.16513	0.000193794	-2.50174e-10	-1.16439	0.000286578	-2.50174e-10	-1.16463
78952110	rs4887074	1.84232e-11	5.5205	0.600533	9.96637e-05	-1.97993	0.150543	0.000165248	-1.91652	0.201327
78952401	rs145434285	1.51266e-14	-2.50174e-10	-0.983883	0.000217033	-2.50174e-10	-1.05113	0.000321992	-2.50174e-10	-1.04811
78952465	rs145368744	1.26685e-14	-2.50174e-10	-1.16122	0.000194586	-2.50174e-10	-1.16031	0.000287734	-2.50174e-10	-1.1606
78952697	rs11072774	1.46642e-07	16.2755	-1.17232	0.000127651	-0.458542	-1.12334	0.000201373	-0.389759	-1.12772
78952756	rs12912524	1.86962e-11	5.5205	0.615245	0.000100939	-1.97993	0.163256	0.000167402	-1.91652	0.214281
78953131	rs4887075	8.86872e-13	1.26561	1.82175	0.00246509	0.00257679	1.37622	0.00299224	-0.244354	1.42549
78953279	rs78729506	1.85707e-15	-2.07638	-1.00495	5.37314e-05	-1.43329	-1.0139	7.47199e-05	-1.49499	-1.0139
78953346	rs12593043	7.05765e-13	1.20383	1.65512	0.00184487	-0.121958	1.21094	0.00225233	-0.361676	1.25876
78953376	rs75106522	2.6561e-14	-0.420893	-1.72407e-10	0.000142622	-1.47098	-1.72407e-10	0.000196285	-1.54307	-1.72407e-10
78953397	rs16969996	1.31358e-14	-2.50174e-10	-1.125	0.00019322	-2.50174e-10	-1.16735	0.000286127	-2.50174e-10	-1.1662
78953464	rs12595350	4.65693e-07	17.4092	-1.1505	0.000221355	0.135893	-1.16731	0.000340885	0.177674	-1.16877
78953486	rs115000911	1.40861e-14	-2.50174e-10	-1.05514	0.000206492	-2.50174e-10	-1.10092	0.000306151	-2.50174e-10	-1.09856
78953740	rs7163204	5.66492e-07	17.5857	-1.1311	0.000233864	0.19577	-1.17221	0.000360772	0.238107	-1.1725
78953785	rs17487514	1.63332e-13	1.75217	-0.356717	0.000127695	-1.22627	-0.355264	0.000213498	-1.10523	-0.353787
78953919	rs7164665	4.8679e-07	17.4296	-1.12656	0.000221722	0.142775	-1.17254	0.00034198	0.18462	-1.17251
78953921	rs75865414	1.89102e-14	-2.50174e-10	-0.760636	0.00022141	-2.50174e-10	-1.03117	0.000330668	-2.50174e-10	-1.02152
78953924	rs143527274	4.51877e-13	2.41308	-1.72407e-10	0.000138682	-1.499	-1.72407e-10	0.000206063	-1.49446	-1.72407e-10
78953930	rs12437528	1.74558e-15	-2.06708	-1.07616	5.33797e-05	-1.37084	-1.08292	7.40122e-05	-1.43549	-1.08292
78954197	rs12437537	1.92678e-15	-1.96226	-1.08222	7.74698e-05	-0.992543	-1.08875	0.000106004	-1.0704	-1.08875
78954379	rs12899135	8.38106e-12	6.08674	-0.753347	8.84142e-05	-1.07532	-0.873832	0.000161119	-0.872319	-0.868173
78955071	rs149830748	1.54018e-14	-2.50174e-10	-0.965848	0.00022316	-2.50174e-10	-1.0233	0.000331657	-2.50174e-10	-1.01854
78955591	rs144573677	6.51932e-15	-1.82556	-1.72407e-10	7.71901e-05	-2.08491	-1.72407e-10	0.000113917	-2.08717	-1.72407e-10
78955646	rs117981207	1.97521e-14	-2.50174e-10	-0.717073	0.000227297	-2.50174e-10	-1.00493	0.000339581	-2.50174e-10	-0.994925
78955947	rs138027166	1.2972e-14	-2.50174e-10	-1.13754	0.000199383	-2.50174e-10	-1.13596	0.000294763	-2.50174e-10	-1.13646
78955962	rs143761305	2.17053e-13	1.6798	-1.72407e-10	0.000674043	0.082111	-1.72407e-10	0.00100759	0.0926802	-1.72407e-10
78956097	rs79640320	1.49831e-14	-2.50174e-10	-0.993411	0.000215263	-2.50174e-10	-1.05932	0.000319155	-2.50174e-10	-1.05696
78956192	rs12148319	6.93489e-07	17.7965	-1.13958	0.000251654	0.267936	-1.17107	0.000388289	0.310934	-1.17182
78956338	rs12910237	7.59961e-15	-1.96934	0.297099	0.000101832	-1.77423	-0.033632	0.000162085	-1.74684	0.012325
78956806	rs1996371	1.092e-11	6.45483	-0.85681	9.2571e-05	-0.943179	-0.960029	0.000170625	-0.727919	-0.955252
78956846	rs75099792	1.69234e-15	-2.06981	-1.10442	5.12472e-05	-1.38755	-1.10697	7.10755e-05	-1.45142	-1.10747
78957594	rs148747811	2.27727e-15	-1.73933	-1.13803	0.000127349	-0.442234	-1.14202	0.000171163	-0.538002	-1.14202
78957650	rs111732170	1.12161e-14	-1.28298	-1.72407e-10	0.00010897	-1.74011	-1.72407e-10	0.000158629	-1.75607	-1.72407e-10
78957720	rs80128628	1.93971e-14	-2.50174e-10	-0.735209	0.000224826	-2.50174e-10	-1.01586	0.00033576	-2.50174e-10	-1.00624
78958217	rs79212093	1.88151e-14	-2.50174e-10	-0.765677	0.000220812	-2.50174e-10	-1.03387	0.00032958	-2.50174e-10	-1.02482
78958788	rs8034028	2.69885e-13	0.435534	1.46213	0.00175939	0.163504	0.878036	0.00208561	-0.104703	0.92488
78959037	rs12594550	7.41512e-07	17.8805	-1.15663	0.00029364	0.343145	-1.09197	0.000467115	0.421167	-1.09723
78959117	rs79345755	1.43208e-14	-2.50174e-10	-1.03862	0.00019788	-2.50174e-10	-1.14352	0.000293614	-2.50174e-10	-1.14037
78959322	rs6495312	1.10183e-12	1.35253	1.95186	0.00238826	0.064055	1.28308	0.00291896	-0.180327	1.33667
78960529	rs6495314	5.84783e-12	5.99777	-1.02428	6.60882e-05	-1.11235	-1.12784	0.00012023	-0.909529	-1.1237
78961421	rs12324203	3.12767e-14	0.675611	-0.933073	3.54009e-05	-1.94536	-0.919083	5.25416e-05	-1.94169	-0.91934
78961449	rs58946838	7.36827e-15	-1.9652	0.262045	9.3865e-05	-1.82609	-0.0632344	0.000149048	-1.80061	-0.0177609
78961891	rs117899833	1.78505e-15	-1.98588	-1.13501	6.92209e-05	-1.06484	-1.12904	9.50766e-05	-1.14004	-1.12792
78962618	rs76943320	1.83994e-14	-2.50174e-10	-0.788015	0.000244904	-2.50174e-10	-0.930316	0.000362208	-2.50174e-10	-0.930418
78962803	rs144425814	3.89883e-14	0.886741	-0.923814	3.48062e-05	-1.97183	-0.90956	5.1192e-05	-1.97723	-0.909822
78963478	rs180767693	6.69671e-15	-1.79872	-1.72407e-10	0.000143545	-1.46454	-1.72407e-10	0.000202383	-1.51248	-1.72407e-10
78963570	rs74730907	1.61417e-14	-2.50174e-10	-0.918927	0.000209612	-2.50174e-10	-1.08592	0.000312216	-2.50174e-10	-1.07894
78963994	rs922691	8.6273e-15	-1.94718	0.401772	0.000109129	-1.79868	0.0600266	0.000173669	-1.77342	0.107935
78964289	rs138343299	1.49165e-13	-2.50174e-10	1.30472	0.0018542	-2.50174e-10	1.09403	0.00289364	-2.50174e-10	1.14763
78964362	rs12905641	8.36596e-15	-1.86841	0.292247	0.000102135	-1.76823	-0.0366568	0.000163078	-1.73776	0.00935283
78964464	rs76912891	4.13307e-14	0.974089	-0.95282	3.11235e-05	-2.05454	-0.938678	4.56943e-05	-2.06159	-0.939073
78964498	rs8032156	1.38061e-13	0.964055	0.263305	7.89321e-05	-1.82427	-0.238321	0.000133836	-1.73164	-0.194379
78964932	rs80329401	2.0486e-14	-2.50174e-10	-0.680592	0.000278006	-2.50174e-10	-0.803541	0.000413345	-2.50174e-10	-0.798354
78965029	rs142830525	6.90682e-15	-1.76783	-1.72407e-10	0.000150154	-1.41952	-1.72407e-10	0.000211333	-1.4692	-1.72407e-10
78965031	rs77495006	1.25899e-14	-2.50174e-10	-1.16744	0.000193136	-2.50174e-10	-1.16779	0.00028537	-2.50174e-10	-1.16885
78965209	rs74634068	2.67225e-14	0.550768	-0.965596	3.53048e-05	-1.9153	-0.951866	5.24116e-05	-1.91126	-0.952249
78965254	rs7178007	8.37061e-15	-1.8388	0.26319	0.00010316	-1.73267	-0.0622277	0.000164896	-1.70059	-0.0167338
78965497	rs77653548	1.54216e-14	-2.50174e-10	-0.964563	0.000203909	-2.50174e-10	-1.11351	0.000303352	-2.50174e-10	-1.10774
78965866	rs61630816	2.65224e-15	-1.85384	-0.871093	4.327e-05	-1.75069	-0.913038	6.69342e-05	-1.71941	-0.899516
78965917	rs34694149	2.66323e-15	-1.84638	-0.874417	4.35245e-05	-1.74174	-0.916121	6.73497e-05	-1.71006	-0.90268
78965966	rs11072783	1.03868e-13	1.05227	-0.109487	6.84844e-05	-1.72189	-0.482685	0.000116866	-1.61445	-0.447163
78966058	rs11072784	9.9973e-14	1.05241	-0.147841	6.15456e-05	-1.79789	-0.513514	0.000103834	-1.70106	-0.478784
78966655	rs11639372	9.15509e-12	6.43238	-1.01065	9.11883e-05	-0.836583	-1.08167	0.000166296	-0.630328	-1.07854
78966761	rs117027301	2.14422e-14	-2.50174e-10	-0.634976	0.000289248	-2.50174e-10	-0.763898	0.000430177	-2.50174e-10	-0.758441
78967401	rs12902602	9.35412e-12	6.41917	-0.975937	8.61177e-05	-0.920227	-1.05524	0.000157958	-0.708624	-1.05169
78967786	rs60565501	1.26183e-14	-2.50174e-10	-1.16519	0.000201836	-2.50174e-10	-1.12373	0.000297593	-2.50174e-10	-1.12691
78968179	rs1021071	8.91658e-12	6.37634	-0.981005	8.16868e-05	-0.969142	-1.05915	0.00014929	-0.761097	-1.05565
78968229	rs11072785	8.82187e-12	6.32776	-0.943105	8.54267e-05	-0.953932	-1.02959	0.000156286	-0.745278	-1.02567
78968268	rs11857532	1.42791e-13	2.39952	-1.13847	8.93062e-05	-0.808218	-1.13089	0.000166446	-0.576967	-1.131
78968310	rs62010525	9.04263e-14	0.88528	-0.081079	5.96847e-05	-1.8827	-0.45941	9.95065e-05	-1.7982	-0.424213
78969097	rs117089103	7.24607e-15	-1.71988	-1.72407e-10	0.000160813	-1.35094	-1.72407e-10	0.000225762	-1.40316	-1.72407e-10
78969256	rs4886579	1.01609e-11	6.49515	-0.969186	8.58995e-05	-0.927991	-1.05001	0.000159482	-0.704328	-1.04638
78969358	rs76507625	2.07789e-14	-0.0369137	-0.629485	9.72969e-05	-1.20225	-0.651162	0.000130467	-1.30983	-0.641684
78969385	rs4886580	5.60974e-12	6.08792	-1.15599	6.92488e-05	-1.02209	-1.17139	0.000125163	-0.821097	-1.17193
78969490	rs74945122	1.50814e-14	-2.50174e-10	-0.986875	0.000201929	-2.50174e-10	-1.12327	0.000300235	-2.50174e-10	-1.11807
78970259	rs16970006	8.3215e-10	11.0989	-1.16749	0.000327491	0.525969	-1.16569	0.000500439	0.560234	-1.16739
78970985	rs116884337	1.48627e-14	-2.50174e-10	-1.00148	0.000200444	-2.50174e-10	-1.13065	0.00029791	-2.50174e-10	-1.12585
78971136	rs8032552	5.03033e-12	4.39707	0.425834	0.000101589	-1.89189	0.0816353	0.00016735	-1.82971	0.127159
78971672	rs78713550	5.46351e-15	-2.00224	-1.72407e-10	7.82496e-05	-2.07128	-1.72407e-10	0.000114649	-2.08076	-1.72407e-10
78972145	rs77163824	5.99495e-14	0.393167	-1.72407e-10	9.55041e-05	-1.87201	-1.72407e-10	0.000141902	-1.8675	-1.72407e-10
78972456	rs148945620	6.99131e-15	-1.75567	-1.72407e-10	0.000152809	-1.40199	-1.72407e-10	0.000214929	-1.45233	-1.72407e-10
78972977	rs11072787	2.98102e-12	4.60435	-0.304662	4.90195e-05	-1.86316	-0.675808	8.03071e-05	-1.79218	-0.644598
78973356	rs8043105	1.93165e-14	0.343015	-1.08239	3.31234e-05	-1.85691	-1.07404	4.94789e-05	-1.85224	-1.06885
78973393	rs8043123	2.34732e-12	4.43504	-0.374346	4.55022e-05	-1.88525	-0.728172	7.38411e-05	-1.8221	-0.698627
78973695	rs72743197	2.21073e-14	-0.604425	-1.72407e-10	0.000133914	-1.53399	-1.72407e-10	0.000217712	-1.43946	-1.72407e-10
78973772	rs57260218	2.63852e-12	4.54261	-0.364972	4.69203e-05	-1.86596	-0.716777	7.63554e-05	-1.80005	-0.687186
78974545	rs8038920	7.41258e-15	-1.87775	0.18059	6.53264e-05	-1.92505	-0.326735	0.000103859	-1.89466	-0.284948
78974938	rs72743198	7.70629e-14	0.644287	-1.72407e-10	0.000344552	-0.588937	-1.72407e-10	0.000548463	-0.515518	-1.72407e-10
78975416	rs62010551	2.53782e-14	0.266504	-0.732947	0.000210129	-0.381465	-0.701997	0.000314883	-0.380921	-0.689515
78975525	rs77953393	2.33544e-14	0.14188	-0.69143	0.000197315	-0.487306	-0.659075	0.00029584	-0.486779	-0.64604
78975742	rs58115278	1.51388e-14	-2.50174e-10	-0.983071	0.000203395	-2.50174e-10	-1.11603	0.000302636	-2.50174e-10	-1.11011
78975855	rs72743199	1.0302e-11	6.37501	-0.835256	9.20419e-05	-0.966658	-0.942282	0.000170299	-0.747773	-0.93731
78976014	rs73467254	4.33082e-15	-1.32542	-0.909155	8.7029e-05	-0.981164	-0.983779	0.000131137	-0.967701	-0.978693
78976326	rs11072788	7.81044e-15	-1.64487	-1.72407e-10	0.000183161	-1.22082	-1.72407e-10	0.000265624	-1.24055	-1.72407e-10
78977330	rs1158778	4.1245e-15	-1.41243	-0.870957	7.29228e-05	-1.18946	-0.952322	0.000110305	-1.17218	-0.947203
78977546	rs76870571	1.61947e-14	-2.50174e-10	-0.915653	0.000211498	-2.50174e-10	-1.07697	0.000315214	-2.50174e-10	-1.06939
78977670	rs77855008	1.78194e-14	-2.50174e-10	-0.820046	0.000250299	-2.50174e-10	-0.908528	0.000372304	-2.50174e-10	-0.902926
78977997	rs147975447	7.72277e-15	-1.65616	-1.72407e-10	0.000180285	-1.23664	-1.72407e-10	0.000261501	-1.2562	-1.72407e-10
78978017	rs141707143	7.76528e-15	-1.65067	-1.72407e-10	0.000181679	-1.22894	-1.72407e-10	0.0002635	-1.24859	-1.72407e-10
78978116	rs75302030	1.87255e-14	-2.50174e-10	-0.770449	0.000261334	-2.50174e-10	-0.865386	0.000388888	-2.50174e-10	-0.859346
78978318	rs61142483	4.03254e-15	-1.45441	-0.851528	7.06351e-05	-1.23798	-0.935675	0.000106815	-1.22117	-0.930368
78978364	rs4887077	1.97318e-11	7.08103	-0.891382	0.000124539	-0.61835	-0.988213	0.000237217	-0.369902	-0.983761
78978554	rs73467256	1.02448e-14	-1.37357	-1.72407e-10	0.000113583	-1.69865	-1.72407e-10	0.000174145	-1.66275	-1.72407e-10
78978696	rs74024423	4.23086e-15	-1.40128	-0.856653	7.47771e-05	-1.1766	-0.940075	0.00011314	-1.1592	-0.934817
78980731	rs113690535	4.31275e-15	-1.37759	-0.861169	7.65466e-05	-1.14934	-0.943946	0.000115842	-1.13168	-0.938732
78981001	rs2869550	1.72251e-14	-2.50174e-10	-0.853968	0.000223154	-2.50174e-10	-1.02332	0.000333263	-2.50174e-10	-1.01371
78981282	rs34275594	6.26253e-15	-1.90202	0.0362721	7.2329e-05	-1.91086	-0.239095	0.000115337	-1.87725	-0.197525
78981348	rs12901913	1.74908e-11	6.981	-0.911902	0.000117707	-0.658227	-1.00475	0.000223428	-0.413042	-1.00051
78981423	rs2869551	1.38203e-14	-2.50174e-10	-1.07419	0.000216533	-2.50174e-10	-1.05344	0.000320557	-2.50174e-10	-1.05258
78981758	rs6495315	5.0363e-15	-1.25253	-0.831131	9.06264e-05	-1.00633	-0.91811	0.000137366	-0.987379	-0.91261
78981833	rs144837936	1.2763e-14	-2.50174e-10	-1.15378	0.000192538	-2.50174e-10	-1.17089	0.000284826	-2.50174e-10	-1.17076
78982509	rs12908979	5.13047e-15	-2.06514	-1.72407e-10	8.33191e-05	-2.00851	-1.72407e-10	0.000120438	-2.0315	-1.72407e-10
78982521	rs113718125	4.33726e-15	-1.40449	-0.828601	7.63216e-05	-1.1803	-0.915925	0.000115503	-1.16294	-0.910402
78982526	rs113413210	4.93423e-15	-1.29124	-0.8129	8.80943e-05	-1.05044	-0.902339	0.000133498	-1.03188	-0.896673
78982575	rs116890910	1.25316e-14	-2.50174e-10	-1.17208	0.000196696	-2.50174e-10	-1.14952	0.000290525	-2.50174e-10	-1.15095
78982920	rs138606522	1.27335e-14	-2.50174e-10	-1.1561	0.000192219	-2.50174e-10	-1.17255	0.000284318	-2.50174e-10	-1.17254
78983342	rs75611532	3.10215e-15	-1.74128	-0.826963	6.39806e-05	-1.35809	-0.91451	9.34546e-05	-1.37619	-0.908972
78983559	rs11638372	1.61993e-11	6.89612	-0.903732	0.000112285	-0.711958	-0.998186	0.000212667	-0.469056	-0.993856
78984214	rs922692	1.69986e-11	6.94582	-0.905273	0.000114353	-0.692469	-0.999427	0.000216936	-0.447922	-0.995113
78984328	rs76231650	3.60083e-15	-1.68471	-0.734465	7.51592e-05	-1.27694	-0.834637	0.000109786	-1.29602	-0.828085
78984507	rs28444683	8.75561e-15	-2.06688	0.536235	0.000111012	-1.92393	0.202379	0.000180052	-1.88328	0.25389
78984514	rs78000890	5.08285e-14	0.228122	-1.72407e-10	8.30561e-05	-2.01167	-1.72407e-10	0.00012345	-2.0068	-1.72407e-10
78985269	rs117370250	1.8379e-15	-1.98813	-1.10358	2.81551e-05	-1.9429	-1.15055	4.19863e-05	-1.9372	-1.14809
78985317	rs28661610	3.5071e-12	4.22098	0.241225	6.36192e-05	-2.04368	-0.234591	0.000101829	-2.0095	-0.189844
78985342	rs3825806	4.18569e-15	-1.12754	-1.14112	0.000100677	-0.650254	-1.16901	0.000154366	-0.615364	-1.16795
78985433	rs117042958	1.35517e-14	-2.50174e-10	-1.09382	0.000198336	-2.50174e-10	-1.14122	0.000293994	-2.50174e-10	-1.13908
78985641	rs12441736	1.67568e-14	-2.50174e-10	-0.88153	0.000219114	-2.50174e-10	-1.04159	0.000327095	-2.50174e-10	-1.03239
78986101	rs6495316	4.53307e-15	-1.42543	-0.763507	9.183e-05	-1.05116	-0.860084	0.000138033	-1.04137	-0.853781
78986563	rs78878951	1.70966e-14	-2.50174e-10	-0.861458	0.000222109	-2.50174e-10	-1.02801	0.000331717	-2.50174e-10	-1.01836
78986643	rs77832859	2.07548e-14	-2.50174e-10	-0.667556	0.000260577	-2.50174e-10	-0.868284	0.000389324	-2.50174e-10	-0.858225
78986758	rs8041651	1.53005e-14	-2.50174e-10	-0.972451	0.000203996	-2.50174e-10	-1.11308	0.000303593	-2.50174e-10	-1.10695
78986805	rs8041377	4.70552e-15	-1.39992	-0.751674	8.19749e-05	-1.17504	-0.84973	0.000124174	-1.15763	-0.843325
78987225	rs12593207	1.09262e-08	12.3831	0.123247	0.00296186	1.82429	-0.261902	0.00453177	1.8234	-0.227167
78987229	rs1878396	1.74308e-14	-2.50174e-10	-0.842097	0.000226113	-2.50174e-10	-1.01015	0.000337984	-2.50174e-10	-0.999638
78987686	rs62010552	9.34507e-13	2.88034	0.259348	6.82113e-05	-2.06328	-0.145294	0.000108732	-2.0359	-0.0978478
78987885	rs76074408	2.32542e-13	0.966564	0.782173	0.0037435	1.23877	0.557826	0.00509577	1.12458	0.588947
78988620	rs151118057	4.4693e-14	0.0994826	-1.72407e-10	0.000142682	-1.47056	-1.72407e-10	0.000223512	-1.41317	-1.72407e-10
78989225	rs146658341	8.82224e-15	-1.52306	-1.72407e-10	0.000112748	-1.70603	-1.72407e-10	0.000174436	-1.66108	-1.72407e-10
78989464	rs75299846	4.66735e-14	0.142841	-1.72407e-10	0.000153821	-1.3954	-1.72407e-10	0.000239365	-1.34465	-1.72407e-10
78989821	rs1114829	1.41578e-12	2.73302	0.822078	0.000137249	-2.05841	0.549017	0.000221508	-2.02578	0.603596
78989929	rs112392779	5.56356e-15	-1.9841	-1.72407e-10	7.7306e-05	-2.08341	-1.72407e-10	0.000114454	-2.08247	-1.72407e-10
78990300	rs8039600	2.53311e-12	2.55888	1.57799	0.000179482	-2.07293	0.831826	0.000292916	-2.05035	0.907602
78990735	rs148276639	7.19879e-15	-1.72642	-1.72407e-10	7.75847e-05	-2.07981	-1.72407e-10	0.000114346	-2.08341	-1.72407e-10
78990976	rs147253142	1.20005e-14	-1.21539	-1.72407e-10	0.000118122	-1.65947	-1.72407e-10	0.000174652	-1.65984	-1.72407e-10
78991292	rs7163236	2.92145e-12	2.76599	1.51351	0.000172815	-2.05929	0.78033	0.000283458	-2.02983	0.854261
78991620	rs36073954	5.95121e-15	-1.91674	-1.72407e-10	0.000104278	-1.78413	-1.72407e-10	0.000145322	-1.84368	-1.72407e-10
78991716	rs6495317	2.18525e-12	2.58634	1.40281	0.000155802	-2.06871	0.686114	0.000254565	-2.04134	0.758256
78992025	rs11072790	8.56358e-12	6.0287	-0.673763	0.00011253	-0.990932	-0.717028	0.000203152	-0.796331	-0.712353
78992116	rs7169223	1.01557e-14	-1.65454	0.272237	9.17684e-05	-1.95487	0.0429551	0.000147177	-1.92614	0.095143
78992137	rs6495318	3.05685e-12	2.90602	1.41878	0.000166849	-2.03154	0.717445	0.000276467	-1.98948	0.788934
78992473	rs115675615	1.28684e-14	-2.50174e-10	-1.14556	0.000198967	-2.50174e-10	-1.13805	0.000294325	-2.50174e-10	-1.13795
78992811	rs72625802	2.45257e-12	2.61597	1.48859	0.000167448	-2.0696	0.759088	0.000273186	-2.0451	0.832618
78993498	rs140758331	7.91502e-15	-1.63157	-1.72407e-10	0.000181867	-1.22791	-1.72407e-10	0.000254231	-1.28439	-1.72407e-10
78993600	rs2869552	4.67912e-13	2.43662	0.0113267	5.3914e-05	-2.08035	-0.363443	8.42427e-05	-2.06513	-0.323807
78993786	rs117079963	1.68032e-14	-2.50174e-10	-0.878767	0.000217215	-2.50174e-10	-1.0503	0.000324125	-2.50174e-10	-1.04151
78994066	rs7170552	2.64699e-12	2.70409	1.47676	0.000167267	-2.06061	0.749011	0.000274784	-2.02901	0.822352
78994094	rs7170563	2.67849e-12	2.70409	1.48859	0.000168961	-2.06061	0.759088	0.000277619	-2.02901	0.832618
78994202	rs188498155	4.14324e-14	-2.50174e-10	0.0237289	0.000649737	-2.50174e-10	0.0453849	0.000966429	-2.50174e-10	0.0509703
78994671	rs148118188	3.06143e-14	-2.50174e-10	-0.278867	0.000401067	-2.50174e-10	-0.437056	0.000601454	-2.50174e-10	-0.423288
78994933	rs12910627	1.42024e-11	6.5025	-0.641675	0.000140577	-0.799089	-0.686342	0.000258587	-0.585894	-0.681512
78995050	rs117740579	1.93705e-14	-2.50174e-10	-0.736582	0.000248847	-2.50174e-10	-0.914344	0.000370763	-2.50174e-10	-0.907074
78995488	rs12442575	1.58439e-13	2.41597	-1.05094	0.000438441	0.729225	-1.07718	0.000462158	0.384464	-1.07119
78995801	rs12324870	3.79067e-15	-1.41244	-0.955355	4.09211e-05	-1.68332	-1.03622	6.38115e-05	-1.64212	-1.02459
78996275	rs563158703	8.19762e-15	-1.59649	-1.72407e-10	0.000103389	-1.79269	-1.72407e-10	0.000144859	-1.84687	-1.72407e-10
78997076	rs11072791	6.24101e-12	6.17691	-1.13835	8.08496e-05	-0.884318	-1.15428	0.00014497	-0.692522	-1.15359
78997159	rs147045734	1.91956e-14	-2.50174e-10	-0.745653	0.000261724	-2.50174e-10	-0.863894	0.000390141	-2.50174e-10	-0.85613
78997562	rs1825089	7.47519e-15	-0.991541	-0.697204	0.000198226	-0.317615	-0.824161	0.000299947	-0.302724	-0.816309
78997922	rs12907178	5.33614e-12	4.30704	0.574882	0.000121874	-1.66055	0.0323542	0.00020629	-1.57998	0.0866214
78997973	rs79240244	1.64792e-14	-2.50174e-10	-0.898235	0.000219816	-2.50174e-10	-1.03839	0.000327864	-2.50174e-10	-1.03004
78998061	rs12907511	4.96139e-12	4.27397	0.535139	0.000116922	-1.66906	-0.000609364	0.00019761	-1.58926	0.0529186
78998747	rs80164146	1.64792e-14	-2.50174e-10	-0.898235	0.000219816	-2.50174e-10	-1.03839	0.000327864	-2.50174e-10	-1.03004
78999192	rs185913390	5.05216e-15	-2.08052	-1.72407e-10	8.30436e-05	-2.01182	-1.72407e-10	0.000121981	-2.01877	-1.72407e-10
78999458	rs139532585	1.27467e-14	-2.50174e-10	-1.15506	0.000196845	-2.50174e-10	-1.14877	0.000291189	-2.50174e-10	-1.14867
78999552	rs11633519	5.16448e-12	4.27397	0.575257	0.000121023	-1.66906	0.0338601	0.00020478	-1.58926	0.088562
78999553	rs190901152	1.26954e-14	-2.50174e-10	-1.15909	0.000194618	-2.50174e-10	-1.16015	0.000288156	-2.50174e-10	-1.15914
78999911	rs11072792	1.37576e-12	4.67989	-1.15346	8.24971e-05	-0.852695	-1.16573	0.000150546	-0.643094	-1.16528
78999999	rs4886581	1.7204e-14	-2.50174e-10	-0.855191	0.000225792	-2.50174e-10	-1.01157	0.000337035	-2.50174e-10	-1.00245
79001699	rs12899940	8.67289e-11	6.02986	1.64035	0.000326903	-1.56549	0.92397	0.000562195	-1.48816	0.997374
79001706	rs72745107	1.63973e-14	-0.903217	-1.72407e-10	0.000112305	-1.70997	-1.72407e-10	0.000179716	-1.63126	-1.72407e-10
79001959	rs1842561	9.22181e-15	-1.34714	-0.131629	0.000212184	-0.904468	-0.169263	0.000314979	-0.901719	-0.168414
79002345	rs117992188	2.34621e-14	-2.50174e-10	-0.54495	0.000315511	-2.50174e-10	-0.676991	0.000471409	-2.50174e-10	-0.666911
79002480	rs117759551	2.14531e-14	-2.50174e-10	-0.634468	0.000285343	-2.50174e-10	-0.777491	0.000426205	-2.50174e-10	-0.767718
79002662	rs12901241	9.57049e-15	-1.66211	0.220457	8.78663e-05	-1.95087	-0.00449918	0.00014095	-1.9209	0.0466706
79002755	rs12905273	9.78147e-15	-1.76343	0.343582	9.00433e-05	-2.03214	0.101248	0.000144285	-2.0071	0.156252
79002832	rs62010554	4.88892e-13	2.80851	-0.3167	4.34619e-05	-2.05571	-0.603586	6.80275e-05	-2.03089	-0.571834
79003292	rs35704045	8.73046e-15	-1.683	0.149482	7.9793e-05	-1.98122	-0.0705256	0.000127248	-1.95502	-0.0214847
79004642	rs11633170	7.04867e-11	6.15861	1.30423	0.000253626	-1.53247	0.637142	0.000434437	-1.45281	0.704227
79004643	rs12592823	3.79107e-09	12.4743	-1.02651	0.000683825	1.19167	-1.09515	0.00102556	1.19943	-1.08908
79004705	rs140635457	2.28e-14	-0.573573	-1.72407e-10	8.09001e-05	-2.03797	-1.72407e-10	0.000117691	-2.05457	-1.72407e-10
79004851	rs186165165	5.21049e-15	-2.04966	-1.72407e-10	0.000267136	-0.843426	-1.72407e-10	0.00040157	-0.827256	-1.72407e-10
79004968	rs35701817	6.94782e-15	-1.9649	0.20299	8.4753e-05	-1.97387	-0.0175685	0.000136263	-1.94005	0.0319967
79005504	rs11634543	1.71643e-11	6.48225	-0.431996	0.000141294	-0.763439	-0.716904	0.000262999	-0.550998	-0.699489
79005519	rs59150332	1.68272e-14	-2.50174e-10	-0.877335	0.000304696	-2.50174e-10	-0.711869	0.000450907	-2.50174e-10	-0.711376
79005524	rs11629824	5.09167e-11	5.88219	1.25542	0.000231512	-1.582	0.59545	0.000395718	-1.5037	0.661764
79005579	rs11634628	5.05677e-11	5.91223	1.2185	0.000221442	-1.59499	0.56397	0.000377107	-1.51981	0.629696
79005847	rs78422066	2.03513e-14	-2.50174e-10	-0.687189	0.000279882	-2.50174e-10	-0.796814	0.000417472	-2.50174e-10	-0.78842
79006442	rs11072793	4.39029e-11	5.83236	1.15704	0.000206386	-1.61465	0.513218	0.000350776	-1.54093	0.578439
79006582	rs11072794	3.52025e-11	5.87435	0.894189	0.000166087	-1.60435	0.285682	0.000280822	-1.52986	0.344945
79006825	rs76894428	1.60388e-14	-2.50174e-10	-0.925323	0.000215139	-2.50174e-10	-1.0599	0.000320627	-2.50174e-10	-1.05236
79007555	rs62010555	6.6764e-15	-1.94826	0.146502	8.17827e-05	-1.95784	-0.0692804	0.000131626	-1.92185	-0.0208257
79007561	rs2127900	2.39555e-14	0.0554707	-0.579608	0.000101446	-1.20373	-0.607927	0.000141075	-1.26605	-0.60729
79007678	rs181141278	1.68421e-14	-2.50174e-10	-0.876453	0.000225403	-2.50174e-10	-1.01329	0.000334638	-2.50174e-10	-1.00959
79007856	rs140368953	2.36247e-14	-2.50174e-10	-0.538043	0.000351007	-2.50174e-10	-0.570378	0.00051952	-2.50174e-10	-0.569733
79007950	rs11638490	1.48685e-11	6.51559	-0.608922	0.000124427	-0.753826	-0.853641	0.000229718	-0.545882	-0.839903
79008701	rs182896567	8.77473e-15	-1.52846	-1.72407e-10	0.000230663	-0.990225	-1.72407e-10	0.000347927	-0.970645	-1.72407e-10
79008966	rs72745113	5.07603e-15	-2.07581	-1.72407e-10	8.51357e-05	-1.98694	-1.72407e-10	0.000128934	-1.96334	-1.72407e-10
79010046	rs9888691	4.71502e-11	5.95443	1.10633	0.000203493	-1.58448	0.468929	0.000346483	-1.50852	0.53372
79010789	rs71407274	1.85464e-14	-0.780059	-1.72407e-10	0.000160089	-1.35545	-1.72407e-10	0.00024603	-1.31718	-1.72407e-10
79011073	rs4887078	3.48622e-11	5.91223	0.846592	0.000160916	-1.59499	0.244691	0.000272146	-1.51981	0.303508
79011209	rs78625331	1.58e-14	-2.50174e-10	-0.940326	0.000212914	-2.50174e-10	-1.07029	0.000317233	-2.50174e-10	-1.063
79011480	rs75027621	1.59154e-14	-2.50174e-10	-0.933047	0.000213949	-2.50174e-10	-1.06545	0.000318828	-2.50174e-10	-1.05798
79011488	rs138759397	1.7304e-14	-0.849395	-1.72407e-10	0.0001158	-1.67932	-1.72407e-10	0.000185862	-1.59763	-1.72407e-10
79012311	rs62010556	6.55137e-15	-1.92443	0.103772	8.04825e-05	-1.93481	-0.10833	0.000129796	-1.89595	-0.060731
79012418	rs58526289	6.58504e-15	-1.92443	0.108897	8.08601e-05	-1.93481	-0.103649	0.000130418	-1.89595	-0.0559473
79012476	rs34550457	6.62273e-15	-1.92443	0.114604	8.12827e-05	-1.93481	-0.0984365	0.000131115	-1.89595	-0.0506194
79012543	rs2086484	2.32016e-14	-0.0409829	-0.51513	0.00010159	-1.26527	-0.544968	0.000141599	-1.32534	-0.544296
79012702	rs112414080	2.18757e-14	-2.50174e-10	-0.614956	0.000272106	-2.50174e-10	-0.824992	0.000405483	-2.50174e-10	-0.817558
79014517	rs7497235	3.55488e-11	5.91223	0.866097	0.000162722	-1.59499	0.255852	0.000275225	-1.51981	0.314759
79015438	rs200098670	1.38252e-14	-2.50174e-10	-1.07385	0.000196671	-2.50174e-10	-1.14965	0.000292083	-2.50174e-10	-1.1456
79015562	rs560821321	1.80564e-14	-0.806833	-1.72407e-10	9.33025e-05	-1.89534	-1.72407e-10	0.000142577	-1.86276	-1.72407e-10
79017933	rs59671175	4.29753e-13	2.65404	-0.291163	4.40329e-05	-2.06728	-0.578962	6.86267e-05	-2.04739	-0.546567
79017950	rs151279413	1.31768e-14	-2.50174e-10	-1.12188	0.000203944	-2.50174e-10	-1.11334	0.000301646	-2.50174e-10	-1.11338
79018698	rs1808065	5.10717e-15	-0.929602	-1.14009	5.2753e-05	-1.32908	-1.13648	8.47785e-05	-1.25038	-1.13222
79019024	rs11629637	2.01091e-11	6.75842	-0.549826	0.00013767	-0.694141	-0.812184	0.000256308	-0.478803	-0.797456
79019086	rs11629639	4.23278e-11	5.99251	0.960352	0.000179681	-1.57492	0.334922	0.000304839	-1.49828	0.395421
79019544	rs12899628	6.36038e-15	-1.85025	-1.72407e-10	8.74043e-05	-1.96064	-1.72407e-10	0.000129065	-1.96232	-1.72407e-10
79019546	rs3829786	2.20872e-11	6.85224	-0.549826	0.000142914	-0.656758	-0.812184	0.000266808	-0.438652	-0.797456
79019578	rs899997	3.73501e-11	5.91223	0.915525	0.000169829	-1.59499	0.2986	0.000287313	-1.51981	0.357739
79019610	rs3813565	3.76388e-11	7.41234	-0.576886	0.000153444	-0.564884	-0.832964	0.000284773	-0.352349	-0.818595
79019990	rs3813564	1.63935e-14	-2.50174e-10	-0.90345	0.00021793	-2.50174e-10	-1.04701	0.000324947	-2.50174e-10	-1.03898
79020152	rs35583595	2.19481e-11	6.84593	-0.549826	0.000149177	-0.613866	-0.812184	0.000279046	-0.393806	-0.797456
79020278	rs34563625	1.99857e-11	6.75842	-0.555984	0.00013671	-0.694141	-0.819184	0.000254614	-0.478803	-0.804086
79020472	rs34422348	6.11583e-15	-1.89807	0.00861156	7.56971e-05	-1.90927	-0.195174	0.000122125	-1.86745	-0.150145
79020931	rs149353885	1.7583e-14	-0.833405	-1.72407e-10	0.00016643	-1.31661	-1.72407e-10	0.000214886	-1.45253	-1.72407e-10
79021037	rs2869554	2.07626e-11	6.8028	-0.562226	0.000138807	-0.676496	-0.821602	0.000258714	-0.459847	-0.807066
79021097	rs12901331	6.07552e-15	-1.90468	0.00861156	7.52133e-05	-1.91568	-0.195174	0.000121257	-1.87458	-0.150145
79021140	rs1814880	1.03652e-11	5.32635	0.219522	9.10786e-05	-1.75822	-0.16124	0.000148472	-1.70299	-0.119256
79021204	rs1814879	2.26406e-14	-0.159614	-0.420977	0.000102214	-1.35122	-0.452903	0.000146556	-1.38305	-0.452184
79021662	rs151331938	1.31098e-14	-2.50174e-10	-1.12697	0.000201359	-2.50174e-10	-1.12609	0.000298294	-2.50174e-10	-1.12456
79021908	rs1809412	3.23909e-11	5.8293	0.855994	0.000158299	-1.6154	0.2487	0.000267131	-1.54173	0.306837
79022122	rs60191003	1.64831e-14	-2.50174e-10	-0.897998	0.000218386	-2.50174e-10	-1.04492	0.000325707	-2.50174e-10	-1.03664
79022136	rs34225855	2.17506e-11	6.84311	-0.556042	0.000144701	-0.639607	-0.816909	0.000269814	-0.422627	-0.802277
79022322	rs74508956	1.65815e-14	-2.50174e-10	-0.892044	0.000219643	-2.50174e-10	-1.03918	0.00032758	-2.50174e-10	-1.0309
79023415	rs34067845	6.12398e-15	-1.9022	0.0140806	7.57701e-05	-1.91328	-0.190198	0.000122201	-1.87191	-0.145057
79023433	rs1825082	2.2409e-11	6.89686	-0.579982	0.000142206	-0.638875	-0.835035	0.000265709	-0.419458	-0.820776
79023467	rs1825083	2.13016e-11	6.85224	-0.586042	0.000139048	-0.656758	-0.839605	0.000259445	-0.438652	-0.825442
79023578	rs1825085	2.02739e-11	6.8028	-0.586042	0.000136331	-0.676496	-0.839605	0.000254004	-0.459847	-0.825442
79023730	rs11639049	2.46056e-11	6.99644	-0.586042	0.000147356	-0.59873	-0.839605	0.000276109	-0.376401	-0.825442
79023766	rs11639166	2.46056e-11	6.99644	-0.586042	0.000147356	-0.59873	-0.839605	0.000276109	-0.376401	-0.825442
79023901	rs150942581	2.41468e-14	-2.50174e-10	-0.516181	0.000385918	-2.50174e-10	-0.475557	0.000578012	-2.50174e-10	-0.463043
79024016	rs11639181	2.20073e-11	6.89686	-0.598068	0.000140283	-0.638875	-0.84865	0.000262041	-0.419458	-0.834679
79024214	rs11639375	2.32682e-11	6.94658	-0.592071	0.000143763	-0.618872	-0.844143	0.00026896	-0.397999	-0.830077
79024268	rs11639382	2.44324e-11	6.94658	-0.543248	0.000149658	-0.618872	-0.803959	0.000280226	-0.397999	-0.789043
79024350	rs11639347	2.55373e-11	6.99644	-0.548874	0.000152047	-0.59873	-0.808262	0.00028509	-0.376401	-0.793432
79024355	rs34099810	6.12833e-15	-1.88211	-0.00530027	7.59118e-05	-1.89379	-0.207825	0.000122642	-1.85028	-0.163086
79024720	rs114467287	2.08283e-14	-2.50174e-10	-0.664025	0.000280977	-2.50174e-10	-0.79291	0.000419498	-2.50174e-10	-0.783578
79024731	rs57342652	1.66753e-14	-2.50174e-10	-0.886405	0.000228956	-2.50174e-10	-0.997655	0.00034003	-2.50174e-10	-0.993605
79024766	rs11072797	2.15655e-15	-2.01249	-0.919339	3.38943e-05	-1.96222	-0.945721	4.96039e-05	-1.97325	-0.94532
79024784	rs9920207	3.39092e-15	-1.69268	-0.786559	8.17523e-05	-1.14633	-0.881157	0.00011057	-1.24016	-0.876828
79025369	rs150133100	1.34619e-14	-2.50174e-10	-1.10047	0.00021338	-2.50174e-10	-1.06811	0.000316474	-2.50174e-10	-1.0654
79025584	rs1994018	5.57606e-13	2.89955	-0.276234	4.6577e-05	-2.03584	-0.554241	7.37867e-05	-2.0025	-0.518961
79025834	rs375260508	1.48454e-14	-2.50174e-10	-1.00265	0.000233156	-2.50174e-10	-0.979474	0.000344866	-2.50174e-10	-0.97948
79026069	rs2415186	6.26876e-15	-1.86976	0.00500326	7.76473e-05	-1.88055	-0.198456	0.000125506	-1.83679	-0.153502
79026529	rs4887086	3.31102e-11	7.26724	-0.559977	0.000183579	-0.414867	-0.803669	0.000351978	-0.171723	-0.787347
79026541	rs4887087	2.96153e-11	7.18491	-0.589199	0.000179497	-0.517597	-0.723426	0.000335058	-0.290369	-0.717965
79026674	rs4886586	2.21922e-11	6.87327	-0.566107	0.000158223	-0.558755	-0.808422	0.000299464	-0.328437	-0.792205
79026723	rs4887088	1.62376e-14	-2.50174e-10	-0.913003	0.000218577	-2.50174e-10	-1.04404	0.00032623	-2.50174e-10	-1.03503
79026822	rs4886587	2.06003e-11	6.78716	-0.554433	0.00015105	-0.614208	-0.799364	0.000285483	-0.385507	-0.782948
79027242	rs77288847	1.6485e-14	-2.50174e-10	-0.897884	0.000220929	-2.50174e-10	-1.03334	0.000329859	-2.50174e-10	-1.02397
79027561	rs67775542	5.85902e-15	-1.90263	-0.0297238	7.20266e-05	-1.92413	-0.230017	0.000115907	-1.88406	-0.18579
79027814	rs11072799	3.51316e-11	5.86448	0.902046	0.000179906	-1.56395	0.325207	0.000307916	-1.48014	0.387333
79028120	rs1809414	3.51316e-11	5.86448	0.902046	0.000179906	-1.56395	0.325207	0.000307916	-1.48014	0.387333
79028176	rs140675399	2.75832e-14	-2.50174e-10	-0.383127	0.00040966	-2.50174e-10	-0.415856	0.000606388	-2.50174e-10	-0.415118
79028201	rs1809415	5.52471e-13	2.86127	-0.247203	4.78142e-05	-2.03991	-0.523947	7.56389e-05	-2.00851	-0.48816
79028672	rs34653907	5.96574e-15	-1.99042	0.0761134	7.06552e-05	-2.03451	-0.138857	0.000112505	-2.0091	-0.0905478
79029396	rs1383634	2.82151e-11	5.95036	0.596913	0.000166818	-1.57471	0.260431	0.000281491	-1.49793	0.315397
79029492	rs1825086	2.80025e-11	5.95036	0.589349	0.000165686	-1.57471	0.253625	0.000279546	-1.49793	0.308461
79029511	rs1383635	2.67999e-11	5.95147	0.544346	0.000161107	-1.55346	0.204342	0.000271927	-1.47499	0.257885
79029587	rs1904920	2.76374e-11	5.95036	0.576228	0.000165756	-1.57471	0.254044	0.000279535	-1.49793	0.308422
79029640	rs12906171	5.32383e-15	-1.89605	-0.132088	6.61843e-05	-1.91795	-0.320793	0.000106325	-1.87716	-0.278978
79029680	rs192629483	4.05518e-14	-2.50174e-10	0.00224465	0.000614954	-2.50174e-10	-0.00963574	0.000921248	-2.50174e-10	0.00309166
79029723	rs2219939	2.8543e-11	6.03006	0.528772	0.000158841	-1.55444	0.191161	0.000267761	-1.47621	0.243666
79029939	rs34552906	5.2352e-15	-1.9663	-0.0786289	6.5626e-05	-1.98535	-0.261858	0.000104179	-1.95817	-0.218358
79029943	rs35741852	4.90005e-15	-1.96113	-0.149956	6.17902e-05	-1.98061	-0.326832	9.79945e-05	-1.95283	-0.284895
79030049	rs12901228	2.59562e-11	5.99226	0.471571	0.000151021	-1.56409	0.150328	0.000254437	-1.48655	0.202962
79030197	rs140599089	1.45828e-14	-2.50174e-10	-1.02049	0.000234764	-2.50174e-10	-0.972601	0.0003464	-2.50174e-10	-0.975045
79030417	rs58717592	4.67601e-13	2.80529	-0.358011	4.3803e-05	-2.045	-0.606476	6.90368e-05	-2.0144	-0.573601
79030479	rs75150160	1.58532e-14	-2.50174e-10	-0.936966	0.000217003	-2.50174e-10	-1.05127	0.000323644	-2.50174e-10	-1.04299
79030526	rs11856441	9.03095e-12	5.16846	0.239615	9.7279e-05	-1.7573	-0.0962993	0.000159843	-1.69692	-0.0515256
79030543	rs142705205	1.69136e-14	-0.872218	-1.72407e-10	9.10179e-05	-1.92013	-1.72407e-10	0.000138795	-1.88964	-1.72407e-10
79030693	rs11853608	2.5816e-11	7.02598	-0.567565	0.000171431	-0.582584	-0.704419	0.000318571	-0.359949	-0.698844
79031290	rs12907207	3.05922e-11	6.12216	0.506003	0.000161726	-1.52651	0.181231	0.000273462	-1.44594	0.234471
79031329	rs12906977	3.11387e-11	6.10432	0.541553	0.000174561	-1.48208	0.213176	0.0002923	-1.41189	0.267035
79031357	rs12906847	2.83525e-11	6.03211	0.520028	0.000198431	-1.33457	0.19383	0.000326775	-1.28068	0.247314
79031473	rs12907432	2.73848e-11	5.99738	0.520028	0.000166761	-1.50845	0.19383	0.000279343	-1.43751	0.247314
79031485	rs12907536	3.00379e-11	6.06567	0.544207	0.000167368	-1.53642	0.225434	0.000283432	-1.45234	0.276669
79031576	rs111573053	1.60232e-14	-2.50174e-10	-0.926297	0.000218677	-2.50174e-10	-1.04359	0.000326224	-2.50174e-10	-1.03505
79031655	rs80100758	1.48089e-14	-2.50174e-10	-1.00511	0.000207419	-2.50174e-10	-1.09644	0.000308859	-2.50174e-10	-1.08975
79032199	rs189891223	5.02038e-15	-2.08683	-1.72407e-10	9.56852e-05	-1.87012	-1.72407e-10	0.000138512	-1.89168	-1.72407e-10
79032355	rs12913779	2.86461e-11	5.99997	0.562471	0.000164854	-1.55811	0.231991	0.000278406	-1.47977	0.28621
79032469	rs755998	2.74702e-11	5.95805	0.562471	0.000163103	-1.56879	0.231991	0.000275237	-1.49122	0.28621
79032550	rs117929688	1.50591e-14	-2.50174e-10	-0.98835	0.000216625	-2.50174e-10	-1.05302	0.00032214	-2.50174e-10	-1.04765
79032744	rs2017091	3.52561e-11	6.07992	0.690143	0.000188315	-1.53751	0.344449	0.000319231	-1.45771	0.400989
79032825	rs2005263	5.97835e-15	-2.03843	0.126236	7.51938e-05	-2.02319	-0.0879238	0.000119754	-1.99668	-0.0405165
79032887	rs564795960	5.07649e-15	-2.07571	-1.72407e-10	7.70885e-05	-2.08623	-1.72407e-10	0.000113952	-2.08686	-1.72407e-10
79032942	rs62012588	4.67691e-13	2.83343	-0.385956	4.55666e-05	-1.97522	-0.636791	7.2408e-05	-1.93468	-0.605645
79033009	rs111749499	6.27804e-14	-2.50174e-10	0.439307	0.000790259	-2.50174e-10	0.241177	0.00121382	-2.50174e-10	0.278892
79033018	rs2869571	4.97707e-13	2.79704	-0.287364	4.74452e-05	-2.02842	-0.543183	7.50664e-05	-1.99455	-0.50971
79033025	rs2005057	1.96334e-14	0.433412	-1.15651	7.18618e-05	-1.02238	-1.13406	0.00010269	-1.05435	-1.13657
79033072	rs113991567	1.59698e-14	0.180879	-1.11051	5.95812e-05	-1.25823	-1.08561	8.12907e-05	-1.33767	-1.08694
79033110	rs117670238	9.74521e-14	0.879026	-1.72407e-10	7.72847e-05	-2.08369	-1.72407e-10	0.000114306	-2.08376	-1.72407e-10
79033111	rs117154586	8.69256e-14	0.764717	-1.72407e-10	7.76827e-05	-2.07855	-1.72407e-10	0.00011489	-2.07866	-1.72407e-10
79033227	rs147925231	1.25874e-14	-2.50174e-10	-1.16764	0.000192241	-2.50174e-10	-1.17243	0.000284399	-2.50174e-10	-1.17226
79033228	rs117459298	2.86495e-14	-0.345198	-1.72407e-10	0.000145299	-1.45239	-1.72407e-10	0.000224985	-1.4066	-1.72407e-10
79033269	rs2017295	5.79751e-15	-2.00806	0.065158	7.60247e-05	-1.95645	-0.143676	0.000122967	-1.91323	-0.0974902
79033274	rs2017296	1.82047e-14	-0.369139	-0.429515	9.01902e-05	-1.468	-0.461258	0.000126735	-1.52	-0.460543
79033278	rs2017297	1.552e-11	5.47879	0.470764	0.000142678	-1.62954	0.158948	0.000238973	-1.55779	0.211499
79033445	rs78836635	1.49446e-14	-2.50174e-10	-0.995983	0.000208589	-2.50174e-10	-1.09082	0.000310682	-2.50174e-10	-1.08387
79033489	rs7176070	1.7292e-11	5.41091	0.64675	0.000144857	-1.59809	0.142654	0.000238259	-1.54906	0.199785
79033520	rs56354501	3.41085e-12	5.1506	-0.716217	8.84112e-05	-1.11526	-0.833923	0.000156077	-0.94311	-0.829179
79033534	rs12899201	1.47727e-11	5.45675	0.44345	0.000133739	-1.66067	0.125373	0.000220864	-1.60234	0.177243
79033925	rs12904489	1.82491e-11	5.57057	0.540968	0.000149988	-1.63328	0.21265	0.000248632	-1.57316	0.266498
79034124	rs8030335	1.83018e-11	5.57382	0.540604	0.000154258	-1.60515	0.21259	0.000258432	-1.53416	0.266158
79034151	rs114131019	6.70476e-15	-1.79752	-1.72407e-10	0.000143798	-1.46277	-1.72407e-10	0.000202726	-1.51078	-1.72407e-10
79034260	rs8030090	1.96236e-11	5.62235	0.561803	0.000155594	-1.61532	0.23139	0.000261084	-1.54339	0.285597
79034276	rs8031513	5.2851e-12	5.60048	-0.728167	9.97116e-05	-0.984696	-0.844206	0.000178557	-0.798195	-0.839534
79039051	rs191269970	5.92717e-15	-1.92079	-1.72407e-10	0.000102523	-1.80109	-1.72407e-10	0.000136588	-1.90567	-1.72407e-10
79039274	rs7178741	6.75956e-15	-0.726628	-1.06275	0.000119122	-0.523337	-1.12769	0.000178752	-0.5153	-1.12134
79040170	rs113732489	1.5291e-14	-2.50174e-10	-0.973073	0.000220952	-2.50174e-10	-1.03324	0.000328633	-2.50174e-10	-1.02769
79040317	rs56195905	5.24628e-12	5.58723	-0.722293	0.000104944	-0.938602	-0.839154	0.000188035	-0.751563	-0.834446
79040357	rs8024463	1.44745e-14	-2.50174e-10	-1.02795	0.000203557	-2.50174e-10	-1.11524	0.000302935	-2.50174e-10	-1.10912
79040479	rs78648100	1.48425e-14	-2.50174e-10	-1.00284	0.000206877	-2.50174e-10	-1.09906	0.000308119	-2.50174e-10	-1.09215
79040492	rs117329966	1.47973e-14	-2.50174e-10	-1.00589	0.000206463	-2.50174e-10	-1.10106	0.000307474	-2.50174e-10	-1.09425
79041128	rs12148817	2.48778e-11	5.7831	0.638298	0.000178922	-1.55298	0.308743	0.000301322	-1.47859	0.364128
79041141	rs143909767	2.45657e-14	-0.498984	-1.72407e-10	0.000130464	-1.56009	-1.72407e-10	0.000182124	-1.61795	-1.72407e-10
79041196	rs139886268	1.58281e-14	-2.50174e-10	-0.938547	0.000247373	-2.50174e-10	-0.920287	0.000366055	-2.50174e-10	-0.919854
79041498	rs144002962	7.12176e-15	-1.73718	-1.72407e-10	8.89293e-05	-1.94334	-1.72407e-10	0.00013555	-1.91329	-1.72407e-10
79042734	rs12905116	1.88555e-11	5.59924	0.544982	0.000262824	-1.08481	0.225106	0.000427172	-1.04427	0.278823
79042756	rs79265862	1.48883e-14	-2.50174e-10	-0.999762	0.000207297	-2.50174e-10	-1.09703	0.000308774	-2.50174e-10	-1.09003
79043370	rs3861181	3.92508e-14	-0.125201	0.0948372	6.33538e-05	-2.05732	-0.225127	9.58071e-05	-2.07506	-0.185244
79043393	rs3861180	2.19899e-12	5.078	-1.08258	0.000304655	0.409595	-1.1216	0.000414804	0.325803	-1.12063
79043580	rs4887091	2.64786e-11	5.75695	0.726804	0.000200732	-1.51744	0.388222	0.00033807	-1.4453	0.445913
79043675	rs4887092	3.47174e-11	6.02083	0.73383	0.00020769	-1.48973	0.394592	0.000352074	-1.4112	0.4524
79043706	rs143294586	5.4805e-15	-1.99914	-1.72407e-10	8.66213e-05	-1.96964	-1.72407e-10	0.000123989	-2.00244	-1.72407e-10
79043766	rs59414039	6.84913e-15	-2.04681	0.270601	8.66244e-05	-2.02482	0.055222	0.000138003	-2.00054	0.10518
79043801	rs12910831	2.75895e-11	5.91467	0.610187	0.000184449	-1.49649	0.282681	0.000312503	-1.41643	0.338406
79043864	rs4887094	1.55189e-14	-2.50174e-10	-0.958276	0.000223707	-2.50174e-10	-1.02084	0.000332801	-2.50174e-10	-1.01509
79043949	rs12909668	2.80383e-11	5.87298	0.66801	0.000192169	-1.50778	0.334969	0.00032566	-1.42846	0.391676
79044233	rs34019568	6.84913e-15	-2.04681	0.270601	8.66244e-05	-2.02482	0.055222	0.000138003	-2.00054	0.10518
79044330	rs11632672	2.94572e-11	5.91467	0.675691	0.000195706	-1.49649	0.34192	0.000331944	-1.41643	0.398757
79044865	rs2589373	2.18797e-12	5.03854	-1.04815	0.000306185	0.386326	-1.09332	0.000417125	0.302929	-1.09218
79045014	rs7182993	3.14294e-11	5.96483	0.69033	0.000220629	-1.38987	0.355175	0.000378283	-1.29925	0.412257
79045030	rs7182694	3.04796e-11	5.92719	0.697285	0.000219584	-1.40092	0.361474	0.000376273	-1.311	0.418673
79045054	rs7182567	2.90315e-11	5.88547	0.69033	0.000215566	-1.41309	0.355175	0.000369057	-1.32394	0.412257
79045735	rs184970993	3.60588e-14	-2.50174e-10	-0.115183	0.00054986	-2.50174e-10	-0.12152	0.000816108	-2.50174e-10	-0.118091
79045816	rs189305722	1.12632e-13	1.02379	-1.72407e-10	0.000508609	-0.199503	-1.72407e-10	0.000809585	-0.126115	-1.72407e-10
79045857	rs11072800	3.19654e-11	5.95228	0.719791	0.00020578	-1.48624	0.381865	0.000349524	-1.40551	0.439439
79045868	rs138833245	4.6335e-13	2.43815	-1.72407e-10	0.000666103	0.0702612	-1.72407e-10	0.000925922	0.00815247	-1.72407e-10
79045871	rs149372736	4.56915e-13	2.42416	-1.72407e-10	0.000659704	0.0606076	-1.72407e-10	0.000917155	-0.001361	-1.72407e-10
79045985	rs2291196	3.75333e-14	-0.0632547	-0.0118528	5.71466e-05	-2.06856	-0.317008	8.67429e-05	-2.08196	-0.277728
79046164	rs150715412	1.87353e-14	-2.50174e-10	-0.769927	0.000301127	-2.50174e-10	-0.723651	0.000446829	-2.50174e-10	-0.720461
79046329	rs147154214	7.02975e-14	0.552402	-1.72407e-10	9.95988e-05	-1.83003	-1.72407e-10	0.000142295	-1.86474	-1.72407e-10
79046491	rs1964562	6.84517e-15	-2.04315	0.266355	8.6054e-05	-2.02751	0.0513062	0.000137105	-2.00307	0.101185
79046693	rs2622821	3.05084e-11	5.91467	0.710753	0.00020202	-1.49649	0.373675	0.000342855	-1.41643	0.431099
79046989	rs12906835	2.52563e-11	5.91049	0.526002	0.000173163	-1.48367	0.206719	0.000290115	-1.41334	0.260984
79047285	rs3743068	2.4383e-14	0.159917	-0.666366	3.88777e-05	-2.08615	-0.684607	5.84028e-05	-2.0852	-0.670075
79047435	rs12439049	3.60891e-14	-0.00499028	-0.109354	5.22949e-05	-2.08129	-0.392995	7.97172e-05	-2.0869	-0.357253
79047567	rs374283193	1.35588e-14	-2.50174e-10	-1.0933	0.000206712	-2.50174e-10	-1.09986	0.000306214	-2.50174e-10	-1.09835
79048551	rs2929154	5.99631e-15	-2.07976	0.170574	7.49417e-05	-2.0753	-0.0391761	0.000117684	-2.06352	0.00888406
79048569	rs3743065	6.6712e-14	0.326442	0.173609	7.308e-05	-2.08632	-0.0533062	0.000114147	-2.07789	-0.00726264
79049237	rs8024939	7.1757e-14	0.347977	0.224973	7.66238e-05	-2.08585	-0.00642805	0.000119904	-2.0765	0.0405602
79049413	rs59934757	3.98438e-14	-0.0168475	0.00147945	5.70777e-05	-2.0807	-0.306075	8.72777e-05	-2.0868	-0.266742
79049464	rs59888683	3.87804e-14	-0.00499028	-0.0374303	5.5171e-05	-2.08129	-0.339456	8.43403e-05	-2.0869	-0.300879
79049766	rs55834964	2.96063e-12	5.01059	-0.717765	9.0304e-05	-1.09036	-0.83764	0.000158412	-0.925363	-0.832077
79049930	rs117829039	2.4404e-14	-0.505586	-1.72407e-10	7.99839e-05	-2.04936	-1.72407e-10	0.000116621	-2.06371	-1.72407e-10
79050267	rs147416656	1.55176e-14	-2.50174e-10	-0.958362	0.000241191	-2.50174e-10	-0.945593	0.000358968	-2.50174e-10	-0.939404
79050434	rs7170423	1.60509e-14	-2.50174e-10	-0.924571	0.000230615	-2.50174e-10	-0.990436	0.000341698	-2.50174e-10	-0.98871
79050573	rs2306469	4.15165e-14	-0.442799	0.468556	7.79689e-05	-2.07863	0.00375333	0.000120893	-2.08697	0.0592329
79050575	rs2306468	3.8654e-14	-0.531922	0.486237	7.97647e-05	-2.07083	0.0187297	0.000123064	-2.08449	0.0745574
79050576	rs2306467	3.64915e-14	-0.517479	0.414223	7.49429e-05	-2.07228	-0.042176	0.000115561	-2.08507	0.0122224
79050644	rs2306466	1.51358e-14	-2.50174e-10	-0.983271	0.000208802	-2.50174e-10	-1.0898	0.00031113	-2.50174e-10	-1.08243
79051264	rs7176492	8.81578e-14	0.326442	0.452352	9.38602e-05	-2.08632	0.196945	0.000147198	-2.07789	0.247032
79051385	rs80304363	1.49053e-14	-2.50174e-10	-0.998618	0.000206738	-2.50174e-10	-1.09973	0.000307929	-2.50174e-10	-1.09277
79051400	rs78506389	1.49053e-14	-2.50174e-10	-0.998618	0.000206738	-2.50174e-10	-1.09973	0.000307929	-2.50174e-10	-1.09277
79051453	rs7177143	9.45093e-14	0.246996	0.601367	0.000107549	-2.08725	0.334016	0.000168502	-2.08222	0.386528
79051705	rs112238647	5.31523e-15	-2.02976	-1.72407e-10	0.000109787	-1.73264	-1.72407e-10	0.000146444	-1.836	-1.72407e-10
79051716	rs184659738	5.65648e-15	-1.96753	-1.72407e-10	0.000117486	-1.66486	-1.72407e-10	0.000184424	-1.6054	-1.72407e-10
79051721	rs1045130	5.43602e-15	-2.07549	0.0682049	6.68588e-05	-2.07343	-0.155166	0.000104909	-2.06037	-0.109174
79051759	rs12286	3.81984e-12	5.31996	-0.772334	0.000100426	-0.951521	-0.870243	0.000176736	-0.781771	-0.866207
79052079	rs76701763	1.61131e-14	-2.50174e-10	-0.9207	0.000219105	-2.50174e-10	-1.04163	0.000327151	-2.50174e-10	-1.03222
79052135	rs12438734	1.07674e-12	4.4538	-1.17244	7.25717e-05	-0.974512	-1.1721	0.000111793	-0.934095	-1.17189
79052227	rs12438758	3.08377e-13	1.66515	0.365834	8.37236e-05	-2.02271	0.0190467	0.00013219	-1.99733	0.0589349
79052277	rs7182642	4.37529e-12	5.28281	-0.599422	0.000127262	-0.844835	-0.740098	0.000222519	-0.683215	-0.73441
79052480	rs533797420	1.33154e-14	-2.50174e-10	-1.11142	0.000202174	-2.50174e-10	-1.12206	0.00029903	-2.50174e-10	-1.12209
79052510	rs145339333	2.80695e-14	-2.50174e-10	-0.365652	0.000439691	-2.50174e-10	-0.34511	0.000651251	-2.50174e-10	-0.343743
79052511	rs555973978	5.90812e-15	-1.92401	-1.72407e-10	0.000115498	-1.68193	-1.72407e-10	0.000176895	-1.64708	-1.72407e-10
79052516	rs142667496	5.85017e-15	-1.93386	-1.72407e-10	7.84213e-05	-2.06909	-1.72407e-10	0.000115685	-2.07177	-1.72407e-10
79052526	rs80126792	4.2085e-15	-1.10119	-1.16204	3.64777e-05	-1.67554	-1.15894	5.29059e-05	-1.69509	-1.15903
79052556	rs146904576	6.98133e-15	-1.7571	-1.72407e-10	9.93114e-05	-1.83292	-1.72407e-10	0.000153664	-1.78787	-1.72407e-10
79052580	rs12906653	3.90092e-12	5.27508	-0.70645	0.000113137	-0.868486	-0.834097	0.000200524	-0.6922	-0.829502
79052755	rs2869868	1.38372e-11	4.95059	0.884189	0.000261921	-1.51053	0.647387	0.000423796	-1.47376	0.700376
79052972	rs34115022	7.55268e-15	-2.06608	0.387645	9.63659e-05	-2.05643	0.193403	0.000153052	-2.03688	0.245025
79053014	rs2002854	1.04923e-11	4.83777	0.720298	0.000155148	-1.55196	0.16515	0.000249261	-1.52599	0.221853
79053284	rs4887096	2.00162e-12	4.50497	-0.603589	0.000101973	-1.06079	-0.745687	0.000171901	-0.935191	-0.740529
79053395	rs2010752	1.83404e-13	2.65514	-1.14379	0.000108446	-0.582678	-1.16225	0.000155027	-0.617661	-1.16138
79053814	rs1809419	2.65757e-12	4.78652	-0.601689	0.000116758	-0.927034	-0.744042	0.000200824	-0.781338	-0.738873
79054011	rs12916326	2.02992e-12	4.51262	-0.597199	0.000106525	-1.02265	-0.74015	0.000180207	-0.893574	-0.734958
79054129	rs12916648	2.72575e-12	4.82507	-0.614903	0.000117884	-0.911167	-0.750317	0.000203078	-0.764507	-0.74454
79054195	rs112745574	5.0841e-15	-2.07422	-1.72407e-10	9.83451e-05	-1.8427	-1.72407e-10	0.000139677	-1.88331	-1.72407e-10
79054773	rs78995047	1.51788e-14	-2.50174e-10	-0.980438	0.000216513	-2.50174e-10	-1.05353	0.000321308	-2.50174e-10	-1.05024
79054900	rs7495616	5.76651e-12	4.87807	0.0814211	0.00010947	-1.48122	-0.254317	0.000173001	-1.45677	-0.21257
79055009	rs149889628	1.5047e-14	-2.50174e-10	-0.989154	0.000215038	-2.50174e-10	-1.06037	0.000319087	-2.50174e-10	-1.05717
79055217	rs145429757	1.54672e-14	-2.50174e-10	-0.961616	0.000210473	-2.50174e-10	-1.08183	0.000313465	-2.50174e-10	-1.07495
79055278	rs3934898	5.24173e-15	-2.07231	0.0286291	6.88571e-05	-2.06637	-0.132776	0.000108299	-2.0476	-0.0901394
79055358	rs78874784	7.43369e-14	-2.50174e-10	0.608273	0.00124996	-2.50174e-10	0.699685	0.00192502	-2.50174e-10	0.740056
79055513	rs78073665	1.5032e-14	-2.50174e-10	-0.990156	0.000206462	-2.50174e-10	-1.10106	0.000307273	-2.50174e-10	-1.0949
79056544	rs3736119	1.25886e-14	-2.50174e-10	-1.16754	0.000198806	-2.50174e-10	-1.13885	0.000294212	-2.50174e-10	-1.13834
79056769	rs1809420	1.35355e-12	4.17221	-0.662059	7.99654e-05	-1.25837	-0.791215	0.00013452	-1.1352	-0.785724
79056815	rs11633351	1.41015e-12	4.21318	-0.662059	8.37908e-05	-1.21165	-0.791215	0.000141522	-1.08446	-0.785724
79057093	rs6495267	1.3133e-12	4.13575	-0.655784	8.18617e-05	-1.24036	-0.785789	0.000137989	-1.11521	-0.780259
79057182	rs146703613	4.50428e-13	2.40986	-1.72407e-10	0.000853884	0.318612	-1.72407e-10	0.00132918	0.369679	-1.72407e-10
79057362	rs76106349	1.3757e-14	-2.50174e-10	-1.07878	0.000196687	-2.50174e-10	-1.14957	0.000291963	-2.50174e-10	-1.14601
79057455	rs117541407	8.59214e-14	1.29398	-0.540877	8.87406e-05	-1.46352	-0.48195	0.000127605	-1.50222	-0.471483
79057723	rs4243085	1.81817e-11	6.09964	0.00819787	0.000141029	-1.1654	-0.316816	0.000214208	-1.17919	-0.2765
79057902	rs76539511	1.35391e-14	-2.50174e-10	-1.09475	0.0001951	-2.50174e-10	-1.15767	0.000289422	-2.50174e-10	-1.15475
79057934	rs191980564	1.48343e-14	-2.50174e-10	-1.00339	0.000205064	-2.50174e-10	-1.10786	0.000305125	-2.50174e-10	-1.10192
79058213	rs201951140	2.05663e-14	-2.50174e-10	-0.676679	0.000268354	-2.50174e-10	-0.838876	0.000401351	-2.50174e-10	-0.827803
79058541	rs139364869	2.17449e-14	-2.50174e-10	-0.620957	0.000279563	-2.50174e-10	-0.797956	0.000416117	-2.50174e-10	-0.791672
79058557	rs138153390	2.16065e-14	-2.50174e-10	-0.627342	0.000346738	-2.50174e-10	-0.582615	0.000518457	-2.50174e-10	-0.57178
79058951	rs28699256	9.11147e-14	1.48805	-0.676265	4.99286e-05	-1.83006	-0.690533	7.94991e-05	-1.75539	-0.691504
79058974	rs146662463	1.2526e-14	-2.50174e-10	-1.17253	0.000193594	-2.50174e-10	-1.16542	0.000286357	-2.50174e-10	-1.1654
79058980	rs140478676	1.50763e-14	-2.50174e-10	-0.987213	0.000238839	-2.50174e-10	-0.955392	0.000356049	-2.50174e-10	-0.94757
79059013	rs139248514	1.61359e-14	-2.50174e-10	-0.919287	0.000275204	-2.50174e-10	-0.813672	0.000408109	-2.50174e-10	-0.811103
79059449	rs1810165	6.35062e-13	3.91614	-1.16275	5.65534e-05	-1.24796	-1.14804	9.47777e-05	-1.12018	-1.15092
79059691	rs2904223	6.94023e-13	4.01298	-1.17081	5.77614e-05	-1.21151	-1.16335	9.71783e-05	-1.08108	-1.16501
79060760	rs57051574	1.40485e-14	-2.50174e-10	-1.05782	0.000198665	-2.50174e-10	-1.13956	0.0002951	-2.50174e-10	-1.13532
79061002	rs8043119	1.51037e-12	4.21318	-0.593404	8.89393e-05	-1.21165	-0.731584	0.00015028	-1.08446	-0.72568
79061214	rs59709310	7.04266e-15	-2.0583	0.309946	8.85354e-05	-2.06459	0.116811	0.000135487	-2.08058	0.166816
79061362	rs146379851	1.48732e-14	-2.50174e-10	-1.00078	0.000214525	-2.50174e-10	-1.06276	0.000318277	-2.50174e-10	-1.05972
79062102	rs1807007	1.45345e-12	4.17236	-0.591005	8.77835e-05	-1.22682	-0.729489	0.00014817	-1.1007	-0.723572
79062340	rs1807006	1.50712e-12	4.21318	-0.595559	8.87723e-05	-1.21165	-0.733464	0.000149996	-1.08446	-0.727572
79062454	rs111775124	1.23148e-14	-1.96181	0.772274	0.000153637	-1.94167	0.545079	0.000230678	-1.98776	0.606145
79063045	rs138238026	1.40138e-14	-2.50174e-10	-1.06029	0.000198403	-2.50174e-10	-1.14088	0.000294686	-2.50174e-10	-1.13673
79063128	rs79509003	1.39796e-14	-2.50174e-10	-1.06274	0.000198146	-2.50174e-10	-1.14218	0.00029428	-2.50174e-10	-1.1381
79063474	rs1809409	1.53173e-12	4.21318	-0.579363	9.00367e-05	-1.21165	-0.719321	0.000152146	-1.08446	-0.713335
79064080	rs11635931	1.5426e-12	4.21318	-0.572287	9.05956e-05	-1.21165	-0.713133	0.000153097	-1.08446	-0.707107
79064143	rs11635870	1.54601e-12	4.21318	-0.570082	9.07705e-05	-1.21165	-0.711204	0.000153395	-1.08446	-0.705165
79064170	rs3784323	1.47228e-14	-2.50174e-10	-1.01094	0.000212796	-2.50174e-10	-1.07085	0.000315676	-2.50174e-10	-1.06792
79064306	rs3784321	1.47832e-14	-2.50174e-10	-1.00684	0.00021349	-2.50174e-10	-1.06759	0.00031672	-2.50174e-10	-1.06462
79064360	rs2869876	9.06941e-13	2.80629	0.303448	0.000124335	-1.57096	-0.0372413	0.000192918	-1.56718	0.00680879
79064533	rs151036032	1.47065e-14	-2.50174e-10	-1.01204	0.000212609	-2.50174e-10	-1.07173	0.000315395	-2.50174e-10	-1.06881
79064667	rs7174367	1.39687e-12	4.09519	-0.553534	8.81635e-05	-1.25528	-0.696709	0.000148542	-1.1312	-0.690576
79064758	rs58692708	1.35595e-14	-2.50174e-10	-1.09325	0.000195427	-2.50174e-10	-1.15599	0.000289972	-2.50174e-10	-1.15285
79064759	rs57945790	1.34778e-14	-2.50174e-10	-1.09929	0.000194901	-2.50174e-10	-1.15869	0.000289117	-2.50174e-10	-1.1558
79065171	rs3743063	3.42854e-13	3.27286	-1.13589	4.26825e-05	-1.51112	-1.16628	6.99999e-05	-1.40945	-1.16469
79065314	rs3743062	1.3475e-14	-2.50174e-10	-1.0995	0.000199199	-2.50174e-10	-1.13688	0.000295176	-2.50174e-10	-1.13506
79065887	rs200008556	1.50867e-14	-2.50174e-10	-0.98652	0.000217912	-2.50174e-10	-1.04709	0.000323267	-2.50174e-10	-1.04416
79066581	rs74405922	1.3665e-14	-2.50174e-10	-1.0855	0.000195911	-2.50174e-10	-1.15352	0.000290722	-2.50174e-10	-1.15027
79066653	rs57708073	2.21919e-11	6.13901	0.168141	0.000265708	-0.660425	-0.188361	0.000401022	-0.683634	-0.144987
79066932	rs12900168	2.90791e-12	4.40366	-0.128809	0.000457824	-0.128512	-0.176186	0.000800762	0.0391947	-0.176268
79067055	rs2277549	1.42638e-13	2.36076	-1.10079	0.000108627	-0.66966	-1.0736	0.000184972	-0.52743	-1.07501
79067385	rs35934157	2.39924e-12	4.33676	-0.254184	0.00017958	-0.809936	-0.430624	0.000306967	-0.672927	-0.422972
79067452	rs139648962	9.73826e-14	0.878313	-1.72407e-10	8.12456e-05	-2.03371	-1.72407e-10	0.0001198	-2.03681	-1.72407e-10
79067495	rs4887102	2.35727e-12	4.30473	-0.23981	0.000174761	-0.850068	-0.417699	0.000297658	-0.716713	-0.40998
79067660	rs7171347	7.5595e-15	-2.05652	0.378992	9.41692e-05	-2.06616	0.18007	0.000144402	-2.08181	0.231778
79067669	rs7171045	8.57694e-15	-2.0095	0.458241	0.000104769	-2.03355	0.254131	0.000159189	-2.05977	0.307222
79067866	rs78632183	2.68644e-15	-2.00648	-0.705637	4.07719e-05	-2.02619	-0.697005	5.95607e-05	-2.05438	-0.681264
79067922	rs7171578	2.83503e-12	4.4558	-0.206325	0.000197766	-0.756552	-0.387546	0.000339061	-0.616781	-0.379676
79067951	rs7171916	1.0723e-12	4.37812	-1.10089	0.000100194	-0.746222	-1.07785	0.000169678	-0.609531	-1.0792
79067958	rs191392179	1.83336e-13	1.51098	-1.72407e-10	0.00143396	0.837009	-1.72407e-10	0.00164585	0.583374	-1.72407e-10
79068203	rs12438645	1.911e-11	5.97244	0.185193	0.000260392	-0.694894	-0.174099	0.000392627	-0.718972	-0.130806
79068219	rs149305049	5.15875e-15	-2.05964	-1.72407e-10	7.74982e-05	-2.08093	-1.72407e-10	0.000115033	-2.07742	-1.72407e-10
79068328	rs12906691	2.39143e-12	4.29597	-0.216661	0.000182406	-0.828088	-0.39686	0.000311554	-0.69203	-0.389037
79068649	rs59275951	1.40539e-14	-2.50174e-10	-1.05743	0.00020528	-2.50174e-10	-1.10681	0.000304294	-2.50174e-10	-1.10464
79068716	rs4887105	1.32573e-14	-2.50174e-10	-1.11579	0.000193493	-2.50174e-10	-1.16594	0.000286751	-2.50174e-10	-1.16402
79069121	rs11854507	1.05609e-12	4.3454	-1.08341	9.72164e-05	-0.79634	-1.0579	0.000164679	-0.659249	-1.05939
79069187	rs145673455	5.93864e-15	-1.91885	-1.72407e-10	9.15559e-05	-1.91423	-1.72407e-10	0.000129197	-1.9613	-1.72407e-10
79069222	rs111354672	1.34513e-14	-2.50174e-10	-1.10126	0.000198846	-2.50174e-10	-1.13865	0.000294579	-2.50174e-10	-1.13709
79069477	rs113034332	1.40111e-14	-2.50174e-10	-1.06048	0.000204809	-2.50174e-10	-1.10911	0.000303584	-2.50174e-10	-1.10698
79069734	rs7161774	9.75219e-13	4.25951	-1.07718	0.000101912	-0.756222	-1.05085	0.00017034	-0.632459	-1.05238
79070000	rs62012628	2.51421e-12	4.02281	0.10657	0.000203364	-1.02463	-0.0915519	0.000320334	-1.01071	-0.042561
79070159	rs61671687	1.42741e-14	-2.50174e-10	-1.04189	0.000208902	-2.50174e-10	-1.08932	0.00030931	-2.50174e-10	-1.0883
79070171	rs28722937	1.81258e-15	-2.07349	-1.03209	2.55615e-05	-2.08037	-1.10973	3.89185e-05	-2.05692	-1.10424
79070182	rs12907535	5.48283e-15	-1.08728	-0.911429	5.00538e-05	-1.69521	-0.822877	8.12253e-05	-1.61792	-0.807495
79070190	rs142351001	1.2529e-14	-2.50174e-10	-1.17229	0.000195094	-2.50174e-10	-1.1577	0.000287875	-2.50174e-10	-1.16011
79070193	rs150840955	1.25442e-14	-2.50174e-10	-1.17108	0.00019414	-2.50174e-10	-1.1626	0.000286598	-2.50174e-10	-1.16456
79070226	rs76283091	1.36953e-14	-2.50174e-10	-1.08328	0.000196478	-2.50174e-10	-1.15063	0.000291595	-2.50174e-10	-1.14727
79070257	rs28700877	1.3782e-14	-2.50174e-10	-1.07697	0.000197019	-2.50174e-10	-1.14788	0.000292448	-2.50174e-10	-1.14435
79070351	rs62012629	3.97695e-11	6.41976	0.470762	0.000652748	-0.285945	0.335952	0.0010295	-0.278235	0.392425
79070438	rs12907764	6.91692e-13	3.89458	-1.05577	0.000144138	-0.495632	-0.964778	0.000243803	-0.362109	-0.96417
79071007	rs141851998	8.67799e-15	-1.53954	-1.72407e-10	8.4313e-05	-1.99665	-1.72407e-10	0.000126135	-1.98528	-1.72407e-10
79071095	rs12913260	1.36693e-12	3.44914	0.0708501	0.00021909	-0.905137	-0.136566	0.000364061	-0.795395	-0.129921
79071384	rs1077190	1.21832e-13	1.16939	-0.0670904	0.000110356	-1.47502	-0.252449	0.00017295	-1.46044	-0.209195
79071399	rs2004039	9.2072e-15	-1.9927	0.51235	0.000105764	-2.07598	0.306007	0.000163625	-2.08458	0.359522
79071406	rs2004038	4.72832e-13	3.51829	-1.05988	0.000106716	-0.790558	-0.970456	0.000176255	-0.680866	-0.969838
79071442	rs1077187	1.36533e-14	-2.50174e-10	-1.08636	0.000196105	-2.50174e-10	-1.15254	0.000290999	-2.50174e-10	-1.14932
79071598	rs4886982	7.2004e-15	-2.02532	0.299125	8.59426e-05	-2.08422	0.106721	0.000133209	-2.08725	0.156532
79071961	rs59697303	2.03372e-11	5.79905	0.42082	0.000369209	-0.694597	0.174775	0.000563112	-0.721455	0.232296
79072100	rs112321636	4.93532e-13	3.55728	-1.05603	0.000109301	-0.771768	-0.965306	0.000180667	-0.661301	-0.96468
79072155	rs186846371	1.34925e-14	-2.50174e-10	-1.0982	0.000199296	-2.50174e-10	-1.13639	0.000295162	-2.50174e-10	-1.13511
79073125	rs147259397	1.34463e-14	-2.50174e-10	-1.10163	0.000198791	-2.50174e-10	-1.13893	0.000294399	-2.50174e-10	-1.1377
79073454	rs61226407	5.14284e-13	3.59642	-1.05398	0.000111695	-0.752841	-0.962569	0.000184768	-0.641598	-0.961939
79073495	rs150930509	1.35801e-14	-2.50174e-10	-1.09173	0.000195606	-2.50174e-10	-1.15508	0.0002902	-2.50174e-10	-1.15207
79073756	rs1021069	1.97721e-15	-1.86179	-1.15686	3.12196e-05	-1.82297	-1.16716	4.46665e-05	-1.85747	-1.16594
79073833	rs2921120	1.25832e-14	-2.50174e-10	-1.16797	0.00019288	-2.50174e-10	-1.16912	0.000285421	-2.50174e-10	-1.16867
79074000	rs35474770	5.23593e-13	3.59642	-1.03604	0.000114402	-0.752841	-0.938622	0.00018922	-0.641598	-0.938128
79074221	rs138297947	1.77052e-14	-2.50174e-10	-0.826478	0.000246783	-2.50174e-10	-0.922672	0.000370607	-2.50174e-10	-0.907496
79074253	rs36061084	3.73065e-13	3.24992	-1.0285	0.000111127	-0.784189	-0.936323	0.000183573	-0.674453	-0.935572
79074294	rs4887109	1.27881e-12	3.46206	-0.00870718	0.000217952	-0.837839	-0.20907	0.000361426	-0.729918	-0.202662
79074380	rs4886589	5.17974e-13	3.59642	-1.04683	0.000112361	-0.752841	-0.956625	0.000185879	-0.641598	-0.955943
79074506	rs4886590	1.35779e-12	3.52336	-0.0100818	0.000214441	-0.852826	-0.210321	0.000357087	-0.740741	-0.203917
79074518	rs4886591	3.71599e-13	3.28719	-1.06971	6.8221e-05	-1.22104	-0.987394	0.00011084	-1.12763	-0.986927
79074562	rs2046144	8.11421e-15	-2.04636	0.439639	9.99531e-05	-2.06595	0.239472	0.000155863	-2.06414	0.290477
79075035	rs1976008	2.21092e-14	-0.604339	-1.72407e-10	0.000173247	-1.27646	-1.72407e-10	0.000261279	-1.25705	-1.72407e-10
79075085	rs142352737	3.35837e-14	-2.50174e-10	-0.186294	0.000564158	-2.50174e-10	-0.0958491	0.000861588	-2.50174e-10	-0.0638603
79075405	rs118099388	6.77323e-15	-1.78736	-1.72407e-10	7.72587e-05	-2.08402	-1.72407e-10	0.000115146	-2.07644	-1.72407e-10
79075746	rs12050525	2.99175e-13	2.85387	-0.853177	8.70712e-05	-1.20025	-0.76421	0.000143895	-1.09583	-0.757726
79075754	rs12440925	1.47814e-13	1.27747	0.0181519	9.16005e-05	-1.71677	-0.196972	0.000141986	-1.71628	-0.150629
79076704	rs2904220	2.84705e-13	2.81746	-0.866344	8.44731e-05	-1.21563	-0.779117	0.000139462	-1.1121	-0.772751
79076885	rs2869862	6.08915e-12	5.09125	-0.0773166	0.000183779	-0.91826	-0.29919	0.000280933	-0.929478	-0.255044
79077114	rs1825087	2.85331e-13	2.81746	-0.864147	8.46837e-05	-1.21563	-0.776627	0.000139812	-1.1121	-0.770241
79077373	rs4887110	1.39486e-14	-2.50174e-10	-1.06496	0.000197451	-2.50174e-10	-1.14569	0.000293132	-2.50174e-10	-1.14201
79077666	rs10851911	2.53803e-15	-2.03067	-0.738273	3.33401e-05	-2.00614	-0.918285	5.00905e-05	-2.01089	-0.897918
79078921	rs77338180	7.84402e-14	1.80075	-1.13875	8.30281e-05	-0.895497	-1.11651	0.000120309	-0.914664	-1.11791
79079074	rs11072806	3.41998e-13	3.00435	-0.869876	9.11241e-05	-1.13584	-0.783121	0.000151116	-1.0278	-0.776788
79079512	rs12899147	3.55186e-13	3.0458	-0.87349	9.05664e-05	-1.13688	-0.788219	0.000150431	-1.027	-0.78213
79079665	rs28419124	1.25268e-14	-2.50174e-10	-1.17247	0.000194871	-2.50174e-10	-1.15884	0.000288492	-2.50174e-10	-1.15797
79079722	rs117336260	1.25421e-14	-2.50174e-10	-1.17124	0.000197359	-2.50174e-10	-1.14616	0.000292273	-2.50174e-10	-1.14495
79079749	rs78690169	1.371e-14	-2.50174e-10	-1.08221	0.00019583	-2.50174e-10	-1.15394	0.000290552	-2.50174e-10	-1.15085
79080205	rs79404250	5.69691e-15	-1.96041	-1.72407e-10	0.000125986	-1.59501	-1.72407e-10	0.000179632	-1.63173	-1.72407e-10
79080234	rs1994016	1.40566e-13	2.07273	-0.827387	7.79076e-05	-1.34055	-0.735113	0.00012034	-1.30392	-0.728403
79080306	rs1994017	3.1649e-15	-2.05116	-0.497056	4.27945e-05	-2.04287	-0.631907	6.49905e-05	-2.04729	-0.60111
79080797	rs2869878	1.371e-14	-2.50174e-10	-1.08221	0.00019583	-2.50174e-10	-1.15394	0.000290552	-2.50174e-10	-1.15085
79080798	rs3743058	6.61261e-12	5.20738	-0.110986	0.000185212	-0.871114	-0.338567	0.000282977	-0.882557	-0.294714
79081412	rs16970103	1.25504e-14	-2.50174e-10	-1.17058	0.000192436	-2.50174e-10	-1.17142	0.000284576	-2.50174e-10	-1.17164
79081547	rs74760983	1.36795e-14	-2.50174e-10	-1.08444	0.000195634	-2.50174e-10	-1.15494	0.000290238	-2.50174e-10	-1.15194
79081604	rs80153487	1.25933e-14	-2.50174e-10	-1.16717	0.000192223	-2.50174e-10	-1.17253	0.000284316	-2.50174e-10	-1.17255
79081652	rs145903742	2.03722e-14	-2.50174e-10	-0.686164	0.000292374	-2.50174e-10	-0.753151	0.000435098	-2.50174e-10	-0.747067
79081702	rs59017738	1.25295e-14	-2.50174e-10	-1.17225	0.000196226	-2.50174e-10	-1.15192	0.000290555	-2.50174e-10	-1.15084
79082108	rs2277548	1.35337e-14	-2.50174e-10	-1.09515	0.000194736	-2.50174e-10	-1.15954	0.000288789	-2.50174e-10	-1.15694
79082364	rs12905740	3.32256e-15	-2.02961	-0.469986	4.46985e-05	-2.02358	-0.607661	6.80709e-05	-2.0259	-0.576191
79082431	rs2277547	5.75672e-12	5.1705	-0.212709	0.00016171	-0.916938	-0.428439	0.000246573	-0.927996	-0.386985
79082547	rs4886592	3.74422e-13	3.08785	-0.862802	0.000101495	-1.03607	-0.775103	0.000159575	-0.981419	-0.768705
79082889	rs79808443	1.25854e-14	-2.50174e-10	-1.1678	0.000192234	-2.50174e-10	-1.17247	0.000284325	-2.50174e-10	-1.17252
79082907	rs79304747	1.26351e-14	-2.50174e-10	-1.16385	0.000192262	-2.50174e-10	-1.17232	0.000284414	-2.50174e-10	-1.17221
79082970	rs75190569	1.37724e-14	-2.50174e-10	-1.07767	0.00019624	-2.50174e-10	-1.15185	0.000291208	-2.50174e-10	-1.1486
79083280	rs117189732	3.38961e-14	-0.177035	-1.72407e-10	0.000234987	-0.971655	-1.72407e-10	0.000360996	-0.933772	-1.72407e-10
79083376	rs2277546	3.70564e-13	3.08522	-0.870529	0.000103574	-1.00703	-0.783862	0.000162566	-0.954017	-0.777535
79083591	rs2277545	3.7056e-13	3.08785	-0.87317	0.000100309	-1.03607	-0.786859	0.000157695	-0.981419	-0.780556
79083776	rs60960636	1.36795e-14	-2.50174e-10	-1.08444	0.000195634	-2.50174e-10	-1.15494	0.000290238	-2.50174e-10	-1.15194
79083814	rs11639044	4.65126e-13	3.08785	-0.645877	0.000103689	-1.03607	-0.753719	0.00016273	-0.981419	-0.749126
79084411	rs1383633	5.80566e-15	-1.9415	-1.72407e-10	0.000130684	-1.5584	-1.72407e-10	0.000186075	-1.59649	-1.72407e-10
79084680	rs12438008	2.48787e-12	4.12359	-0.00474464	0.000253651	-0.650837	-0.244386	0.00041847	-0.58559	-0.200443
79084729	rs117498479	1.2572e-14	-2.50174e-10	-1.16886	0.00019229	-2.50174e-10	-1.17218	0.000284392	-2.50174e-10	-1.17228
79084752	rs76161838	5.11847e-15	-2.06748	-1.72407e-10	0.000102791	-1.79849	-1.72407e-10	0.000147996	-1.82545	-1.72407e-10
79084808	rs1564499	3.4512e-15	-1.99921	-0.462401	4.68883e-05	-1.99179	-0.591624	7.1399e-05	-1.99463	-0.559723
79084933	rs12903203	3.59761e-13	3.05014	-0.865032	9.95363e-05	-1.05303	-0.777629	0.000156424	-0.998816	-0.771252
79085023	rs1976007	3.31919e-15	-2.00029	-0.500321	4.47835e-05	-2.00013	-0.629217	6.80585e-05	-2.00357	-0.598704
79085032	rs117338136	1.06715e-14	-1.33276	-1.72407e-10	8.91684e-05	-1.94066	-1.72407e-10	0.000134142	-1.92374	-1.72407e-10
79085454	rs117542630	6.22405e-15	-1.87191	-1.72407e-10	0.000145753	-1.44927	-1.72407e-10	0.000210048	-1.4753	-1.72407e-10
79085498	rs76017787	5.05984e-15	-2.079	-1.72407e-10	0.00010647	-1.76332	-1.72407e-10	0.000150907	-1.80597	-1.72407e-10
79085915	rs11631955	4.31873e-13	3.0164	-0.648601	0.00010186	-1.05143	-0.756148	0.000159876	-0.996671	-0.751568
79085985	rs5017824	4.29319e-15	-1.07207	-1.17123	3.18579e-05	-1.8053	-1.1646	4.58595e-05	-1.83193	-1.16512
79086057	rs11632102	3.58494e-13	2.83018	-0.648601	8.85306e-05	-1.19169	-0.756148	0.000138751	-1.13839	-0.751568
79086099	rs2904228	1.63057e-15	-2.04202	-1.16938	2.50009e-05	-2.04188	-1.1704	3.6865e-05	-2.04542	-1.16996
79086876	rs78943797	2.90087e-14	-2.50174e-10	-0.332739	0.000475285	-2.50174e-10	-0.267269	0.0007278	-2.50174e-10	-0.232611
79088096	rs3784317	1.4108e-14	-2.50174e-10	-1.05359	0.000199	-2.50174e-10	-1.13788	0.000295422	-2.50174e-10	-1.13423
79088243	rs76372784	2.76344e-14	-2.50174e-10	-0.381273	0.000451916	-2.50174e-10	-0.317687	0.000691345	-2.50174e-10	-0.283999
79088381	rs76818114	1.25261e-14	-2.50174e-10	-1.17252	0.000193306	-2.50174e-10	-1.16691	0.000285831	-2.50174e-10	-1.16724
79088460	rs12437868	6.06926e-13	2.80771	-0.0996413	0.000139045	-1.19044	-0.305945	0.000226374	-1.13725	-0.263205
79089007	rs3743057	1.58148e-15	-2.06968	-1.17229	2.5028e-05	-2.04549	-1.1657	3.69184e-05	-2.0481	-1.16583
79089074	rs61752773	5.92934e-14	0.382164	-1.72407e-10	0.0004396	-0.345317	-1.72407e-10	0.000725064	-0.236378	-1.72407e-10
79089111	rs3825807	2.73605e-13	2.00126	-0.0899068	0.000138179	-1.42306	-0.0795702	0.000223757	-1.3718	-0.0402761
79089734	rs7177699	2.60128e-13	1.96785	-0.107015	0.000134013	-1.43649	-0.0967603	0.000216833	-1.38574	-0.0577738
79089941	rs138591531	1.77064e-14	-0.826408	-1.72407e-10	0.000239225	-0.953777	-1.72407e-10	0.000378947	-0.885241	-1.72407e-10
79090204	rs3743056	1.2574e-14	-2.50174e-10	-1.16871	0.000196167	-2.50174e-10	-1.15222	0.000289974	-2.50174e-10	-1.15285
79090606	rs28610385	2.62154e-13	1.96785	-0.0992577	0.000135062	-1.43649	-0.0889657	0.00021856	-1.38574	-0.0498394
79091166	rs146298934	2.10843e-14	-2.50174e-10	-0.651807	0.000294833	-2.50174e-10	-0.744775	0.00044016	-2.50174e-10	-0.735499
79092183	rs11638321	2.60371e-13	1.93799	-0.0762209	0.000135847	-1.45384	-0.0658193	0.000217205	-1.41551	-0.026281
79092603	rs6495329	6.83609e-13	2.74063	0.0864177	0.000159842	-1.21902	-0.137976	0.000261033	-1.16667	-0.0913241
79092750	rs7173267	2.91037e-13	2.03264	-0.059525	0.000146738	-1.39349	-0.0490447	0.00023869	-1.33826	-0.00921052
79093201	rs11634450	2.81362e-13	2.00245	-0.0631464	0.00014441	-1.40584	-0.0526831	0.000234774	-1.3511	-0.012913
79093648	rs118163846	1.34626e-14	-2.50174e-10	-1.10042	0.000205694	-2.50174e-10	-1.1048	0.000304871	-2.50174e-10	-1.10275
79093761	rs4887112	1.46115e-14	-2.50174e-10	-1.01853	0.000203253	-2.50174e-10	-1.11673	0.000302016	-2.50174e-10	-1.11216
79094069	rs7169068	7.32194e-13	2.74266	0.153048	0.000174498	-1.19177	-0.0774939	0.000286547	-1.13522	-0.0295129
79094196	rs28691842	7.32194e-13	2.74266	0.153048	0.000174498	-1.19177	-0.0774939	0.000286547	-1.13522	-0.0295129
79094315	rs75892304	1.46115e-14	-2.50174e-10	-1.01853	0.000203253	-2.50174e-10	-1.11673	0.000302016	-2.50174e-10	-1.11216
79094325	rs11856536	2.76875e-13	1.96904	-0.0458129	0.000144962	-1.41944	-0.0352684	0.000235617	-1.36524	0.00480712
79094518	rs55695037	5.11829e-15	-2.06751	-1.72407e-10	8.4535e-05	-1.99402	-1.72407e-10	0.000122431	-2.01509	-1.72407e-10
79095287	rs4887113	1.16474e-13	1.87435	-0.817017	5.90247e-05	-1.45753	-0.895697	9.2369e-05	-1.40487	-0.89198
79096427	rs8041974	1.25481e-14	-2.50174e-10	-1.17077	0.000195141	-2.50174e-10	-1.15746	0.000288483	-2.50174e-10	-1.158
79096599	rs8042170	1.82903e-15	-2.07156	-1.02498	2.67143e-05	-2.05137	-1.09461	3.96176e-05	-2.0538	-1.08956
79096673	rs8025960	3.72961e-14	-0.221572	0.140126	9.36471e-05	-1.83223	-0.0594163	0.000150606	-1.79591	-0.0120617
79096983	rs11630027	1.83444e-15	-2.07156	-1.02203	2.67717e-05	-2.05137	-1.09246	3.97056e-05	-2.0538	-1.08735
79098354	rs28542482	1.85356e-15	-2.07329	-1.00994	2.69397e-05	-2.05401	-1.08358	3.99692e-05	-2.05634	-1.07819
79098383	rs113458918	8.30825e-13	2.71087	0.311213	0.000198823	-1.20543	0.066667	0.000327343	-1.14931	0.117676
79098822	rs78493817	1.83495e-14	-2.50174e-10	-0.790731	0.00026743	-2.50174e-10	-0.842326	0.000396029	-2.50174e-10	-0.841149
79099026	rs8038189	1.59375e-15	-2.07017	-1.16407	2.47975e-05	-2.07439	-1.14605	3.66237e-05	-2.07564	-1.1463
79099145	rs12592721	2.913e-13	1.93649	0.0375335	0.00015556	-1.43261	0.0484602	0.000253072	-1.37894	0.0899722
79099147	rs145530098	4.05171e-14	0.0013888	-1.72407e-10	0.000274517	-0.816169	-1.72407e-10	0.000362169	-0.930527	-1.72407e-10
79099496	rs1564500	1.2529e-14	-2.50174e-10	-1.17229	0.000194032	-2.50174e-10	-1.16316	0.000286876	-2.50174e-10	-1.16359
79099538	rs922693	1.90303e-15	-2.06407	-0.992818	2.65782e-05	-2.08029	-1.0708	3.95031e-05	-2.08121	-1.06505
79099640	rs12592762	3.33099e-14	-2.50174e-10	-0.19448	0.00054854	-2.50174e-10	-0.123924	0.000842177	-2.50174e-10	-0.0866478
79099697	rs77994198	3.24934e-14	-2.50174e-10	-0.219299	0.00053462	-2.50174e-10	-0.149628	0.000820431	-2.50174e-10	-0.112807
79099768	rs76257233	1.45268e-14	-2.50174e-10	-1.02434	0.000202547	-2.50174e-10	-1.12021	0.000300925	-2.50174e-10	-1.11578
79099938	rs6495330	8.80594e-13	2.77775	0.302511	0.00020291	-1.17663	0.0582104	0.000334274	-1.11961	0.108929
79100833	rs112654305	9.70898e-15	-1.42728	-1.72407e-10	9.08664e-05	-1.92179	-1.72407e-10	0.000139647	-1.88352	-1.72407e-10
79100871	rs8029039	1.60742e-15	-2.07496	-1.15075	2.4792e-05	-2.06696	-1.1537	3.66009e-05	-2.06974	-1.15282
79102980	rs61393924	3.00689e-14	-0.353226	0.0563836	9.13165e-05	-1.78043	-0.136422	0.000147986	-1.7348	-0.0907178
79104437	rs117407330	1.4501e-14	-2.50174e-10	-1.02612	0.000202333	-2.50174e-10	-1.12127	0.000300594	-2.50174e-10	-1.11688
79104601	rs62014860	3.46907e-14	-0.624803	0.47094	0.000164909	-1.57125	0.245462	0.000269303	-1.52581	0.299005
79104793	rs35969124	2.05803e-15	-1.83092	-1.14767	2.53482e-05	-2.04711	-1.15137	3.70076e-05	-2.06101	-1.15051
79104915	rs58676916	4.06829e-14	-0.558027	0.563499	0.000188387	-1.53128	0.338597	0.000308578	-1.48415	0.393483
79105051	rs113052063	7.25197e-15	-1.71906	-1.72407e-10	7.88631e-05	-2.06347	-1.72407e-10	0.000115275	-2.07531	-1.72407e-10
79105106	rs7182809	2.01739e-15	-1.83524	-1.1633	2.60565e-05	-2.02571	-1.1452	3.79265e-05	-2.04151	-1.14548
79105350	rs11634042	3.78511e-13	1.86429	0.371622	0.000324464	-1.02847	0.37946	0.000531534	-0.972856	0.425985
79105381	rs7183257	4.3575e-13	1.747	0.62973	0.000391504	-0.821617	0.360429	0.000648315	-0.764632	0.416372
79105576	rs7183621	1.61925e-15	-2.06698	-1.15139	2.51185e-05	-2.08109	-1.12648	3.71161e-05	-2.08175	-1.12684
79106220	rs1383636	1.61398e-15	-2.0545	-1.16713	2.46271e-05	-2.07597	-1.15136	3.64192e-05	-2.0759	-1.15164
79106848	rs62010961	1.41364e-14	0.0406751	-1.09226	4.07184e-05	-1.58616	-1.13834	6.21058e-05	-1.56009	-1.13371
79107035	rs75293524	2.13527e-14	-2.50174e-10	-0.639157	0.000327185	-2.50174e-10	-0.640659	0.000490234	-2.50174e-10	-0.627754
79107149	rs62010962	8.70084e-15	-0.910321	-0.626595	4.63389e-05	-2.01156	-0.583639	6.92462e-05	-2.00448	-0.580487
79107355	rs12907065	4.22586e-15	-1.4704	-0.788716	3.51319e-05	-2.00336	-0.868714	5.16449e-05	-2.01238	-0.865861
79107453	rs74608880	9.23671e-15	-1.47715	-1.72407e-10	0.000155635	-1.38367	-1.72407e-10	0.000235675	-1.36018	-1.72407e-10
79107724	rs11638020	3.75545e-15	-1.70488	-0.672246	4.32513e-05	-2.0362	-0.627957	6.3882e-05	-2.04247	-0.623132
79107862	rs3890715	3.73738e-15	-1.56509	-0.816861	3.29367e-05	-1.96373	-0.972868	4.86557e-05	-1.97762	-0.96025
79109052	rs3971829	3.61257e-15	-1.58952	-0.826393	3.23069e-05	-1.97605	-0.97985	4.77114e-05	-1.98983	-0.967635
79109514	rs4387568	3.70686e-15	-1.58647	-0.803683	3.26105e-05	-1.98374	-0.962814	4.82366e-05	-1.99644	-0.950079
79109856	rs28513584	3.78988e-15	-1.55042	-0.817577	3.28358e-05	-1.96641	-0.973258	4.8535e-05	-1.97951	-0.960839
79110302	rs9806363	3.67675e-15	-1.60901	-0.7893	3.26357e-05	-1.99384	-0.951935	4.83211e-05	-2.00589	-0.938878
79110735	rs34372090	3.68779e-15	-1.60118	-0.794126	3.24763e-05	-1.99508	-0.955593	4.8217e-05	-2.00428	-0.942643
79110783	rs77719127	1.12768e-14	-1.27759	-1.72407e-10	0.000131355	-1.55328	-1.72407e-10	0.000200444	-1.5221	-1.72407e-10
79110977	rs74703012	2.89557e-14	0.578363	-0.912932	0.000297902	0.044561	-0.77898	0.000452915	0.0655841	-0.772517
79111093	rs4380028	3.69444e-15	-1.60901	-0.784501	3.27549e-05	-1.99384	-0.94829	4.85027e-05	-2.00589	-0.935127
79111517	rs11072807	3.66721e-15	-1.6067	-0.794201	3.25652e-05	-1.99229	-0.95565	4.82342e-05	-2.00387	-0.942702
79111962	rs7403593	3.73607e-15	-1.5978	-0.784501	3.29187e-05	-1.98885	-0.94829	4.87293e-05	-2.00123	-0.935127
79112016	rs7403728	3.67644e-15	-1.60901	-0.789384	3.26336e-05	-1.99384	-0.951999	4.8318e-05	-2.00589	-0.938944
79112424	rs75106109	3.25684e-14	0.716785	-0.933778	0.000330936	0.168535	-0.797792	0.000503494	0.190159	-0.791225
79112432	rs12898392	3.77413e-15	-1.57331	-0.798859	3.29463e-05	-1.97713	-0.959173	4.87489e-05	-1.98963	-0.946329
79112524	rs56683682	3.53486e-15	-1.6419	-0.795763	3.34313e-05	-1.98318	-0.938513	4.92143e-05	-2.00117	-0.925286
79112550	rs12899452	3.67302e-15	-1.60376	-0.795565	3.42737e-05	-1.95845	-0.938357	5.02236e-05	-1.98103	-0.925125
79112603	rs12898292	3.44658e-15	-1.61188	-0.851073	3.15041e-05	-1.99301	-0.988055	4.63342e-05	-2.0106	-0.976154
79112622	rs12898712	3.51343e-15	-1.60135	-0.842391	3.1614e-05	-1.99612	-0.981464	4.65166e-05	-2.01347	-0.969356
79112628	rs12898452	3.52183e-15	-1.59028	-0.851073	3.15583e-05	-1.99129	-0.988055	4.64029e-05	-2.00912	-0.976154
79112837	rs8027833	3.84365e-15	-1.55042	-0.803488	3.31854e-05	-1.96641	-0.962667	4.90675e-05	-1.97951	-0.949928
79112938	rs8026598	3.82601e-15	-1.55042	-0.808089	3.30706e-05	-1.96641	-0.966134	4.88927e-05	-1.97951	-0.953498
79113215	rs6495333	3.85584e-15	-1.53763	-0.813118	3.31478e-05	-1.96029	-0.969913	4.89847e-05	-1.97374	-0.957392
79113293	rs7166340	3.87528e-15	-1.53763	-0.808089	3.32733e-05	-1.96029	-0.966134	4.91758e-05	-1.97374	-0.953498
79113318	rs7167853	3.87528e-15	-1.53763	-0.808089	3.32733e-05	-1.96029	-0.966134	4.91758e-05	-1.97374	-0.953498
79113400	rs7402370	1.48727e-14	-2.50174e-10	-1.00081	0.000208011	-2.50174e-10	-1.09359	0.000309951	-2.50174e-10	-1.08622
79113484	rs7167056	3.89315e-15	-1.53763	-0.803488	3.33888e-05	-1.96029	-0.962667	4.93517e-05	-1.97374	-0.949928
79113541	rs7167242	3.84726e-15	-1.54948	-0.803488	3.35041e-05	-1.95685	-0.962667	4.95045e-05	-1.97065	-0.949928
79113568	rs7166770	3.84225e-15	-1.54948	-0.804793	3.3494e-05	-1.95685	-0.962967	4.95006e-05	-1.97065	-0.950007
79113570	rs7402376	3.72254e-15	-1.58556	-0.800369	3.30054e-05	-1.97489	-0.959624	4.88024e-05	-1.9883	-0.946563
79113590	rs117159923	2.93299e-14	-0.321727	-1.72407e-10	0.000212406	-1.07268	-1.72407e-10	0.000319629	-1.05548	-1.72407e-10
79113846	rs9920493	3.91122e-15	-1.53763	-0.798859	3.35057e-05	-1.96029	-0.959173	4.95296e-05	-1.97374	-0.946329
79114419	rs12909317	3.7852e-15	-1.575	-0.794236	3.3017e-05	-1.97849	-0.955676	4.88322e-05	-1.99152	-0.942729
79114453	rs28455815	1.32855e-14	-1.01881	-0.0948512	8.39879e-05	-1.76344	-0.237075	0.000127296	-1.77499	-0.20113
79114477	rs28505515	3.11145e-14	0.117912	-0.380574	0.000129106	-1.06853	-0.502023	0.000190553	-1.09922	-0.473486
79115120	rs56076311	3.60374e-15	-1.55148	-0.866882	3.09608e-05	-1.99141	-1.00706	4.58248e-05	-2.00226	-0.995558
79115388	rs8041064	3.72477e-15	-1.51398	-0.871349	3.22026e-05	-1.9488	-1.01034	4.75048e-05	-1.96285	-0.998953
79115406	rs66925868	3.10323e-15	-1.63428	-0.933609	3.11208e-05	-2.00917	-0.984141	4.57699e-05	-2.01762	-0.981392
79115570	rs7403608	3.57658e-15	-1.5634	-0.862526	3.16339e-05	-1.97311	-1.00385	4.67086e-05	-1.98647	-0.992239
79115585	rs12915192	3.69622e-15	-1.52587	-0.867159	3.21147e-05	-1.95461	-1.00726	4.73947e-05	-1.96836	-0.995768
79115872	rs7165902	3.75781e-15	-1.51398	-0.862517	3.24125e-05	-1.9488	-1.00384	4.78251e-05	-1.96285	-0.992232
79115965	rs7165075	3.80321e-15	-1.50197	-0.862517	3.26054e-05	-1.94287	-1.00384	4.8095e-05	-1.95723	-0.992232
79116893	rs11072809	1.29227e-14	-2.50174e-10	-1.14135	0.000197391	-2.50174e-10	-1.146	0.00029221	-2.50174e-10	-1.14517
79117032	rs58158830	1.51922e-14	-2.50174e-10	-0.979553	0.000211147	-2.50174e-10	-1.07863	0.000314835	-2.50174e-10	-1.07059
79117133	rs6495335	4.10291e-15	-1.51398	-0.774659	3.45415e-05	-1.9488	-0.940223	5.10589e-05	-1.96285	-0.926804
79117436	rs8032908	3.61271e-14	0.165128	-0.278419	0.000146575	-1.03636	-0.407288	0.000216663	-1.06753	-0.376762
79117772	rs117849266	1.58702e-14	-2.50174e-10	-0.935894	0.000234941	-2.50174e-10	-0.971848	0.000347747	-2.50174e-10	-0.971162
79117856	rs12442476	4.19268e-15	-1.50197	-0.765023	3.50043e-05	-1.94287	-0.932847	5.17379e-05	-1.95723	-0.91922
79117917	rs55870734	4.05745e-15	-1.53982	-0.759966	3.44759e-05	-1.96196	-0.928964	5.098e-05	-1.97598	-0.915229
79118296	rs7178051	4.05745e-15	-1.53982	-0.759966	3.44759e-05	-1.96196	-0.928964	5.098e-05	-1.97598	-0.915229
79118650	rs7403714	4.06349e-15	-1.5434	-0.754896	3.43678e-05	-1.969	-0.925065	5.10069e-05	-1.97945	-0.911222
79118747	rs9920968	4.12266e-15	-1.51398	-0.769855	3.46686e-05	-1.9488	-0.936549	5.12521e-05	-1.96285	-0.923026
79119035	rs117299599	1.51922e-14	-2.50174e-10	-0.979553	0.000211147	-2.50174e-10	-1.07863	0.000314835	-2.50174e-10	-1.07059
79119229	rs58021857	4.07807e-15	-1.53982	-0.754896	3.46106e-05	-1.96196	-0.925065	5.11847e-05	-1.97598	-0.911222
79119367	rs142833262	2.57355e-14	-2.50174e-10	-0.452465	0.000483642	-2.50174e-10	-0.249838	0.000716486	-2.50174e-10	-0.248279
79120277	rs61043060	3.93475e-15	-1.5978	-0.732686	3.43704e-05	-1.98885	-0.905134	5.09238e-05	-2.00123	-0.891077
79120343	rs139266568	5.2064e-15	-2.05045	-1.72407e-10	8.66908e-05	-1.96884	-1.72407e-10	0.000125498	-1.99035	-1.72407e-10
79120404	rs146100798	1.52509e-14	-2.50174e-10	-0.975698	0.000211687	-2.50174e-10	-1.07608	0.000315634	-2.50174e-10	-1.06806
79120467	rs62011001	3.96155e-15	-1.58456	-0.739139	3.43219e-05	-1.98231	-0.913092	5.0857e-05	-1.9945	-0.899122
79120489	rs185771419	5.04572e-14	0.220791	-1.72407e-10	0.00010324	-1.79413	-1.72407e-10	0.000148316	-1.82329	-1.72407e-10
79120539	rs76825533	1.52509e-14	-2.50174e-10	-0.975698	0.000211687	-2.50174e-10	-1.07608	0.000315634	-2.50174e-10	-1.06806
79120578	rs62011002	3.98144e-15	-1.58456	-0.73413	3.44553e-05	-1.98231	-0.909213	5.10599e-05	-1.9945	-0.89514
79120670	rs8035093	4.09316e-15	-1.56193	-0.729093	3.49545e-05	-1.97183	-0.905305	5.17734e-05	-1.98463	-0.89113
79121005	rs113531358	9.35593e-15	-1.46432	-1.72407e-10	0.000103415	-1.79243	-1.72407e-10	0.000157853	-1.76098	-1.72407e-10
79121036	rs111999423	8.50651e-15	-1.5595	-1.72407e-10	9.69795e-05	-1.85668	-1.72407e-10	0.000147506	-1.82877	-1.72407e-10
79121373	rs7176187	4.47824e-15	-1.47759	-0.723519	3.65829e-05	-1.93063	-0.900975	5.40739e-05	-1.9456	-0.886686
79121739	rs4389113	4.33322e-15	-1.52058	-0.713445	3.58672e-05	-1.95823	-0.893128	5.32413e-05	-1.96917	-0.878637
79121776	rs7179953	1.54318e-14	-1.0025	0.0385901	9.59506e-05	-1.75443	-0.112922	0.000145705	-1.76614	-0.0749114
79121835	rs4433781	4.30547e-15	-1.51692	-0.723527	3.58492e-05	-1.95088	-0.900981	5.30068e-05	-1.96552	-0.886693
79121881	rs141233437	1.44286e-14	0.103558	-1.13468	0.000220175	0.101047	-1.13781	0.000311821	0.0556973	-1.13591
79122099	rs4389112	3.5785e-15	-1.58989	-0.835505	3.46388e-05	-1.99012	-0.896083	5.09225e-05	-1.99958	-0.892755
79122225	rs4389111	1.01424e-14	-1.06978	-0.313826	0.000136108	-1.44026	-0.0774824	0.000213715	-1.39763	-0.0603654
79122376	rs138044108	1.37502e-14	-2.50174e-10	-1.07928	0.000217835	-2.50174e-10	-1.04745	0.000320608	-2.50174e-10	-1.05242
79122541	rs4073322	4.06537e-15	-1.48984	-0.80799	3.41636e-05	-1.93681	-0.963214	5.04345e-05	-1.95148	-0.950487
79122598	rs4073321	1.43123e-14	-2.50174e-10	-1.03922	0.000203103	-2.50174e-10	-1.11747	0.000302281	-2.50174e-10	-1.11128
79122948	rs72749206	3.57539e-15	-1.60244	-0.823818	3.48156e-05	-1.99563	-0.885489	5.11998e-05	-2.0048	-0.882098
79122979	rs62011003	1.59836e-15	-2.08036	-1.151	2.60795e-05	-2.03609	-1.13395	3.90684e-05	-2.0224	-1.13492
79123054	rs7164479	1.4266e-14	-1.09854	0.0560837	9.25726e-05	-1.80664	-0.0965549	0.000140752	-1.81738	-0.0582547
79123338	rs7165042	1.58578e-14	-0.984414	0.0477382	9.77528e-05	-1.74438	-0.104364	0.000148438	-1.75627	-0.0662017
79123396	rs7165081	1.55736e-14	-1.0025	0.0477382	9.67753e-05	-1.75443	-0.104364	0.00014698	-1.76614	-0.0662017
79123505	rs7165733	1.61227e-14	-0.967846	0.0477382	9.86628e-05	-1.73511	-0.104364	0.000149796	-1.74716	-0.0662017
79123509	rs7166764	1.58822e-14	-0.983901	0.0487627	9.63296e-05	-1.75867	-0.104737	0.000146201	-1.7709	-0.0667505
79123631	rs7182529	1.62578e-14	-0.967846	0.0560837	9.94363e-05	-1.73511	-0.0965549	0.000150991	-1.74716	-0.0582547
79123753	rs7182716	1.65314e-14	-0.951156	0.0560837	0.000100374	-1.72572	-0.0965549	0.000152391	-1.73794	-0.0582547
79123779	rs7181432	1.6394e-14	-0.951156	0.0477382	9.95934e-05	-1.72572	-0.104364	0.000151184	-1.73794	-0.0662017
79123885	rs7403708	4.35849e-15	-1.50468	-0.723527	3.60656e-05	-1.94486	-0.900981	5.33092e-05	-1.95984	-0.886693
79123946	rs7182103	1.5844e-14	-0.967846	0.0303026	9.70668e-05	-1.73511	-0.120673	0.00014733	-1.74716	-0.0828003
79124016	rs10083696	4.06766e-15	-1.47981	-0.817459	3.40686e-05	-1.93243	-0.970374	5.02349e-05	-1.94806	-0.957863
79124039	rs10083697	3.90223e-15	-1.51692	-0.821866	3.33349e-05	-1.95088	-0.973697	4.91967e-05	-1.96552	-0.961287
79124475	rs4468572	1.46775e-14	-1.01881	0.00478732	9.21321e-05	-1.76344	-0.144524	0.00013985	-1.77499	-0.10708
79124525	rs4421942	9.49249e-15	-1.14762	-0.302212	0.000129645	-1.50201	-0.0643726	0.00020317	-1.46144	-0.0471538
79124616	rs4628927	9.86693e-15	-1.11684	-0.294303	0.00013403	-1.47767	-0.0554496	0.000210229	-1.43628	-0.0381619
79124790	rs76277789	9.6651e-15	-0.346734	-1.08508	0.000135684	-0.437701	-1.08316	0.000194733	-0.471083	-1.07993
79124832	rs67745769	4.95881e-15	-1.30301	-0.796158	3.76036e-05	-1.84897	-0.955117	5.52217e-05	-1.86912	-0.942161
79125155	rs74024464	4.11837e-15	-1.20885	-1.07603	0.000154091	-0.37792	-1.01572	0.000217578	-0.415934	-1.02414
79125327	rs7166405	1.53375e-13	2.2276	-0.895048	0.00159754	1.87795	-0.932917	0.00237931	1.86836	-0.916437
79125403	rs75461664	7.51574e-15	-0.584391	-1.09894	5.12149e-05	-1.38094	-1.11421	7.2864e-05	-1.42218	-1.11186
79125429	rs11852830	3.16056e-14	0.478687	-0.725689	8.11761e-05	-1.24108	-0.793483	0.000118475	-1.27666	-0.771279
79125464	rs79045062	7.89029e-15	-0.542232	-1.09247	5.81448e-05	-1.2658	-1.10245	8.54321e-05	-1.27519	-1.09972
79125587	rs76494103	1.92904e-15	-1.97852	-1.06479	2.76852e-05	-2.07902	-1.03127	4.16351e-05	-2.05983	-1.03386
79125689	rs6495337	6.67673e-14	0.922042	-0.421163	0.000136381	-1.00989	-0.505848	0.000200683	-1.04587	-0.475039
79125849	rs8032842	5.35217e-14	0.645457	-0.365704	0.000124548	-1.14751	-0.458985	0.000183951	-1.18079	-0.427184
79125949	rs60589519	1.44109e-14	-2.50174e-10	-1.03235	0.000203548	-2.50174e-10	-1.11528	0.00030321	-2.50174e-10	-1.10821
79126059	rs8032771	5.57989e-14	0.687123	-0.365704	0.000127637	-1.12301	-0.458985	0.000188431	-1.15672	-0.427184
79126155	rs8034274	1.42378e-14	-0.708384	-0.336054	0.000100705	-1.71963	-0.0993568	0.000150428	-1.72808	-0.081071
79126212	rs150952466	1.52678e-14	-2.50174e-10	-0.974586	0.000210878	-2.50174e-10	-1.0799	0.0003146	-2.50174e-10	-1.07133
79126328	rs78997594	1.51774e-14	-2.50174e-10	-0.980526	0.000210382	-2.50174e-10	-1.08226	0.000313909	-2.50174e-10	-1.07354
79126380	rs80142372	1.53837e-14	-2.50174e-10	-0.967027	0.000212354	-2.50174e-10	-1.07293	0.000316987	-2.50174e-10	-1.06378
79126536	rs62011004	5.57989e-14	0.687123	-0.365704	0.000127637	-1.12301	-0.458985	0.000188431	-1.15672	-0.427184
79126561	rs12908341	5.57989e-14	0.687123	-0.365704	0.000127637	-1.12301	-0.458985	0.000188431	-1.15672	-0.427184
79126909	rs7178750	5.59768e-14	0.687123	-0.362521	0.00012802	-1.12301	-0.455992	0.000189008	-1.15672	-0.424125
79127530	rs58684007	1.53837e-14	-2.50174e-10	-0.967027	0.000212354	-2.50174e-10	-1.07293	0.000316987	-2.50174e-10	-1.06378
79127644	rs57185710	1.53837e-14	-2.50174e-10	-0.967027	0.000212354	-2.50174e-10	-1.07293	0.000316987	-2.50174e-10	-1.06378
79127907	rs8024048	5.37752e-14	0.66059	-0.376114	0.000124436	-1.13862	-0.468773	0.000183716	-1.17206	-0.437188
79128028	rs75304690	1.09422e-14	-0.213351	-1.09436	7.66148e-05	-0.993852	-1.09854	0.000112434	-1.00449	-1.09579
79128030	rs6495338	3.29409e-15	-1.36452	-1.14368	3.35725e-05	-1.75363	-1.16384	4.90005e-05	-1.76923	-1.16157
79128272	rs6495339	5.5543e-14	0.713782	-0.39696	0.000125909	-1.10726	-0.48836	0.000185707	-1.14126	-0.457213
79128396	rs6495340	5.40819e-14	0.687123	-0.39696	0.000123942	-1.12301	-0.48836	0.000182857	-1.15672	-0.457213
79128499	rs4539564	5.728e-14	0.744576	-0.39696	0.00012494	-1.11499	-0.48836	0.000184245	-1.14916	-0.457213
79128665	rs7169511	5.40819e-14	0.687123	-0.39696	0.000123942	-1.12301	-0.48836	0.000182857	-1.15672	-0.457213
79128889	rs7168915	1.25732e-14	-0.744227	-0.424538	8.92186e-05	-1.75202	-0.188077	0.000133385	-1.75875	-0.17065
79128907	rs56144940	1.55316e-14	-2.50174e-10	-0.957459	0.00021378	-2.50174e-10	-1.06624	0.00031921	-2.50174e-10	-1.05679
79128960	rs59973885	1.55868e-14	-2.50174e-10	-0.953913	0.000214315	-2.50174e-10	-1.06374	0.000320043	-2.50174e-10	-1.05418
79129076	rs12903613	3.04178e-14	0.545234	-0.830541	9.35885e-05	-1.21828	-0.674	0.000136348	-1.24172	-0.665704
79129096	rs56179040	1.5637e-14	-2.50174e-10	-0.950696	0.000214803	-2.50174e-10	-1.06146	0.000320803	-2.50174e-10	-1.05181
79129129	rs116846929	1.57505e-14	-2.50174e-10	-0.943461	0.000215909	-2.50174e-10	-1.05633	0.000322524	-2.50174e-10	-1.04646
79129320	rs12903668	3.0517e-14	0.545234	-0.827285	9.3957e-05	-1.21828	-0.670071	0.000136889	-1.24172	-0.661742
79129481	rs74709741	2.61502e-13	1.86611	-1.72407e-10	0.00061347	-0.012052	-1.72407e-10	0.000935671	0.0186262	-1.72407e-10
79129565	rs80194439	1.22893e-14	-0.10136	-1.09025	8.38241e-05	-0.907923	-1.09454	0.000122972	-0.918967	-1.09171
79129587	rs8030937	5.47725e-14	0.713782	-0.410928	0.000124269	-1.10726	-0.501475	0.000183233	-1.14126	-0.470625
79129600	rs8034804	3.03096e-14	0.545234	-0.834106	9.31864e-05	-1.21828	-0.678306	0.000135757	-1.24172	-0.670045
79129779	rs118152271	1.15897e-14	-0.169911	-1.08031	7.80727e-05	-0.988074	-1.08547	0.000111126	-1.02941	-1.08256
79129823	rs8035039	2.59463e-14	0.516796	-0.961101	7.83927e-05	-1.23458	-0.834871	0.000114068	-1.25781	-0.828037
79130230	rs7403094	1.56934e-14	-2.50174e-10	-0.947093	0.000215352	-2.50174e-10	-1.05891	0.000321658	-2.50174e-10	-1.04915
79130288	rs7403100	1.55316e-14	-2.50174e-10	-0.957459	0.00021378	-2.50174e-10	-1.06624	0.00031921	-2.50174e-10	-1.05679
79130290	rs74970028	1.55316e-14	-2.50174e-10	-0.957459	0.00021378	-2.50174e-10	-1.06624	0.00031921	-2.50174e-10	-1.05679
79130424	rs7403155	4.44917e-15	-1.12305	-1.08457	4.92417e-05	-1.42931	-1.10513	7.36892e-05	-1.41927	-1.10351
79130433	rs4551997	4.76009e-14	0.545234	-0.382717	0.000113427	-1.21828	-0.481751	0.000169109	-1.24172	-0.450368
79130455	rs118162838	1.63106e-14	-2.50174e-10	-0.908521	0.000221803	-2.50174e-10	-1.02939	0.000331583	-2.50174e-10	-1.01876
79130935	rs75579690	1.52139e-14	-2.50174e-10	-0.978124	0.000210729	-2.50174e-10	-1.08061	0.000314451	-2.50174e-10	-1.07181
79131017	rs77254561	1.52139e-14	-2.50174e-10	-0.978124	0.000210729	-2.50174e-10	-1.08061	0.000314451	-2.50174e-10	-1.07181
79131365	rs8041607	1.5807e-14	0.175733	-1.11561	8.99249e-05	-0.769941	-1.16227	0.000128448	-0.807608	-1.1595
79131520	rs57923940	1.45167e-14	-2.50174e-10	-1.02503	0.000204279	-2.50174e-10	-1.1117	0.000304339	-2.50174e-10	-1.1045
79131638	rs57547095	1.45167e-14	-2.50174e-10	-1.02503	0.000204279	-2.50174e-10	-1.1117	0.000304339	-2.50174e-10	-1.1045
79131705	rs61477430	1.45167e-14	-2.50174e-10	-1.02503	0.000204279	-2.50174e-10	-1.1117	0.000304339	-2.50174e-10	-1.1045
79132206	rs11072810	3.70184e-14	0.586132	-0.675052	9.30836e-05	-1.15268	-0.745005	0.000135787	-1.1917	-0.719843
79132330	rs11072811	2.82871e-14	0.417098	-0.775026	9.87923e-05	-1.2515	-0.586668	0.000142361	-1.28838	-0.575899
79132644	rs11632963	3.50506e-14	0.530408	-0.673951	8.22562e-05	-1.27455	-0.746797	0.000119994	-1.31329	-0.72191
79132814	rs7402877	1.30427e-14	-0.821111	-0.310991	9.47228e-05	-1.90528	0.0250488	0.00013742	-1.9299	0.0303059
79133026	rs6495341	1.7325e-14	-0.785529	-0.0626544	0.000128608	-1.89163	0.317222	0.000186498	-1.9172	0.32298
79133038	rs6495342	1.28251e-14	-2.50174e-10	-1.14893	0.000192311	-2.50174e-10	-1.17207	0.000284692	-2.50174e-10	-1.17123
79133739	rs7166501	4.01474e-14	-0.708507	0.70073	0.000212436	-1.8611	0.788555	0.000322795	-1.88865	0.843027
79133848	rs7166723	1.87637e-14	-0.729417	-0.0389945	0.000134161	-1.86952	0.337379	0.000194248	-1.89654	0.343035
79134045	rs8027870	1.44356e-14	-0.77771	-0.252928	9.81615e-05	-1.90175	0.0571815	0.000142243	-1.92604	0.060945
79134261	rs62011027	1.76696e-15	-2.08687	-1.04421	2.93466e-05	-2.06757	-0.984437	4.34864e-05	-2.06067	-0.989523
79134267	rs8028410	1.48762e-14	-0.747645	-0.252928	0.000100643	-1.87678	0.0571815	0.000145511	-1.90333	0.060945
79134568	rs8029173	1.50154e-14	-0.745283	-0.245975	0.000102734	-1.86426	0.0652196	0.000148509	-1.89099	0.0689953
79134718	rs28694044	1.52391e-14	-0.734443	-0.242026	0.000104176	-1.78478	-0.000314632	0.000155679	-1.79701	0.022168
79134724	rs28580532	1.56111e-14	-0.715316	-0.237037	0.000105717	-1.7757	0.00528385	0.00015796	-1.78812	0.0278199
79134791	rs4401016	2.90926e-14	-0.728828	0.398976	0.000146323	-1.87811	0.432742	0.000220596	-1.9055	0.479199
79135418	rs12442036	1.7544e-15	-2.08557	-1.05264	2.89464e-05	-2.07506	-0.99068	4.27496e-05	-2.07147	-0.995809
79135478	rs28439027	2.81073e-14	-0.688397	0.324091	0.000139118	-1.85291	0.357046	0.000209363	-1.88097	0.402403
79135481	rs8035783	1.52783e-14	-0.713353	-0.260547	0.00010063	-1.8681	0.048369	0.000146007	-1.8911	0.0521189
79135802	rs7403393	1.48797e-14	-0.802296	-0.198039	0.000106631	-1.88457	0.122765	0.000154078	-1.9113	0.126118
79136048	rs7403438	1.48178e-14	-0.798108	-0.2064	0.000104125	-1.89649	0.110896	0.000150755	-1.92172	0.11474
79136110	rs62011028	5.46576e-15	-1.91859	-0.0832394	6.7038e-05	-2.08098	-0.144943	0.000100014	-2.08483	-0.132489
79136123	rs7403442	1.50399e-14	-0.783229	-0.2064	0.000103592	-1.90162	0.110896	0.000149942	-1.92713	0.11474
79136158	rs74751255	1.29208e-14	-2.50174e-10	-1.14149	0.0001926	-2.50174e-10	-1.17057	0.000285304	-2.50174e-10	-1.16908
79136372	rs56227704	2.89478e-15	-1.59111	-1.04631	2.6904e-05	-2.06323	-1.07568	3.96034e-05	-2.06996	-1.07377
79136525	rs12232282	1.56329e-14	-0.77229	-0.17867	0.000109872	-1.80254	0.0706681	0.00016436	-1.8144	0.0938182
79136713	rs4608303	1.50821e-14	-0.780425	-0.2064	0.000104839	-1.88965	0.110896	0.000151719	-1.91535	0.11474
79136856	rs75910069	1.29039e-14	-2.50174e-10	-1.1428	0.000192538	-2.50174e-10	-1.17089	0.000285181	-2.50174e-10	-1.16951
79136879	rs79348124	1.28401e-14	-2.50174e-10	-1.14776	0.000192346	-2.50174e-10	-1.17189	0.000284774	-2.50174e-10	-1.17094
79137670	rs141931673	1.27977e-14	-2.50174e-10	-1.15107	0.000192261	-2.50174e-10	-1.17233	0.000284559	-2.50174e-10	-1.1717
79138478	rs4420501	1.58041e-14	-0.79101	-0.149059	0.000112587	-1.81121	0.10376	0.000168505	-1.82289	0.127215
79138565	rs4438276	1.63322e-14	-0.753435	-0.153764	0.000113973	-1.79373	0.098505	0.000170507	-1.80577	0.121912
79138841	rs4533253	1.92064e-14	-0.792671	0.0475773	0.000142888	-1.89848	0.42936	0.000207996	-1.92052	0.4354
79138908	rs4439728	1.55946e-14	-0.809593	-0.143817	0.000112285	-1.81975	0.109613	0.000168092	-1.83125	0.133121
79138973	rs62011029	1.93208e-15	-2.08587	-0.955868	3.32138e-05	-2.07212	-0.856098	4.91396e-05	-2.066	-0.861971
79139000	rs11637783	1.61873e-14	-0.77229	-0.143817	0.000114235	-1.80254	0.109613	0.000170948	-1.8144	0.133121
79139370	rs56225615	1.92576e-15	-2.08587	-0.959142	3.30826e-05	-2.07212	-0.860057	4.89472e-05	-2.066	-0.865893
79139441	rs8037017	1.85422e-14	-0.811035	0.0307508	0.000140252	-1.90546	0.417714	0.000204197	-1.92707	0.423518
79139478	rs8037171	1.60467e-14	-0.79101	-0.13382	0.000114519	-1.81121	0.120771	0.000171422	-1.82289	0.144381
79139542	rs56031815	1.91805e-15	-2.08587	-0.963155	3.29222e-05	-2.07212	-0.864917	4.87121e-05	-2.066	-0.870707
79139602	rs118019212	3.1537e-15	-1.98767	-0.564093	4.89616e-05	-2.08139	-0.458757	7.33895e-05	-2.06433	-0.46253
79139603	rs141510540	1.73728e-14	-2.50174e-10	-0.845427	0.00028899	-2.50174e-10	-0.764793	0.000425915	-2.50174e-10	-0.768397
79139831	rs8041818	1.91812e-14	-0.785529	0.0391238	0.000142371	-1.89163	0.418883	0.000206537	-1.9172	0.425036
79139849	rs149201087	1.32609e-14	-2.50174e-10	-1.11552	0.000194479	-2.50174e-10	-1.16086	0.000288627	-2.50174e-10	-1.1575
79139911	rs143336822	1.03881e-13	-2.50174e-10	0.942915	0.00180684	-2.50174e-10	1.06815	0.00278625	-2.50174e-10	1.10981
79140017	rs11856903	5.31033e-14	-0.806218	1.07812	0.00029986	-1.90364	1.17577	0.00046128	-1.92536	1.23673
79140034	rs62011032	1.90838e-15	-2.08448	-0.969597	3.24915e-05	-2.07747	-0.872736	4.79402e-05	-2.07423	-0.878452
79140091	rs62011033	1.90838e-15	-2.08448	-0.969597	3.24915e-05	-2.07747	-0.872736	4.79402e-05	-2.07423	-0.878452
79140111	rs11072812	1.57302e-14	-0.844526	-0.100228	0.000116024	-1.83561	0.158223	0.000173827	-1.84675	0.182171
79140191	rs146722791	6.72879e-15	-1.79394	-1.72407e-10	8.91482e-05	-1.94088	-1.72407e-10	0.000130033	-1.95485	-1.72407e-10
79140348	rs11636545	6.55131e-14	-0.726664	1.20858	0.000351199	-1.86841	1.29858	0.000538145	-1.8955	1.36099
79140456	rs112813907	2.13039e-14	-1.31898	0.677535	0.000243628	-1.75288	0.817342	0.00039357	-1.68836	0.840983
79140460	rs4341710	1.78807e-14	-0.847366	0.0307508	0.000138364	-1.91901	0.417714	0.00020162	-1.93977	0.423518
79140540	rs79399727	1.33328e-14	-2.50174e-10	-1.11011	0.000194811	-2.50174e-10	-1.15915	0.000289197	-2.50174e-10	-1.15553
79140609	rs62011034	1.89632e-15	-2.08448	-0.975937	3.22417e-05	-2.07747	-0.880452	4.75752e-05	-2.07423	-0.886094
79140662	rs113762355	5.11249e-15	-2.06865	-1.72407e-10	0.000127788	-1.58081	-1.72407e-10	0.000202114	-1.5138	-1.72407e-10
79140692	rs4567668	1.58306e-14	-0.858713	-0.0796739	0.000117404	-1.84667	0.181109	0.000175106	-1.86251	0.205261
79140838	rs11857877	1.43719e-14	-0.966285	-0.0687743	0.000113681	-1.89102	0.193237	0.000170666	-1.90043	0.217496
79140901	rs145910518	1.61075e-14	-2.50174e-10	-0.921048	0.00024445	-2.50174e-10	-0.932174	0.00036075	-2.50174e-10	-0.934453
79141026	rs4628930	1.8954e-15	-2.08384	-0.977064	3.21618e-05	-2.07858	-0.881827	4.74497e-05	-2.07551	-0.887455
79141107	rs140840125	5.08853e-15	-2.07335	-1.72407e-10	7.91832e-05	-2.05942	-1.72407e-10	0.00011594	-2.06956	-1.72407e-10
79141588	rs4132786	1.68929e-14	-0.809593	-0.0638511	0.000122749	-1.81975	0.198713	0.000183904	-1.83125	0.22302
79141703	rs4344704	1.1841e-14	-0.818079	-0.410689	5.98635e-05	-1.82128	-0.517838	8.95917e-05	-1.84262	-0.484755
79141784	rs7173743	1.31472e-14	-0.820123	-0.304003	6.78102e-05	-1.81007	-0.4044	0.000101696	-1.83304	-0.367612
79142159	rs147228279	1.89226e-15	-2.08236	-0.980203	3.19743e-05	-2.08059	-0.885657	4.71584e-05	-2.07788	-0.891248
79142253	rs62011035	2.74804e-14	-0.386863	-1.72407e-10	0.000206957	-1.09867	-1.72407e-10	0.000328784	-1.02724	-1.72407e-10
79142307	rs11639335	2.85794e-15	-1.63912	-1.01112	2.79642e-05	-2.05472	-1.04554	4.10022e-05	-2.0653	-1.04371
79142388	rs144236039	2.50638e-14	-2.50174e-10	-0.478911	0.00039524	-2.50174e-10	-0.45169	0.000589345	-2.50174e-10	-0.443626
79142950	rs12050535	2.93229e-15	-2.03168	-0.592871	4.71797e-05	-2.08727	-0.489955	6.98851e-05	-2.08214	-0.493645
79143759	rs11632020	1.58585e-14	-0.826202	-0.110429	0.000115667	-1.82732	0.146856	0.000173242	-1.83865	0.170702
79143857	rs7173955	5.68719e-14	-0.619253	0.95972	0.000275253	-1.81764	1.00414	0.000419286	-1.84426	1.06017
79144509	rs7175271	6.71063e-14	-0.73302	1.23896	0.000361546	-1.87033	1.32953	0.000553857	-1.89806	1.39233
79145126	rs7181240	1.91679e-15	-2.06533	-0.984351	3.16008e-05	-2.08727	-0.890728	4.64942e-05	-2.08704	-0.896269
79145798	rs7164529	7.40394e-14	-0.61406	1.21832	0.000371586	-1.82191	1.30851	0.000567847	-1.85183	1.37104
79145923	rs12440662	1.89783e-15	-2.08142	-0.9782	3.20205e-05	-2.08159	-0.883212	4.72162e-05	-2.07907	-0.888827
79146243	rs7165139	2.21115e-15	-2.05826	-0.848557	3.06276e-05	-2.08632	-0.922956	4.57239e-05	-2.08717	-0.912848
79146300	rs34184420	2.17794e-14	-0.508941	-0.110429	0.000145763	-1.59606	0.146856	0.000218058	-1.60858	0.170702
79146349	rs75374350	1.2821e-14	-2.50174e-10	-1.14925	0.000197036	-2.50174e-10	-1.1478	0.000292418	-2.50174e-10	-1.14445
79146388	rs117160332	2.65877e-14	-2.50174e-10	-0.419888	0.000420037	-2.50174e-10	-0.390841	0.000626744	-2.50174e-10	-0.3821
79146583	rs148993644	8.31619e-15	-1.58213	-1.72407e-10	0.000133164	-1.5396	-1.72407e-10	0.000199351	-1.52757	-1.72407e-10
79147620	rs118098962	2.27951e-14	-2.50174e-10	-0.57379	0.00039069	-2.50174e-10	-0.463268	0.000575506	-2.50174e-10	-0.467388
79148478	rs75363638	1.31626e-14	-2.50174e-10	-1.12296	0.000194035	-2.50174e-10	-1.16315	0.000287845	-2.50174e-10	-1.16022
79148591	rs79802557	5.98667e-15	-1.9108	-1.72407e-10	8.04952e-05	-2.04299	-1.72407e-10	0.000119479	-2.0395	-1.72407e-10
79148633	rs76777764	1.2691e-14	-2.50174e-10	-1.15944	0.00019523	-2.50174e-10	-1.157	0.000289522	-2.50174e-10	-1.15441
79148650	rs12911870	1.9698e-14	-0.736175	0.016358	0.000139556	-1.76699	0.274274	0.00020973	-1.77592	0.29911
79148663	rs368699258	1.84057e-14	-2.50174e-10	-0.787677	0.000250531	-2.50174e-10	-0.907602	0.00037146	-2.50174e-10	-0.905197
79148786	rs62011036	2.26908e-15	-2.04841	-0.832547	3.89676e-05	-2.05353	-0.714918	5.68535e-05	-2.06131	-0.720847
79148813	rs34803085	1.62678e-14	-1.9714	1.06026	0.000211285	-2.07398	0.996001	0.00031647	-2.08129	1.01588
79148850	rs145896377	1.32546e-14	-2.50174e-10	-1.11599	0.00019465	-2.50174e-10	-1.15998	0.00028888	-2.50174e-10	-1.15663
79149002	rs57496361	1.10335e-13	-0.163929	1.16712	0.000523627	-1.53737	1.36697	0.000817007	-1.53819	1.4212
79149113	rs76247098	2.25961e-15	-2.04841	-0.836729	3.87789e-05	-2.05353	-0.719771	5.658e-05	-2.06131	-0.725669
79149981	rs78201944	1.07833e-14	-0.198913	-1.12342	8.15954e-05	-0.910848	-1.11856	0.000118958	-0.927326	-1.11654
79150065	rs79278121	5.529e-15	-1.99033	-1.72407e-10	7.70617e-05	-2.08658	-1.72407e-10	0.000114319	-2.08365	-1.72407e-10
79150090	rs75124555	1.26358e-14	-2.50174e-10	-1.1638	0.000194065	-2.50174e-10	-1.16299	0.00028766	-2.50174e-10	-1.16086
79150195	rs7402487	1.30588e-14	-2.50174e-10	-1.13087	0.000193405	-2.50174e-10	-1.1664	0.00028676	-2.50174e-10	-1.16399
79150671	rs76038412	1.07031e-13	-0.163929	1.13671	0.000520314	-1.53737	1.36062	0.00081139	-1.53819	1.4143
79150871	rs58257692	1.30588e-14	-2.50174e-10	-1.13087	0.000193405	-2.50174e-10	-1.1664	0.00028676	-2.50174e-10	-1.16399
79151207	rs80184563	7.43447e-15	-1.69421	-1.72407e-10	7.91542e-05	-2.05979	-1.72407e-10	0.000115597	-2.07253	-1.72407e-10
79151286	rs7174727	2.21653e-15	-2.04756	-0.856831	3.80809e-05	-2.04831	-0.743163	5.54354e-05	-2.05851	-0.748906
79151860	rs12903249	1.83347e-14	-0.807899	0.016358	0.000132895	-1.8159	0.274274	0.000199946	-1.8237	0.29911
79151999	rs12903542	1.83347e-14	-0.807899	0.016358	0.000132895	-1.8159	0.274274	0.000199946	-1.8237	0.29911
79152085	rs75023556	2.26713e-15	-2.04934	-0.832477	3.9561e-05	-2.03882	-0.714521	5.75433e-05	-2.04954	-0.720559
79152414	rs7181033	1.20635e-13	-0.494006	1.58644	0.000645983	-1.65223	1.69182	0.000987442	-1.68636	1.75884
79152422	rs5029904	1.7353e-14	-0.857255	0.0106853	0.000129131	-1.83837	0.268016	0.000194338	-1.84584	0.292797
79152626	rs187971223	1.14072e-13	-2.50174e-10	1.03649	0.00143476	-2.50174e-10	0.837572	0.00218878	-2.50174e-10	0.868461
79152877	rs12442152	2.27201e-15	-2.04294	-0.836729	3.89777e-05	-2.04842	-0.719771	5.68356e-05	-2.05681	-0.725669
79152897	rs77500044	2.28619e-14	-0.975191	0.404327	0.000254628	-1.4226	0.531216	0.000405154	-1.36933	0.550963
79153733	rs117906053	7.91563e-14	-2.50174e-10	0.671089	0.0013734	-2.50174e-10	0.79386	0.00211434	-2.50174e-10	0.833862
79154022	rs62011050	2.26259e-15	-2.04294	-0.840884	3.879e-05	-2.04842	-0.724599	5.65637e-05	-2.05681	-0.730465
79154453	rs12595538	2.401e-13	-0.405153	2.18587	0.00122074	-1.64193	2.31796	0.00186628	-1.68583	2.3949
79154738	rs11630014	1.05644e-13	-0.118494	1.07823	0.000501491	-1.51295	1.29936	0.000781514	-1.51379	1.35239
79155033	rs2869887	1.80297e-14	-1.9891	1.18079	0.000241936	-2.08199	1.13948	0.000362654	-2.08605	1.15686
79155088	rs4778909	2.7497e-15	-2.04445	-0.644388	3.94005e-05	-2.04523	-0.712174	5.85184e-05	-2.05586	-0.697435
79155412	rs61157089	2.24778e-15	-2.04538	-0.845013	3.85164e-05	-2.0507	-0.7294	5.61813e-05	-2.05882	-0.735234
79155585	rs117776652	5.4772e-15	-1.99974	-1.72407e-10	8.61879e-05	-1.97465	-1.72407e-10	0.000126432	-1.98293	-1.72407e-10
79155622	rs117960007	1.4579e-14	-1.02075	-1.72407e-10	0.000197773	-1.14406	-1.72407e-10	0.000291629	-1.14715	-1.72407e-10
79156101	rs116926173	1.26976e-14	-2.50174e-10	-1.15893	0.000192468	-2.50174e-10	-1.17125	0.000284794	-2.50174e-10	-1.17087
79156406	rs117530882	1.53003e-13	1.33012	-1.72407e-10	0.000114269	-1.69263	-1.72407e-10	0.000169609	-1.68914	-1.72407e-10
79156454	rs74936331	1.26669e-14	-2.50174e-10	-1.16134	0.000194782	-2.50174e-10	-1.1593	0.000288782	-2.50174e-10	-1.15697
79156768	rs117586689	1.2772e-14	-2.50174e-10	-1.15308	0.000192271	-2.50174e-10	-1.17228	0.000284456	-2.50174e-10	-1.17206
79156983	rs62011052	2.25175e-15	-2.04775	-0.840884	3.86163e-05	-2.05291	-0.724599	5.63402e-05	-2.06077	-0.730465
79157379	rs7180375	1.25176e-13	-0.490561	1.61994	0.000664823	-1.65762	1.72595	0.00101041	-1.6979	1.79337
79157405	rs4491476	2.90947e-15	-1.72849	-0.903875	3.01994e-05	-2.07448	-0.948876	4.45275e-05	-2.08008	-0.946453
79157755	rs6495346	1.12151e-13	-0.588893	1.60841	0.000624848	-1.70787	1.7142	0.000951892	-1.74566	1.78148
79157998	rs62011053	2.05256e-14	-0.67866	-1.72407e-10	0.000324439	-0.649087	-1.72407e-10	0.000503236	-0.601579	-1.72407e-10
79158770	rs56343754	3.57216e-15	-1.54738	-0.879786	5.66603e-05	-1.63119	-0.762918	7.98453e-05	-1.67399	-0.768553
79159047	rs75267298	3.571e-15	-1.5215	-0.90599	5.28805e-05	-1.66912	-0.794027	7.526e-05	-1.70225	-0.799442
79159240	rs139200248	1.2811e-14	-2.50174e-10	-1.15003	0.000192225	-2.50174e-10	-1.17251	0.000284355	-2.50174e-10	-1.17241
79159343	rs78152946	1.61615e-14	-0.647109	-0.270597	0.000190626	-1.21872	0.0378473	0.000321513	-1.10998	0.0603817
79159349	rs75977260	8.20594e-15	-1.59548	-1.72407e-10	8.1579e-05	-2.02961	-1.72407e-10	0.000118355	-2.04895	-1.72407e-10
79159730	rs12899800	5.0204e-14	-0.254245	0.470004	0.00048179	-0.849292	0.595617	0.000747668	-0.850088	0.644409
79159764	rs12898532	5.0204e-14	-0.254245	0.470004	0.00048179	-0.849292	0.595617	0.000747668	-0.850088	0.644409
79160167	rs11629759	3.42237e-15	-1.98457	-0.485429	6.68436e-05	-1.90171	-0.327117	0.000103722	-1.87802	-0.302898
79161572	rs8042186	4.77914e-14	-0.242071	0.408582	0.00044535	-0.87325	0.540928	0.000688523	-0.876577	0.588488
79161576	rs8042187	3.45288e-15	-1.55848	-0.902643	5.08931e-05	-1.71142	-0.79004	7.19149e-05	-1.75167	-0.795484
79161749	rs139263802	1.03069e-13	-2.50174e-10	0.935062	0.0018033	-2.50174e-10	1.06619	0.00278359	-2.50174e-10	1.10886
79161776	rs8025870	3.58297e-15	-1.5215	-0.902643	5.30918e-05	-1.66912	-0.79004	7.55585e-05	-1.70225	-0.795484
79161867	rs57210923	1.26809e-14	-2.50174e-10	-1.16024	0.000192611	-2.50174e-10	-1.17051	0.000285051	-2.50174e-10	-1.16997
79161906	rs7402286	4.97147e-14	-0.254245	0.460211	0.000476933	-0.849292	0.585485	0.000740357	-0.850088	0.634583
79161955	rs8026077	3.571e-15	-1.5215	-0.90599	5.28805e-05	-1.66912	-0.794027	7.526e-05	-1.70225	-0.799442
79162106	rs75130740	1.30378e-14	-2.50174e-10	-1.13248	0.000193208	-2.50174e-10	-1.16742	0.000286415	-2.50174e-10	-1.1652
79162144	rs138323725	5.28781e-15	-2.03493	-1.72407e-10	9.32606e-05	-1.89579	-1.72407e-10	0.000134638	-1.92005	-1.72407e-10
79162308	rs149470839	1.26878e-14	-2.50174e-10	-1.15969	0.000195143	-2.50174e-10	-1.15745	0.000289352	-2.50174e-10	-1.15499
79162757	rs62011055	3.58297e-15	-1.5215	-0.902643	5.30918e-05	-1.66912	-0.79004	7.55585e-05	-1.70225	-0.795484
79162807	rs117235023	5.10534e-15	-2.07005	-1.72407e-10	8.92623e-05	-1.9396	-1.72407e-10	0.000131538	-1.94334	-1.72407e-10
79162866	rs142611473	1.30578e-14	-2.50174e-10	-1.13095	0.000193315	-2.50174e-10	-1.16686	0.000286605	-2.50174e-10	-1.16453
79163022	rs7171615	1.30176e-14	-2.50174e-10	-1.13403	0.000193102	-2.50174e-10	-1.16796	0.000286227	-2.50174e-10	-1.16585
79163331	rs74545338	9.9411e-14	-2.50174e-10	0.898928	0.00173737	-2.50174e-10	1.02895	0.00268087	-2.50174e-10	1.07126
79163602	rs4778738	4.45341e-15	-1.50329	-0.703378	5.62402e-05	-1.6365	-0.765048	8.09384e-05	-1.67791	-0.751035
79163667	rs4778740	4.49076e-15	-1.49493	-0.703378	5.66546e-05	-1.62916	-0.765048	8.15068e-05	-1.67092	-0.751035
79164315	rs11635498	3.57257e-15	-1.92736	-0.499693	7.08992e-05	-1.82698	-0.342947	0.000110458	-1.79905	-0.318954
79164379	rs143762923	2.39845e-14	-0.522926	-1.72407e-10	0.000171879	-1.28439	-1.72407e-10	0.000256881	-1.27403	-1.72407e-10
79164493	rs76374592	1.28955e-14	-2.50174e-10	-1.14346	0.000204623	-2.50174e-10	-1.11001	0.000303006	-2.50174e-10	-1.10889
79164495	rs62011056	3.54911e-15	-1.54613	-0.88751	5.29243e-05	-1.69026	-0.772064	7.53759e-05	-1.72252	-0.777635
79164618	rs75459887	5.3968e-15	-2.01453	-1.72407e-10	0.000108217	-1.74705	-1.72407e-10	0.000151523	-1.8019	-1.72407e-10
79164636	rs79409323	7.82197e-15	-1.6434	-1.72407e-10	9.3788e-05	-1.89015	-1.72407e-10	0.000141509	-1.87027	-1.72407e-10
79164897	rs146224356	6.24568e-15	-1.86845	-1.72407e-10	8.35876e-05	-2.00529	-1.72407e-10	0.000123591	-2.00566	-1.72407e-10
79164950	rs113850146	1.69696e-14	-0.579659	-0.289253	0.000196614	-1.16616	0.0162192	0.000332589	-1.05428	0.0385524
79165441	rs8034658	1.79076e-14	-1.4857	0.670595	0.000175522	-1.87463	0.611212	0.000256882	-1.90119	0.627168
79165610	rs76770078	1.74278e-14	-0.553016	-0.289253	0.000200756	-1.14531	0.0162192	0.000340012	-1.03221	0.0385524
79165797	rs8039140	4.56796e-15	-1.47283	-0.708439	5.91295e-05	-1.58169	-0.769764	8.46765e-05	-1.62797	-0.755831
79166517	rs144611578	5.32764e-15	-2.02743	-1.72407e-10	7.83754e-05	-2.06967	-1.72407e-10	0.000114247	-2.08428	-1.72407e-10
79166578	rs76426232	5.84694e-15	-1.93442	-1.72407e-10	7.78787e-05	-2.07603	-1.72407e-10	0.000116154	-2.06772	-1.72407e-10
79166619	rs59312571	3.38873e-15	-1.6036	-0.876276	5.23133e-05	-1.71516	-0.758769	7.44256e-05	-1.74841	-0.764432
79166822	rs10851913	4.28339e-14	-0.377406	0.434401	0.000435162	-0.914136	0.55867	0.000672928	-0.917953	0.606953
79166838	rs10851914	4.28339e-14	-0.377406	0.434401	0.000435162	-0.914136	0.55867	0.000672928	-0.917953	0.606953
79167118	rs11072813	3.74233e-15	-1.79071	-0.589911	7.50285e-05	-1.66983	-0.443483	0.00011697	-1.63974	-0.42098
79167146	rs75384806	1.28764e-14	-2.50174e-10	-1.14494	0.000192491	-2.50174e-10	-1.17113	0.000285078	-2.50174e-10	-1.16987
79167260	rs77362013	3.40206e-15	-1.6036	-0.872352	5.25563e-05	-1.71516	-0.754133	7.4769e-05	-1.74841	-0.759828
79167320	rs79435848	1.28604e-14	-2.50174e-10	-1.14618	0.000192439	-2.50174e-10	-1.17141	0.000284971	-2.50174e-10	-1.17025
79167563	rs56281795	3.40206e-15	-1.6036	-0.872352	5.25563e-05	-1.71516	-0.754133	7.4769e-05	-1.74841	-0.759828
79167603	rs8029659	4.24827e-15	-1.85123	-0.402598	5.28209e-05	-2.05609	-0.40819	7.90404e-05	-2.06476	-0.387915
79167759	rs8031280	3.59181e-15	-1.56529	-0.85639	5.53894e-05	-1.68147	-0.735326	7.86708e-05	-1.71622	-0.741148
79167830	rs77524213	1.28296e-14	-2.50174e-10	-1.14858	0.000192351	-2.50174e-10	-1.17186	0.000284781	-2.50174e-10	-1.17092
79168040	rs72749233	4.13845e-15	-1.79938	-0.480634	8.38691e-05	-1.68013	-0.321799	0.000130939	-1.6504	-0.297505
79168411	rs181643365	1.14827e-13	-2.50174e-10	1.04309	0.00145827	-2.50174e-10	0.853821	0.00221669	-2.50174e-10	0.881134
79168574	rs139765896	7.92159e-15	-1.63074	-1.72407e-10	0.000147541	-1.43708	-1.72407e-10	0.000235057	-1.36281	-1.72407e-10
79168729	rs76121039	1.28448e-14	-2.50174e-10	-1.14739	0.000192392	-2.50174e-10	-1.17165	0.000284872	-2.50174e-10	-1.1706
79169087	rs62013160	3.46951e-15	-1.5959	-0.86042	5.36621e-05	-1.70841	-0.740067	7.63114e-05	-1.74196	-0.745857
79169265	rs75888439	1.46229e-14	-0.709255	-0.30849	0.000175804	-1.26683	0.00501223	0.000295293	-1.16106	0.0263861
79169288	rs143789094	2.23395e-14	-2.50174e-10	-0.593979	0.000350954	-2.50174e-10	-0.570528	0.000524698	-2.50174e-10	-0.559814
79169499	rs11632720	2.29809e-15	-1.95235	-0.915905	3.05848e-05	-2.0407	-0.969978	4.57079e-05	-2.03207	-0.968297
79169533	rs12592618	4.2865e-15	-1.54657	-0.69829	5.51745e-05	-1.66038	-0.760306	7.85734e-05	-1.71239	-0.746211
79169728	rs4624135	4.11436e-15	-1.57199	-0.71386	5.29312e-05	-1.68738	-0.774813	7.66925e-05	-1.72187	-0.760966
79169980	rs59735519	3.4568e-15	-1.6036	-0.85639	5.35541e-05	-1.71516	-0.735326	7.61788e-05	-1.74841	-0.741148
79169991	rs116943315	3.10434e-14	-2.50174e-10	-0.264949	0.00049056	-2.50174e-10	-0.235636	0.000735357	-2.50174e-10	-0.222282
79171239	rs56272008	3.51054e-15	-1.5959	-0.848662	5.4409e-05	-1.70841	-0.726246	7.73664e-05	-1.74196	-0.732128
79171427	rs76502319	7.28614e-15	-0.582269	-1.13209	5.62869e-05	-1.26939	-1.13133	8.24319e-05	-1.28091	-1.12976
79171539	rs8029496	3.43969e-15	-1.65376	-0.811195	5.39233e-05	-1.76118	-0.682443	7.69483e-05	-1.7909	-0.688608
79171543	rs138076766	2.01323e-14	-0.698007	-1.72407e-10	0.000209696	-1.08552	-1.72407e-10	0.000290087	-1.15246	-1.72407e-10
79171576	rs12911969	4.00608e-14	-0.409622	0.399685	0.000412678	-0.940794	0.532279	0.000637561	-0.944567	0.57958
79171580	rs8028352	4.33338e-15	-1.51545	-0.718542	5.54024e-05	-1.63739	-0.779172	8.00955e-05	-1.67402	-0.765401
79171627	rs8032867	3.49795e-15	-1.61124	-0.836918	5.44261e-05	-1.72186	-0.712479	7.74314e-05	-1.75479	-0.718451
79171707	rs113198676	1.44467e-14	-0.709255	-0.320612	0.000173388	-1.26683	-0.00882859	0.000291103	-1.16106	0.0120956
79171752	rs62013163	2.06528e-14	-0.672484	-1.72407e-10	0.000367255	-0.525127	-1.72407e-10	0.000577099	-0.464625	-1.72407e-10
79171941	rs118145692	6.62764e-15	-1.80909	-1.72407e-10	8.32535e-05	-2.00929	-1.72407e-10	0.000119021	-2.04334	-1.72407e-10
79172011	rs4778858	1.27351e-14	-2.50174e-10	-1.15597	0.000192221	-2.50174e-10	-1.17254	0.000284408	-2.50174e-10	-1.17223
79172224	rs181956996	7.38523e-15	-1.70085	-1.72407e-10	0.00010479	-1.77923	-1.72407e-10	0.000158151	-1.75908	-1.72407e-10
79172276	rs4778627	1.2774e-14	-2.50174e-10	-1.15292	0.000192244	-2.50174e-10	-1.17242	0.000284504	-2.50174e-10	-1.17189
79172766	rs17243470	1.02451e-14	-1.8307	0.457167	0.000120084	-2.04714	0.404153	0.000178768	-2.05775	0.421202
79173005	rs17832351	1.10206e-14	-1.81553	0.514959	0.000127655	-2.04101	0.459159	0.000189918	-2.05246	0.476412
79173260	rs8039144	4.34974e-15	-1.53214	-0.698076	5.56395e-05	-1.65218	-0.760105	8.05145e-05	-1.68819	-0.746008
79173292	rs117740268	1.2626e-14	-2.50174e-10	-1.16458	0.000194207	-2.50174e-10	-1.16226	0.000287255	-2.50174e-10	-1.16227
79173442	rs16970179	1.35871e-14	-2.50174e-10	-1.09121	0.000220084	-2.50174e-10	-1.03718	0.000324945	-2.50174e-10	-1.03898
79173900	rs734287	4.52678e-14	-0.277439	0.3897	0.000425086	-0.891153	0.512261	0.000665499	-0.881997	0.559897
79174326	rs76675237	3.58355e-15	-1.6036	-0.820379	5.58612e-05	-1.71516	-0.693148	7.94387e-05	-1.74841	-0.699245
79174854	rs61009187	1.27352e-14	-2.50174e-10	-1.15597	0.000192218	-2.50174e-10	-1.17255	0.000284375	-2.50174e-10	-1.17235
79174872	rs7497610	4.43274e-15	-1.5238	-0.687518	5.75758e-05	-1.62782	-0.750258	8.26617e-05	-1.67189	-0.735994
79175260	rs74733276	3.56825e-15	-1.6036	-0.824658	5.55829e-05	-1.71516	-0.698143	7.90454e-05	-1.74841	-0.704208
79175383	rs56963875	1.27112e-14	-2.50174e-10	-1.15785	0.000192229	-2.50174e-10	-1.1725	0.000284329	-2.50174e-10	-1.17251
79176322	rs113265118	1.58416e-14	-0.593712	-0.343981	0.000177403	-1.21628	-0.0364824	0.000299264	-1.10582	-0.0154868
79176460	rs8027635	3.59902e-15	-1.6036	-0.816072	5.61425e-05	-1.71516	-0.688126	7.98361e-05	-1.74841	-0.694255
79176582	rs74742334	1.26997e-14	-2.50174e-10	-1.15875	0.000192242	-2.50174e-10	-1.17243	0.000284319	-2.50174e-10	-1.17254
79176683	rs115957851	3.78599e-15	-1.55729	-0.81174	5.87737e-05	-1.67441	-0.683078	8.34237e-05	-1.70947	-0.689238
79176756	rs113542716	1.26887e-14	-2.50174e-10	-1.15963	0.000192261	-2.50174e-10	-1.17233	0.000284316	-2.50174e-10	-1.17255
79176820	rs148906779	5.50874e-15	-1.994	-1.72407e-10	7.87852e-05	-2.06446	-1.72407e-10	0.000116539	-2.06441	-1.72407e-10
79177460	rs16970187	1.66514e-14	-0.542169	-0.345668	0.00017338	-1.22632	-0.0493767	0.000293205	-1.1141	-0.0276656
79177669	rs16970190	1.26481e-14	-2.50174e-10	-1.16283	0.00019239	-2.50174e-10	-1.17166	0.000284387	-2.50174e-10	-1.1723
79178073	rs16970194	3.61464e-15	-1.6036	-0.81174	5.64266e-05	-1.71516	-0.683078	8.02376e-05	-1.74841	-0.689238
79178364	rs8037651	3.80254e-15	-1.55729	-0.80738	5.90728e-05	-1.67441	-0.678002	8.38455e-05	-1.70947	-0.684195
79178666	rs75506745	5.1376e-15	-2.06375	-1.72407e-10	9.0838e-05	-1.92211	-1.72407e-10	0.000133831	-1.92606	-1.72407e-10
79178720	rs78027264	1.26577e-14	-2.50174e-10	-1.16207	0.00019235	-2.50174e-10	-1.17187	0.000284357	-2.50174e-10	-1.17241
79178754	rs78972994	2.42276e-15	-1.9352	-0.88023	3.24787e-05	-2.08663	-0.863971	4.8041e-05	-2.08483	-0.865751
79178932	rs117662804	3.08092e-14	-2.50174e-10	-0.272521	0.000477802	-2.50174e-10	-0.261987	0.000713781	-2.50174e-10	-0.252062
79179050	rs56687292	3.58714e-15	-1.61124	-0.81174	5.60501e-05	-1.72186	-0.683078	7.97267e-05	-1.75479	-0.689238
79179205	rs113634084	1.26577e-14	-2.50174e-10	-1.16207	0.00019235	-2.50174e-10	-1.17187	0.000284357	-2.50174e-10	-1.17241
79179267	rs78835196	1.26481e-14	-2.50174e-10	-1.16283	0.00019239	-2.50174e-10	-1.17166	0.000284387	-2.50174e-10	-1.1723
79180123	rs75268049	1.26389e-14	-2.50174e-10	-1.16356	0.000192437	-2.50174e-10	-1.17142	0.000284425	-2.50174e-10	-1.17217
79181619	rs10519214	1.26389e-14	-2.50174e-10	-1.16356	0.000192437	-2.50174e-10	-1.17142	0.000284425	-2.50174e-10	-1.17217
79181639	rs76022249	1.26389e-14	-2.50174e-10	-1.16356	0.000192437	-2.50174e-10	-1.17142	0.000284425	-2.50174e-10	-1.17217
79181930	rs7179763	3.74536e-15	-1.57244	-0.80738	5.82889e-05	-1.68777	-0.678002	8.27813e-05	-1.72224	-0.684195
79183204	rs4778659	1.26134e-14	-2.50174e-10	-1.16558	0.000192608	-2.50174e-10	-1.17053	0.000284587	-2.50174e-10	-1.1716
79183305	rs4778952	1.26056e-14	-2.50174e-10	-1.16619	0.000192676	-2.50174e-10	-1.17017	0.000284658	-2.50174e-10	-1.17135
79183747	rs10519215	3.79359e-15	-1.57244	-0.794588	5.91621e-05	-1.68777	-0.663133	8.40136e-05	-1.72224	-0.669418
79184281	rs12440205	3.58714e-15	-1.61124	-0.81174	5.60501e-05	-1.72186	-0.683078	7.97267e-05	-1.75479	-0.689238
79184352	rs12443105	3.56007e-15	-1.61882	-0.81174	5.56795e-05	-1.72849	-0.683078	7.92239e-05	-1.76112	-0.689238
79184387	rs9806693	3.5936e-14	-0.326702	0.208107	0.000358731	-0.872074	0.323464	0.00055283	-0.875958	0.368371
79184448	rs3803545	1.259e-14	-2.50174e-10	-1.16744	0.000192844	-2.50174e-10	-1.1693	0.00028484	-2.50174e-10	-1.17071
79185059	rs74835562	1.63317e-14	-0.509913	-0.397317	0.000183094	-1.11147	-0.109709	0.00031033	-0.996414	-0.0885864
79185119	rs12050510	3.55011e-15	-1.62162	-0.81174	5.67919e-05	-1.70871	-0.683078	8.08835e-05	-1.74039	-0.689238
79185134	rs12050511	3.53342e-15	-1.62633	-0.81174	5.53147e-05	-1.73507	-0.683078	7.87291e-05	-1.76739	-0.689238
79185180	rs28408315	3.25849e-15	-1.86345	-0.655623	4.06311e-05	-2.06043	-0.666223	6.06354e-05	-2.06843	-0.649333
79185294	rs62013184	3.54885e-15	-1.62633	-0.80738	5.55962e-05	-1.73507	-0.678002	7.91272e-05	-1.76739	-0.684195
79185464	rs76730098	1.26118e-14	-2.50174e-10	-1.1657	0.000192621	-2.50174e-10	-1.17046	0.000284601	-2.50174e-10	-1.17155
79185537	rs62013185	3.63083e-15	-1.59689	-0.813983	5.56853e-05	-1.69993	-0.711538	7.83443e-05	-1.7359	-0.725626
79185877	rs1836556	3.56445e-15	-1.62633	-0.802994	5.58806e-05	-1.73507	-0.6729	7.95294e-05	-1.76739	-0.679125
79185898	rs1435163	3.54062e-15	-1.63304	-0.802994	5.55539e-05	-1.74093	-0.6729	7.90864e-05	-1.77297	-0.679125
79186584	rs16970207	1.26198e-14	-2.50174e-10	-1.16507	0.000192558	-2.50174e-10	-1.17079	0.000284537	-2.50174e-10	-1.17177
79186733	rs79987052	1.31126e-14	-2.50174e-10	-1.12676	0.000203286	-2.50174e-10	-1.11657	0.00030033	-2.50174e-10	-1.11775
79186741	rs12050636	3.5547e-15	-1.63304	-0.799024	5.58109e-05	-1.74093	-0.668286	7.94499e-05	-1.77297	-0.674539
79186836	rs78029710	1.26042e-14	-2.50174e-10	-1.16631	0.00019269	-2.50174e-10	-1.1701	0.000284672	-2.50174e-10	-1.1713
79186952	rs117462835	3.8013e-15	-1.63583	-0.729164	4.35754e-05	-2.00121	-0.655477	6.8063e-05	-1.94424	-0.657962
79187019	rs112817522	1.59793e-14	-0.51774	-0.411303	0.000179013	-1.11763	-0.126096	0.000303257	-1.00292	-0.105136
79187342	rs10519216	3.48907e-15	-1.64777	-0.802926	5.48489e-05	-1.75378	-0.672821	7.81307e-05	-1.78521	-0.679046
79188223	rs75732182	3.51842e-15	-1.64044	-0.801884	5.52125e-05	-1.74738	-0.672609	7.86528e-05	-1.77912	-0.678474
79188278	rs10519217	3.51476e-15	-1.64044	-0.802926	5.52008e-05	-1.74738	-0.672821	7.86078e-05	-1.77912	-0.679046
79188389	rs34449854	8.32692e-15	-1.9236	0.342761	0.000105978	-2.0776	0.30965	0.000158194	-2.08239	0.323576
79188407	rs145963263	1.97075e-14	-2.50174e-10	-0.719335	0.000268126	-2.50174e-10	-0.839725	0.000397621	-2.50174e-10	-0.837137
79188554	rs10444811	3.53022e-15	-1.64044	-0.798536	5.54832e-05	-1.74738	-0.667719	7.90074e-05	-1.77912	-0.673976
79188644	rs12437644	8.2579e-15	-1.92914	0.339973	0.000103268	-2.07891	0.285055	0.000154554	-2.08331	0.301216
79189155	rs10519218	1.37406e-13	-0.375783	1.59839	0.00073136	-1.66523	1.82895	0.00114243	-1.67072	1.88899
79189222	rs139202709	1.55246e-14	-2.50174e-10	-0.957906	0.000228679	-2.50174e-10	-0.998862	0.000337858	-2.50174e-10	-1.00001
79189282	rs12438433	3.48901e-15	-1.65671	-0.794008	4.98795e-05	-1.8532	-0.668377	7.16919e-05	-1.87647	-0.673794
79190132	rs10519219	3.52632e-15	-1.64201	-0.79807	5.02743e-05	-1.84233	-0.671362	7.21848e-05	-1.86615	-0.677263
79190243	rs35778446	1.28561e-14	-1.14652	-1.72407e-10	0.000112302	-1.70999	-1.72407e-10	0.000176804	-1.6476	-1.72407e-10
79190501	rs4622479	3.88886e-15	-1.59373	-0.748487	4.44819e-05	-1.82476	-0.811338	6.52088e-05	-1.84752	-0.797523
79190639	rs79697364	1.25969e-14	-2.50174e-10	-1.16689	0.000192764	-2.50174e-10	-1.16972	0.000284752	-2.50174e-10	-1.17102
79190690	rs76624999	1.25969e-14	-2.50174e-10	-1.16689	0.000192764	-2.50174e-10	-1.16972	0.000284752	-2.50174e-10	-1.17102
79190696	rs145981677	1.25582e-14	-2.50174e-10	-1.16996	0.000200741	-2.50174e-10	-1.12917	0.00029762	-2.50174e-10	-1.12682
79191209	rs58807257	1.259e-14	-2.50174e-10	-1.16744	0.000192844	-2.50174e-10	-1.1693	0.00028484	-2.50174e-10	-1.17071
79191538	rs11857042	3.85098e-15	-1.59687	-0.755131	4.53978e-05	-1.79487	-0.820854	6.59839e-05	-1.82644	-0.806792
79192081	rs62013186	3.42978e-15	-1.66941	-0.798426	5.37913e-05	-1.77259	-0.673477	7.6759e-05	-1.8031	-0.678866
79192318	rs16970215	1.25663e-14	-2.50174e-10	-1.16931	0.000193207	-2.50174e-10	-1.16742	0.000285258	-2.50174e-10	-1.16924
79192416	rs16970216	1.25663e-14	-2.50174e-10	-1.16931	0.000193207	-2.50174e-10	-1.16742	0.000285258	-2.50174e-10	-1.16924
79192669	rs140848328	5.94838e-15	-1.91722	-1.72407e-10	8.15489e-05	-2.02998	-1.72407e-10	0.000120969	-2.0271	-1.72407e-10
79192670	rs184010300	2.75397e-14	-2.50174e-10	-0.384706	0.000393485	-2.50174e-10	-0.456139	0.000587662	-2.50174e-10	-0.446486
79192903	rs7171539	3.3671e-15	-1.69672	-0.789565	5.30749e-05	-1.79623	-0.663251	7.58232e-05	-1.82554	-0.668695
79192963	rs7171258	3.01326e-14	-0.489444	0.194716	0.000306116	-1.00661	0.299393	0.000472234	-1.01028	0.345112
79193536	rs117665443	2.09835e-14	-2.50174e-10	-0.656598	0.000329226	-2.50174e-10	-0.63444	0.000491927	-2.50174e-10	-0.624308
79193595	rs74783630	3.38333e-15	-1.68353	-0.797942	5.31668e-05	-1.78483	-0.672918	7.59142e-05	-1.81472	-0.678311
79193833	rs111708343	1.41721e-14	-0.649228	-0.399831	0.000163722	-1.22036	-0.112654	0.00027571	-1.11173	-0.09156
79194286	rs16970223	3.46942e-15	-1.66941	-0.786934	4.52335e-05	-1.77259	-0.846751	6.57535e-05	-1.8031	-0.833624
79194670	rs77556040	1.49407e-14	-0.606757	-0.389492	0.000213677	-0.966168	-0.100551	0.00035467	-0.872111	-0.079338
79194801	rs118056078	1.2814e-14	-2.50174e-10	-1.1498	0.00019479	-2.50174e-10	-1.15926	0.000288128	-2.50174e-10	-1.15923
79194948	rs58105551	1.25435e-14	-2.50174e-10	-1.17113	0.000193811	-2.50174e-10	-1.1643	0.000285995	-2.50174e-10	-1.16666
79195110	rs12592340	6.42989e-14	-0.446476	0.909683	0.000711634	-0.955576	1.09196	0.00109127	-0.963646	1.13611
79195390	rs11636975	1.47664e-13	-0.17804	1.47265	0.000729466	-1.56431	1.72544	0.001137	-1.57042	1.78394
79195530	rs74248601	3.44092e-15	-1.65039	-0.814208	4.44929e-05	-1.76407	-0.871781	6.41835e-05	-1.80173	-0.859163
79196010	rs74793099	1.25322e-14	-2.50174e-10	-1.17203	0.000194379	-2.50174e-10	-1.16137	0.000286713	-2.50174e-10	-1.16416
79196261	rs16970227	3.30947e-15	-1.7055	-0.798053	4.81944e-05	-1.88878	-0.667157	6.93424e-05	-1.91016	-0.673417
79196428	rs117639614	2.81276e-14	-2.50174e-10	-0.363584	0.000435976	-2.50174e-10	-0.353595	0.000650965	-2.50174e-10	-0.344182
79196637	rs12593083	1.2542e-14	-2.50174e-10	-1.17125	0.000192479	-2.50174e-10	-1.1712	0.000284508	-2.50174e-10	-1.17188
79197129	rs1036377	7.83089e-15	-1.90584	0.263583	9.84551e-05	-2.07294	0.231354	0.00014673	-2.07895	0.244907
79197332	rs16970233	3.27143e-15	-1.71717	-0.797942	4.68258e-05	-1.91183	-0.672918	6.76314e-05	-1.93025	-0.678311
79197423	rs117626207	3.29524e-15	-1.71497	-0.79288	6.75666e-05	-1.45053	-0.76754	0.000105658	-1.39814	-0.764293
79198413	rs58848937	3.35972e-15	-1.66973	-0.818744	4.02994e-05	-1.85891	-0.875935	5.83099e-05	-1.89346	-0.863404
79198538	rs62013188	3.16791e-15	-1.73242	-0.814842	4.60928e-05	-1.90806	-0.692465	6.64561e-05	-1.92835	-0.697751
79198544	rs62013189	3.16791e-15	-1.73242	-0.814842	4.60928e-05	-1.90806	-0.692465	6.64561e-05	-1.92835	-0.697751
79198760	rs76164573	4.13453e-15	-1.12037	-1.16059	2.99044e-05	-1.88658	-1.1466	4.39332e-05	-1.89252	-1.14745
79198992	rs113675964	3.13493e-14	-0.255142	-1.72407e-10	0.000256722	-0.883188	-1.72407e-10	0.000412688	-0.799946	-1.72407e-10
79199298	rs892787	2.36504e-14	-0.605162	0.0682062	0.000229652	-1.16263	0.168014	0.000355204	-1.16161	0.211661
79199526	rs1075965	1.25287e-14	-2.50174e-10	-1.17232	0.000194696	-2.50174e-10	-1.15974	0.00028712	-2.50174e-10	-1.16274
79199622	rs34866535	3.14355e-15	-1.74832	-0.806658	4.97825e-05	-1.84053	-0.682992	7.12971e-05	-1.86745	-0.68833
79199895	rs117905573	2.62522e-14	-2.50174e-10	-0.432584	0.000414386	-2.50174e-10	-0.404385	0.000618574	-2.50174e-10	-0.395222
79199918	rs16970242	3.14221e-15	-1.74486	-0.810546	4.59164e-05	-1.91687	-0.687491	6.62343e-05	-1.93663	-0.692804
79199939	rs77218429	1.25274e-14	-2.50174e-10	-1.17242	0.000194863	-2.50174e-10	-1.15889	0.000287336	-2.50174e-10	-1.16199
79200094	rs79951170	1.25265e-14	-2.50174e-10	-1.17249	0.000195035	-2.50174e-10	-1.158	0.000287559	-2.50174e-10	-1.16121
79200287	rs79400220	4.07172e-15	-1.12375	-1.17252	3.68789e-05	-1.65276	-1.17078	5.40968e-05	-1.66114	-1.17072
79200385	rs79800329	3.16277e-15	-1.73834	-0.810546	4.61285e-05	-1.91226	-0.687491	6.65221e-05	-1.9323	-0.692804
79200402	rs16970244	3.12294e-15	-1.71232	-0.849242	3.78521e-05	-1.8937	-0.903801	5.5477e-05	-1.9148	-0.891867
79200472	rs16970248	1.25265e-14	-2.50174e-10	-1.17249	0.000195035	-2.50174e-10	-1.158	0.000287559	-2.50174e-10	-1.16121
79200522	rs16970254	1.51299e-14	-0.582527	-0.401133	0.000197744	-1.03003	-0.114179	0.00033766	-0.907496	-0.0931004
79200609	rs117829433	1.25257e-14	-2.50174e-10	-1.17255	0.000195188	-2.50174e-10	-1.15722	0.000287768	-2.50174e-10	-1.16048
79200722	rs111599361	1.48639e-14	-0.586551	-0.41485	0.000188733	-1.06059	-0.130256	0.000314036	-0.963794	-0.109337
79200840	rs62013191	3.12199e-15	-1.75132	-0.810546	4.57081e-05	-1.92142	-0.687491	6.59519e-05	-1.94091	-0.692804
79200956	rs62013192	3.12165e-15	-1.75132	-0.810655	4.59683e-05	-1.92142	-0.681814	6.62706e-05	-1.94091	-0.687983
79201108	rs12439583	3.08879e-15	-1.75772	-0.814842	4.52778e-05	-1.9259	-0.692465	6.53507e-05	-1.94512	-0.697751
79201236	rs7402463	1.25257e-14	-2.50174e-10	-1.17255	0.000195396	-2.50174e-10	-1.15615	0.000288031	-2.50174e-10	-1.15957
79202032	rs144200589	7.11959e-15	-1.73748	-1.72407e-10	0.000122237	-1.62522	-1.72407e-10	0.000186078	-1.59647	-1.72407e-10
79202208	rs80099244	1.45525e-14	-2.50174e-10	-1.02257	0.000228125	-2.50174e-10	-1.00129	0.000338853	-2.50174e-10	-0.997072
79202362	rs62013193	2.60653e-15	-1.76995	-0.972363	3.95734e-05	-1.86849	-0.884536	5.69213e-05	-1.89167	-0.889297
79202749	rs17244648	7.80679e-15	-1.64534	-1.72407e-10	0.000130438	-1.56029	-1.72407e-10	0.000191051	-1.57009	-1.72407e-10
79203038	rs34851962	8.52164e-15	-1.86657	0.308847	9.49712e-05	-2.07276	0.195155	0.000141788	-2.07636	0.208052
79203058	rs138792981	1.15373e-13	-2.50174e-10	1.04784	0.00149821	-2.50174e-10	0.88084	0.00227187	-2.50174e-10	0.905721
79203130	rs60634495	2.6653e-15	-1.86791	-0.852109	3.93758e-05	-2.0192	-0.738828	5.73309e-05	-2.02956	-0.74424
79203210	rs62013196	2.46324e-15	-1.83227	-0.966584	3.06586e-05	-1.99876	-1.00951	4.52256e-05	-2.01063	-1.00035
79203277	rs117631158	9.7535e-15	-1.42271	-1.72407e-10	9.44485e-05	-1.88313	-1.72407e-10	0.000136043	-1.90967	-1.72407e-10
79203574	rs12438191	2.42286e-15	-1.84877	-0.966617	3.03563e-05	-2.00837	-1.00981	4.48201e-05	-2.01955	-1.00043
79204101	rs79440330	1.76015e-14	-0.440477	-0.391873	0.000225263	-0.910443	-0.103472	0.000386849	-0.78135	-0.0832546
79204333	rs79975633	1.62569e-14	-0.519942	-0.391873	0.00021066	-0.977467	-0.103472	0.000360458	-0.852007	-0.0832546
79204360	rs8035305	2.65717e-15	-1.88306	-0.84001	3.98241e-05	-2.02753	-0.719185	5.797e-05	-2.0372	-0.725512
79204411	rs8035028	2.69423e-15	-1.87302	-0.8362	3.99965e-05	-2.02204	-0.720351	5.82412e-05	-2.03217	-0.725878
79205126	rs1541965	1.93453e-14	-0.502761	-0.235124	0.000252608	-0.963002	0.0636559	0.000432897	-0.836749	0.08461
79205259	rs147356617	1.29865e-14	-2.50174e-10	-1.13642	0.000197027	-2.50174e-10	-1.14784	0.000291346	-2.50174e-10	-1.14813
79205965	rs144940003	2.26515e-14	-2.50174e-10	-0.580111	0.000355953	-2.50174e-10	-0.556384	0.000532239	-2.50174e-10	-0.545545
79206075	rs145527459	4.57786e-14	-2.50174e-10	0.123482	0.000701559	-2.50174e-10	0.122121	0.00104467	-2.50174e-10	0.128817
79206347	rs79401761	1.79693e-14	-2.50174e-10	-0.81167	0.000262815	-2.50174e-10	-0.859735	0.000388045	-2.50174e-10	-0.861518
79206697	rs73470371	1.26134e-14	-2.50174e-10	-1.16557	0.000201158	-2.50174e-10	-1.1271	0.000295783	-2.50174e-10	-1.13301
79206793	rs60009001	1.26214e-14	-2.50174e-10	-1.16494	0.000201477	-2.50174e-10	-1.12551	0.000296221	-2.50174e-10	-1.13153
79207466	rs59772922	1.58273e-14	-0.838439	-0.100157	0.000160943	-1.34299	-0.00714826	0.00024853	-1.34023	0.0331535
79207623	rs73470375	1.26214e-14	-2.50174e-10	-1.16494	0.000201477	-2.50174e-10	-1.12551	0.000296221	-2.50174e-10	-1.13153
79208386	rs76100873	1.67983e-14	-0.505426	-0.373633	0.000244644	-0.849235	-0.0821454	0.000419609	-0.721587	-0.0617279
79208819	rs117925442	9.68027e-15	-1.43025	-1.72407e-10	9.40556e-05	-1.8873	-1.72407e-10	0.000135515	-1.91356	-1.72407e-10
79209085	rs8042638	5.24919e-14	-0.786275	1.0466	0.000571294	-1.31793	1.23465	0.000885863	-1.31624	1.28016
79209177	rs80189365	1.26134e-14	-2.50174e-10	-1.16557	0.000201158	-2.50174e-10	-1.1271	0.000295783	-2.50174e-10	-1.13301
79209332	rs4779081	1.26297e-14	-2.50174e-10	-1.16428	0.000201803	-2.50174e-10	-1.12389	0.000296668	-2.50174e-10	-1.13002
79209644	rs4779082	1.26058e-14	-2.50174e-10	-1.16617	0.000200844	-2.50174e-10	-1.12866	0.000295353	-2.50174e-10	-1.13447
79209965	rs78493226	1.30547e-14	-2.50174e-10	-1.13119	0.000200393	-2.50174e-10	-1.1309	0.000295154	-2.50174e-10	-1.13514
79209981	rs77729189	1.6421e-14	-0.54212	-0.359651	0.000225982	-0.944909	-0.0658209	0.000387646	-0.817294	-0.0452518
79210139	rs117728386	1.51794e-14	-0.980394	-1.72407e-10	0.00017157	-1.28619	-1.72407e-10	0.000265981	-1.23921	-1.72407e-10
79210480	rs140999457	5.5808e-15	-1.981	-1.72407e-10	7.71379e-05	-2.08559	-1.72407e-10	0.000114545	-2.08167	-1.72407e-10
79210598	rs113675468	1.08788e-14	-1.19441	-0.119111	0.000156315	-1.65089	0.271581	0.000236163	-1.63718	0.279058
79210717	rs139276073	6.1561e-14	-2.50174e-10	0.419694	0.000983453	-2.50174e-10	0.459887	0.00141804	-2.50174e-10	0.434395
79211424	rs147125452	6.8924e-14	0.532669	-1.72407e-10	9.02409e-05	-1.9287	-1.72407e-10	0.000133774	-1.92649	-1.72407e-10
79211660	rs78004896	1.71868e-14	-0.499052	-0.35714	0.000235205	-0.907835	-0.0628908	0.000404286	-0.778221	-0.0422946
79212118	rs6495351	4.9749e-15	-0.982544	-1.11339	3.80734e-05	-1.71459	-1.07708	5.79858e-05	-1.68409	-1.07835
79212142	rs75143874	1.29016e-14	-2.50174e-10	-1.14298	0.000210394	-2.50174e-10	-1.0822	0.000308748	-2.50174e-10	-1.09011
79212333	rs80314264	5.57037e-15	-1.98287	-1.72407e-10	7.71203e-05	-2.08582	-1.72407e-10	0.000114497	-2.08209	-1.72407e-10
79212406	rs78247130	1.29689e-14	-2.50174e-10	-1.13778	0.000198682	-2.50174e-10	-1.13948	0.000292835	-2.50174e-10	-1.14303
79213596	rs73470383	1.29016e-14	-2.50174e-10	-1.14298	0.000210394	-2.50174e-10	-1.0822	0.000308748	-2.50174e-10	-1.09011
79213630	rs74983338	2.60842e-14	-0.439007	-1.72407e-10	0.000114321	-1.69217	-1.72407e-10	0.000181423	-1.6218	-1.72407e-10
79214192	rs5849	1.53904e-14	-0.602085	-0.364506	0.00021343	-0.996386	-0.0714868	0.000365061	-0.871603	-0.0509702
79214215	rs3129	7.66055e-15	-2.0204	0.356146	9.66566e-05	-2.08036	0.220344	0.000145327	-2.07607	0.232423
79214392	rs3128	9.9936e-15	-1.39839	-1.72407e-10	9.0072e-05	-1.93057	-1.72407e-10	0.000128633	-1.96567	-1.72407e-10
79214429	rs12549	5.46039e-15	-2.00282	-1.72407e-10	7.75049e-05	-2.08084	-1.72407e-10	0.000114813	-2.07934	-1.72407e-10
79214868	rs894785	1.25352e-14	-2.50174e-10	-1.1718	0.000197174	-2.50174e-10	-1.1471	0.000291067	-2.50174e-10	-1.14908
79215120	rs2289690	1.29276e-14	-2.50174e-10	-1.14097	0.00019844	-2.50174e-10	-1.14069	0.000292442	-2.50174e-10	-1.14437
79215238	rs2289691	3.08188e-15	-1.99366	-0.581138	5.09365e-05	-2.0734	-0.427202	7.45088e-05	-2.07817	-0.433547
79215247	rs2289692	1.87485e-14	-0.499052	-0.270172	0.000260224	-0.907835	0.0381955	0.000447699	-0.778221	0.0597051
79215311	rs2289693	1.25634e-14	-2.50174e-10	-1.16954	0.00019907	-2.50174e-10	-1.13753	0.000293757	-2.50174e-10	-1.13988
79215568	rs34577742	1.02163e-14	-1.97127	0.59492	0.00012913	-2.08727	0.516908	0.000194376	-2.08671	0.533864
79215734	rs187949824	1.62403e-14	-2.50174e-10	-0.912836	0.000255042	-2.50174e-10	-0.889753	0.000376742	-2.50174e-10	-0.891077
79215820	rs1968582	1.25422e-14	-2.50174e-10	-1.17123	0.000193871	-2.50174e-10	-1.16399	0.000286421	-2.50174e-10	-1.16518
79216250	rs147865029	2.48995e-14	-2.50174e-10	-0.485487	0.000323632	-2.50174e-10	-0.651576	0.000481019	-2.50174e-10	-0.646731
79216385	rs73470384	1.28515e-14	-2.50174e-10	-1.14688	0.000192394	-2.50174e-10	-1.17164	0.000284658	-2.50174e-10	-1.17135
79216945	rs181175135	9.74353e-15	-1.42373	-1.72407e-10	0.000101727	-1.80889	-1.72407e-10	0.000144643	-1.84837	-1.72407e-10
79217329	rs7182836	2.09101e-15	-2.08636	-0.876328	3.6631e-05	-2.05356	-0.77673	5.50693e-05	-2.03188	-0.782161
79217400	rs7161986	2.10224e-15	-2.08485	-0.872478	3.6894e-05	-2.04623	-0.776901	5.55728e-05	-2.02259	-0.782349
79217470	rs140692531	5.50492e-15	-1.99469	-1.72407e-10	8.45334e-05	-1.99404	-1.72407e-10	0.000125004	-1.99429	-1.72407e-10
79217606	rs2289694	1.28463e-14	-2.50174e-10	-1.14728	0.000194578	-2.50174e-10	-1.16035	0.000288179	-2.50174e-10	-1.15906
79217631	rs2289695	2.13291e-15	-2.08716	-0.855691	3.70773e-05	-2.06028	-0.757901	5.56111e-05	-2.0406	-0.763656
79217691	rs117238468	1.45632e-14	-2.50174e-10	-1.02184	0.000229677	-2.50174e-10	-0.994511	0.000339635	-2.50174e-10	-0.994766
79217900	rs12440862	2.08851e-15	-2.08716	-0.876726	3.63768e-05	-2.06028	-0.776977	5.46046e-05	-2.0406	-0.781922
79218773	rs12441725	2.12652e-15	-2.08126	-0.864585	3.71378e-05	-2.05244	-0.764107	5.60419e-05	-2.02831	-0.768224
79218828	rs76893083	1.30257e-14	-2.50174e-10	-1.13341	0.000196528	-2.50174e-10	-1.15038	0.000291213	-2.50174e-10	-1.14858
79218994	rs3784537	2.2052e-15	-2.08385	-0.825668	3.85729e-05	-2.05917	-0.719464	5.80706e-05	-2.03718	-0.7238
79219180	rs3784538	2.19904e-15	-2.08664	-0.825668	3.81856e-05	-2.06926	-0.719464	5.7272e-05	-2.05103	-0.7238
79219188	rs3784539	6.36121e-15	-1.13094	-0.719173	0.000133797	-0.810593	-0.724265	0.000218119	-0.720444	-0.71715
79219332	rs3784540	2.18933e-15	-2.08703	-0.829706	3.79158e-05	-2.07174	-0.72408	5.68076e-05	-2.05457	-0.728394
79219358	rs117870813	2.14323e-14	-2.50174e-10	-0.635438	0.00028143	-2.50174e-10	-0.791301	0.00041748	-2.50174e-10	-0.7884
79219372	rs3825931	2.18971e-15	-2.08686	-0.829706	3.79619e-05	-2.07052	-0.72408	5.69072e-05	-2.05282	-0.728394
79219423	rs58119858	2.02134e-15	-2.0859	-0.910671	3.33508e-05	-2.08208	-0.842019	4.96767e-05	-2.07083	-0.846273
79219558	rs77926585	1.31179e-14	-2.50174e-10	-1.12636	0.000213041	-2.50174e-10	-1.0697	0.000313196	-2.50174e-10	-1.07581
79220345	rs8039683	2.18261e-15	-2.08609	-0.83372	3.78217e-05	-2.06963	-0.728673	5.6536e-05	-2.05479	-0.732965
79220549	rs73470389	1.71028e-15	-2.08704	-1.07663	2.59187e-05	-2.08052	-1.0957	3.89404e-05	-2.06894	-1.09166
79220567	rs79123103	2.1679e-15	-2.0849	-0.841675	3.76293e-05	-2.06562	-0.737786	5.63272e-05	-2.04943	-0.742033
79220586	rs4779112	8.29746e-15	-0.883066	-0.70132	0.000112827	-1.13404	-0.571289	0.000177358	-1.09106	-0.553411
79220885	rs113816500	8.57525e-15	-1.30656	-0.244895	9.18954e-05	-1.70065	-0.209887	0.000150453	-1.61658	-0.192406
79220992	rs79480543	1.33509e-14	-2.50174e-10	-1.10875	0.000219136	-2.50174e-10	-1.04149	0.000321961	-2.50174e-10	-1.04821
79221356	rs7163828	2.12606e-15	-2.07973	-0.866338	3.73403e-05	-2.05292	-0.75819	5.61457e-05	-2.03311	-0.761573
79221907	rs2289697	2.10549e-15	-2.08557	-0.870214	3.67068e-05	-2.07021	-0.758012	5.46945e-05	-2.05897	-0.7619
79222149	rs9302286	2.11445e-15	-2.08133	-0.870214	3.70414e-05	-2.06113	-0.758012	5.57326e-05	-2.04017	-0.7619
79222271	rs77792858	1.29466e-14	-2.50174e-10	-1.13951	0.000195404	-2.50174e-10	-1.15611	0.000289451	-2.50174e-10	-1.15465
79222504	rs76274544	1.2832e-14	-2.50174e-10	-1.14839	0.000194209	-2.50174e-10	-1.16225	0.000287606	-2.50174e-10	-1.16104
79222642	rs28699989	2.9542e-15	-1.82753	-0.78958	3.96329e-05	-2.00191	-0.749611	5.8997e-05	-2.00639	-0.738766
79222693	rs140415071	1.68553e-14	-0.875671	-1.72407e-10	0.00364507	1.76995	-1.72407e-10	0.00607982	1.89009	-1.72407e-10
79222737	rs138931381	1.39318e-14	-2.50174e-10	-1.06616	0.000231828	-2.50174e-10	-0.985187	0.000340323	-2.50174e-10	-0.992742
79222856	rs74481317	1.26554e-14	-2.50174e-10	-1.16225	0.00019272	-2.50174e-10	-1.16995	0.000285241	-2.50174e-10	-1.1693
79222915	rs74828045	1.40683e-14	-2.50174e-10	-1.05641	0.000234831	-2.50174e-10	-0.972319	0.000344642	-2.50174e-10	-0.980131
79222924	rs7496812	7.15869e-15	-0.967573	-0.764435	0.000120175	-0.999011	-0.643224	0.000188014	-0.959376	-0.626744
79223445	rs2289698	2.10138e-15	-2.08678	-0.870957	3.65056e-05	-2.07483	-0.758882	5.43169e-05	-2.06504	-0.762766
79223590	rs77509608	6.29232e-15	-1.861	-1.72407e-10	9.85666e-05	-1.84045	-1.72407e-10	0.000147364	-1.82973	-1.72407e-10
79223681	rs2289699	8.73032e-15	-0.762967	-0.770565	0.000148455	-0.780697	-0.650208	0.000235991	-0.725006	-0.633837
79224322	rs62013198	5.19578e-15	-1.96656	-0.0859325	7.63298e-05	-2.04777	-0.0483479	0.00011852	-2.01907	-0.0284863
79224447	rs61504829	1.46171e-14	-2.50174e-10	-1.01814	0.000246723	-2.50174e-10	-0.922918	0.000361762	-2.50174e-10	-0.931651
79224450	rs79721720	4.19293e-15	-1.32592	-0.94101	3.29215e-05	-2.00488	-0.932175	4.81766e-05	-2.01401	-0.933759
79224509	rs59238093	1.46171e-14	-2.50174e-10	-1.01814	0.000246723	-2.50174e-10	-0.922918	0.000361762	-2.50174e-10	-0.931651
79224683	rs2289700	1.57961e-15	-2.08088	-1.16228	2.44439e-05	-2.06825	-1.16655	3.66996e-05	-2.05435	-1.16552
79224727	rs78155742	6.24728e-15	-1.86819	-1.72407e-10	9.78296e-05	-1.84796	-1.72407e-10	0.000146239	-1.8374	-1.72407e-10
79224747	rs13345	4.45448e-15	-1.95155	-0.25487	7.31254e-05	-2.08071	-0.0582934	0.000108415	-2.08134	-0.055325
79225025	rs74847893	1.25382e-14	-2.50174e-10	-1.17156	0.000192315	-2.50174e-10	-1.17205	0.000284395	-2.50174e-10	-1.17227
79225414	rs192710189	5.32935e-15	-2.0271	-1.72407e-10	0.000110027	-1.73045	-1.72407e-10	0.000171752	-1.67659	-1.72407e-10
79225710	rs78840655	1.5225e-14	-2.50174e-10	-0.977393	0.000260508	-2.50174e-10	-0.868549	0.000381604	-2.50174e-10	-0.878254
79227111	rs12591571	1.25261e-14	-2.50174e-10	-1.17252	0.000192669	-2.50174e-10	-1.17021	0.00028483	-2.50174e-10	-1.17075
79228257	rs16970287	2.08391e-15	-2.06092	-0.905164	3.57385e-05	-2.05181	-0.803144	5.34766e-05	-2.03507	-0.808325
79228371	rs8034542	2.01435e-15	-2.07564	-0.924397	3.46725e-05	-2.06288	-0.822352	5.17131e-05	-2.04942	-0.827506
79228396	rs79479542	1.59405e-14	-2.50174e-10	-0.93147	0.000249072	-2.50174e-10	-0.913441	0.000369775	-2.50174e-10	-0.909743
79229017	rs1808757	1.6312e-14	-2.50174e-10	-0.908432	0.000283294	-2.50174e-10	-0.784699	0.000413903	-2.50174e-10	-0.797005
79229199	rs12592898	3.3542e-15	-1.35326	-1.13686	7.72956e-05	-0.971533	-1.11201	0.000120713	-0.917708	-1.11151
79229232	rs111495139	5.32861e-15	-1.41893	-0.608317	5.78324e-05	-1.79692	-0.576712	9.57674e-05	-1.6986	-0.562111
79229251	rs12592959	1.25273e-14	-2.50174e-10	-1.17243	0.000193114	-2.50174e-10	-1.16791	0.000285428	-2.50174e-10	-1.16865
79229263	rs139414307	5.02103e-15	-2.0867	-1.72407e-10	8.46405e-05	-1.99277	-1.72407e-10	0.000121805	-2.02022	-1.72407e-10
79229462	rs78449029	1.56805e-14	-2.50174e-10	-0.947918	0.000225276	-2.50174e-10	-1.01386	0.000333737	-2.50174e-10	-1.01228
79229644	rs62013199	6.4701e-15	-1.21163	-0.621509	6.55961e-05	-1.65553	-0.59214	0.000110788	-1.53721	-0.577817
79230092	rs16970296	1.25265e-14	-2.50174e-10	-1.17249	0.000193035	-2.50174e-10	-1.16831	0.000285328	-2.50174e-10	-1.169
79230389	rs75564875	5.16091e-15	-1.7735	-0.285727	7.79954e-05	-1.97636	-0.0981761	0.000116063	-1.97102	-0.0974884
79230567	rs112318964	3.12944e-15	-1.6366	-0.922883	3.80712e-05	-1.97137	-0.820354	5.7938e-05	-1.93917	-0.824091
79230737	rs62013200	5.00775e-15	-1.10659	-0.982757	5.49224e-05	-1.50028	-0.924979	9.22817e-05	-1.37306	-0.924736
79230859	rs118087960	2.89191e-14	-2.50174e-10	-0.335832	0.000474914	-2.50174e-10	-0.268049	0.00069319	-2.50174e-10	-0.281334
79230969	rs10152868	2.119e-15	-2.07051	-0.878881	3.65342e-05	-2.06013	-0.772802	5.47445e-05	-2.04155	-0.778406
79231005	rs78813423	2.11734e-15	-2.06386	-0.886318	3.65205e-05	-2.05182	-0.781487	5.4854e-05	-2.03093	-0.78703
79231046	rs62013227	6.2958e-15	-1.21163	-0.648819	6.38364e-05	-1.65553	-0.619332	0.000107745	-1.53721	-0.605669
79231059	rs74525211	1.25263e-14	-2.50174e-10	-1.1725	0.000192704	-2.50174e-10	-1.17003	0.000284886	-2.50174e-10	-1.17055
79231203	rs10152892	2.44565e-15	-1.73341	-1.07261	2.88275e-05	-1.98167	-1.08818	4.38415e-05	-1.96052	-1.08153
79231478	rs12148472	3.00204e-15	-1.46454	-1.1365	6.47106e-05	-1.14971	-1.11155	0.000100949	-1.09698	-1.11104
79231518	rs11638844	9.03276e-15	-1.13908	-0.360393	0.000166563	-1.25285	-0.0629595	0.000256031	-1.20778	-0.0695533
79231616	rs10400902	1.01958e-14	-1.13908	-0.239278	0.000191757	-1.25285	0.0778959	0.000294638	-1.20778	0.0708954
79232126	rs113452494	2.64385e-15	-1.81001	-0.918094	3.98105e-05	-1.92784	-0.81921	6.18064e-05	-1.87424	-0.82439
79232179	rs145079300	1.41553e-14	-2.50174e-10	-1.05025	0.000224147	-2.50174e-10	-1.01888	0.000331904	-2.50174e-10	-1.01779
79232319	rs11072815	5.22987e-15	-1.2511	-0.794847	8.31021e-05	-1.33539	-0.675725	0.000130155	-1.29342	-0.660487
79232330	rs11856301	5.24575e-15	-1.2511	-0.791816	8.33914e-05	-1.33539	-0.67225	0.000130615	-1.29342	-0.656959
79232546	rs138805637	5.04132e-15	-2.08267	-1.72407e-10	8.11093e-05	-2.03539	-1.72407e-10	0.000118111	-2.05101	-1.72407e-10
79232700	rs28655102	5.31947e-15	-1.25295	-0.776016	8.30224e-05	-1.35791	-0.654162	0.000130016	-1.31638	-0.638599
79232863	rs77209233	1.66854e-14	-2.50174e-10	-0.8858	0.000289917	-2.50174e-10	-0.761588	0.000423408	-2.50174e-10	-0.774301
79232870	rs148132577	7.7236e-14	-2.50174e-10	0.646531	0.000997464	-2.50174e-10	0.474032	0.00151046	-2.50174e-10	0.49753
79233225	rs10152587	4.99862e-15	-1.32171	-0.769459	7.84454e-05	-1.42211	-0.646668	0.000122636	-1.38243	-0.630994
79233249	rs186156152	6.32334e-15	-1.85609	-1.72407e-10	8.72603e-05	-1.96229	-1.72407e-10	0.000124776	-1.99611	-1.72407e-10
79233255	rs10152589	5.31947e-15	-1.25295	-0.776016	8.30224e-05	-1.35791	-0.654162	0.000130016	-1.31638	-0.638599
79233626	rs4778716	5.17613e-15	-1.28026	-0.776016	8.09301e-05	-1.38344	-0.654162	0.000126648	-1.34263	-0.638599
79234072	rs190802245	2.17875e-14	-2.50174e-10	-0.618997	0.000318335	-2.50174e-10	-0.668079	0.000475896	-2.50174e-10	-0.657439
79234268	rs2870085	5.09094e-15	-1.29375	-0.77912	7.9634e-05	-1.39603	-0.657712	0.000124568	-1.35558	-0.642201
79234378	rs10400877	4.76079e-15	-1.3608	-0.77912	7.48107e-05	-1.45851	-0.657712	0.000116807	-1.41991	-0.642201
79234384	rs10400881	4.86178e-15	-1.34947	-0.769459	7.8196e-05	-1.4253	-0.646668	0.000122021	-1.38745	-0.630994
79234470	rs34843303	3.42522e-15	-1.2986	-1.17057	6.079e-05	-1.15122	-1.17254	9.11043e-05	-1.13811	-1.17252
79234824	rs77784974	1.61407e-14	-2.50174e-10	-0.918989	0.000279122	-2.50174e-10	-0.799536	0.000408014	-2.50174e-10	-0.811336
79234864	rs11855406	4.9928e-15	-1.30713	-0.785209	7.79249e-05	-1.40851	-0.666926	0.000121795	-1.36843	-0.651869
79234957	rs34593439	6.70348e-15	-0.682707	-1.115	0.000112405	-0.623657	-1.08542	0.000175026	-0.572923	-1.08478
79235446	rs3825932	5.0131e-15	-1.31882	-0.769459	7.68306e-05	-1.44291	-0.646668	0.00012027	-1.40191	-0.630994
79236063	rs73472313	1.6267e-14	-2.50174e-10	-0.911198	0.000281687	-2.50174e-10	-0.790387	0.000411526	-2.50174e-10	-0.802766
79236349	rs186548931	6.1079e-14	0.411833	-1.72407e-10	0.000209077	-1.08848	-1.72407e-10	0.000303239	-1.10812	-1.72407e-10
79236640	rs77180290	5.93412e-14	-2.50174e-10	0.382969	0.000831239	-2.50174e-10	0.291734	0.00124143	-2.50174e-10	0.301381
79236815	rs11072817	4.13126e-15	-1.39089	-0.89086	7.61304e-05	-1.31186	-0.786876	0.000122921	-1.23766	-0.773436
79236933	rs11072818	4.20488e-15	-1.39249	-0.871603	7.97244e-05	-1.28821	-0.764396	0.000128657	-1.21491	-0.750574
79237180	rs1036937	4.49661e-15	-1.32793	-0.869077	8.44667e-05	-1.23337	-0.761456	0.000138262	-1.1459	-0.747584
79237247	rs1036938	4.16886e-15	-1.39249	-0.880208	7.89287e-05	-1.28821	-0.774428	0.000127351	-1.21491	-0.760775
79237293	rs2289702	7.52132e-15	-0.577524	-1.10507	0.000134301	-0.466299	-1.0648	0.000209527	-0.41369	-1.06409
79237324	rs1036939	3.28802e-15	-1.60255	-0.907497	5.76837e-05	-1.56869	-0.807515	9.11933e-05	-1.5152	-0.794459
79237516	rs375667376	1.56612e-14	-2.50174e-10	-0.949147	0.000238653	-2.50174e-10	-0.956174	0.000354483	-2.50174e-10	-0.951978
79237524	rs181583992	1.45253e-14	-2.50174e-10	-1.02444	0.000229028	-2.50174e-10	-0.997339	0.000338676	-2.50174e-10	-0.997593
79238656	rs77719589	1.64802e-15	-2.02926	-1.17151	2.38908e-05	-2.08636	-1.17133	3.54411e-05	-2.08302	-1.17175
79239174	rs56148823	2.42815e-15	-2.08618	-0.727031	4.38414e-05	-2.04936	-0.601239	6.39966e-05	-2.05922	-0.604587
79239449	rs12901830	6.72381e-15	-0.723057	-1.07162	0.000190716	-0.130646	-1.04975	0.000305148	-0.0463352	-1.05551
79239719	rs1369324	4.03487e-15	-1.26224	-1.04312	7.98142e-05	-1.08003	-0.971453	0.000130883	-0.986908	-0.961423
79239974	rs75926015	5.04468e-15	-2.082	-1.72407e-10	8.30274e-05	-2.01201	-1.72407e-10	0.000122221	-2.01681	-1.72407e-10
79240045	rs12440097	2.38154e-15	-2.04105	-0.791536	4.29128e-05	-2.04855	-0.62346	6.26975e-05	-2.05186	-0.632456
79240471	rs74363180	6.84961e-15	-1.00439	-0.771755	0.000140302	-0.705051	-0.782338	0.00022948	-0.615466	-0.771357
79241400	rs62013229	2.71432e-15	-1.98477	-0.717022	4.61365e-05	-1.99941	-0.600165	6.90536e-05	-1.98584	-0.601916
79241543	rs62013230	3.07595e-15	-2.08709	-0.489636	5.38023e-05	-2.08243	-0.363436	7.92409e-05	-2.08498	-0.365163
79241544	rs78051932	1.68791e-14	-2.50174e-10	-0.874259	0.000292774	-2.50174e-10	-0.751782	0.000427878	-2.50174e-10	-0.763799
79241674	rs78921128	2.35847e-15	-2.08727	-0.755054	4.06268e-05	-2.08386	-0.642897	5.98673e-05	-2.08593	-0.644582
79241976	rs16970344	2.35861e-15	-2.08721	-0.755054	4.06545e-05	-2.08318	-0.642897	5.98937e-05	-2.08549	-0.644582
79242096	rs117185937	1.29621e-14	-2.50174e-10	-1.1383	0.000196012	-2.50174e-10	-1.15301	0.000290344	-2.50174e-10	-1.15157
79242271	rs4779153	4.10264e-15	-1.83926	-0.449443	7.21347e-05	-1.85847	-0.294175	0.000110084	-1.82892	-0.292472
79242557	rs80218258	6.78867e-15	-1.78508	-1.72407e-10	8.8306e-05	-1.95038	-1.72407e-10	0.000132413	-1.93671	-1.72407e-10
79242581	rs62013231	2.25845e-15	-2.08671	-0.798948	3.88974e-05	-2.08708	-0.683181	5.74145e-05	-2.08723	-0.68511
79242739	rs2002832	6.76123e-15	-0.938449	-0.850682	0.000111151	-0.882362	-0.837929	0.000184541	-0.775887	-0.828879
79243153	rs145747371	1.28073e-14	-2.50174e-10	-1.15032	0.00019484	-2.50174e-10	-1.159	0.000287912	-2.50174e-10	-1.15998
79243188	rs56248637	2.22348e-15	-2.08605	-0.815207	3.83951e-05	-2.08727	-0.695986	5.67045e-05	-2.08696	-0.697826
79243220	rs56289610	2.22348e-15	-2.08605	-0.815207	3.83951e-05	-2.08727	-0.695986	5.67045e-05	-2.08696	-0.697826
79243571	rs876941	4.05525e-15	-1.83517	-0.465154	7.00587e-05	-1.8719	-0.309955	0.000108367	-1.82913	-0.307983
79243674	rs16970350	1.82691e-14	-2.50174e-10	-0.795125	0.000318804	-2.50174e-10	-0.666607	0.000465385	-2.50174e-10	-0.679773
79243685	rs139383236	5.02441e-15	-2.08603	-1.72407e-10	9.19593e-05	-1.90984	-1.72407e-10	0.000141662	-1.86919	-1.72407e-10
79244071	rs11072819	3.75355e-15	-1.9102	-0.467434	6.48245e-05	-1.94704	-0.312464	9.89554e-05	-1.91773	-0.310234
79245465	rs4779154	6.7274e-15	-0.704605	-1.08954	0.000121074	-0.553533	-1.08125	0.000196921	-0.466083	-1.07375
79245755	rs8035576	2.38026e-15	-2.08708	-0.746047	4.14847e-05	-2.08553	-0.620326	6.11829e-05	-2.08687	-0.621897
79245891	rs4779156	6.1832e-15	-0.790246	-1.08825	0.000124605	-0.523937	-1.0821	0.00020228	-0.438463	-1.07452
79246098	rs7175785	3.2187e-15	-2.07188	-0.459483	5.85526e-05	-2.06488	-0.296379	8.74039e-05	-2.05857	-0.293527
79246166	rs62013235	3.58698e-15	-1.73733	-0.685694	5.04487e-05	-1.85837	-0.651855	8.11199e-05	-1.78583	-0.640883
79246342	rs7177831	1.93141e-15	-1.9557	-1.08638	2.94485e-05	-1.94927	-1.09927	4.45131e-05	-1.93332	-1.09353
79246938	rs112129944	1.99445e-14	-0.707379	-1.72407e-10	0.000221755	-1.02961	-1.72407e-10	0.000357417	-0.943735	-1.72407e-10
79247100	rs1550065	1.74084e-14	-2.50174e-10	-0.843383	0.000305497	-2.50174e-10	-0.709242	0.000446764	-2.50174e-10	-0.720608
79247482	rs62013236	2.11515e-15	-2.08226	-0.868948	3.66111e-05	-2.07076	-0.760075	5.36884e-05	-2.07767	-0.761768
79247732	rs11635178	1.72426e-15	-2.01449	-1.14105	2.64103e-05	-2.01073	-1.1467	3.98362e-05	-1.99431	-1.14355
79247925	rs78764205	2.07829e-15	-2.08492	-0.883872	3.57959e-05	-2.07598	-0.777368	5.25716e-05	-2.08154	-0.778925
79247961	rs79569958	2.09473e-15	-2.08435	-0.876563	3.61469e-05	-2.07477	-0.768824	5.30681e-05	-2.08066	-0.770398
79248080	rs75157919	2.03709e-15	-2.08371	-0.905102	3.48392e-05	-2.07349	-0.806947	5.11556e-05	-2.07973	-0.808038
79248171	rs78130877	2.02629e-15	-2.08538	-0.908748	3.46884e-05	-2.07357	-0.811212	5.09391e-05	-2.07971	-0.812296
79248177	rs78601536	2.03591e-15	-2.08429	-0.905102	3.49318e-05	-2.07084	-0.806947	5.12619e-05	-2.07765	-0.808038
79248233	rs77207978	2.03721e-15	-2.08365	-0.905102	3.49827e-05	-2.06938	-0.806947	5.13194e-05	-2.07653	-0.808038
79248262	rs78626061	2.03721e-15	-2.08365	-0.905102	3.49827e-05	-2.06938	-0.806947	5.13194e-05	-2.07653	-0.808038
79248319	rs76555000	2.0358e-15	-2.08435	-0.905102	3.47948e-05	-2.07477	-0.806947	5.11078e-05	-2.08066	-0.808038
79248457	rs62013237	2.02021e-15	-2.08144	-0.915689	3.46764e-05	-2.0693	-0.815828	5.08553e-05	-2.07655	-0.817102
79248499	rs62013238	2.07469e-15	-2.08056	-0.88996	3.57581e-05	-2.06778	-0.786631	5.24126e-05	-2.07537	-0.788121
79248715	rs145260719	1.7277e-14	-2.50174e-10	-0.850961	0.000300229	-2.50174e-10	-0.726639	0.0004391	-2.50174e-10	-0.737911
79248930	rs4779161	1.64362e-14	-2.50174e-10	-0.900848	0.000285002	-2.50174e-10	-0.778686	0.000417206	-2.50174e-10	-0.789057
79249549	rs75508148	3.53875e-15	-1.79668	-0.63988	5.85271e-05	-1.75451	-0.607179	9.12919e-05	-1.71154	-0.597033
79249586	rs79384415	2.30028e-15	-1.81651	-1.05079	3.7357e-05	-1.77576	-1.0349	5.78946e-05	-1.73414	-1.02987
79249642	rs11632238	7.27966e-15	-0.547092	-1.16816	0.000161796	-0.178862	-1.16598	0.000258574	-0.103914	-1.16354
79250141	rs4408506	1.68383e-15	-2.02551	-1.15375	2.52735e-05	-2.04366	-1.15777	3.79326e-05	-2.03153	-1.1553
79250514	rs76542222	1.65786e-14	-2.50174e-10	-0.892224	0.000286183	-2.50174e-10	-0.774552	0.00041887	-2.50174e-10	-0.785078
79250811	rs145121222	1.58365e-14	-2.50174e-10	-0.938016	0.000258892	-2.50174e-10	-0.874773	0.000381844	-2.50174e-10	-0.877625
79251483	rs113420860	2.30106e-15	-1.81892	-1.04805	3.73621e-05	-1.77834	-1.03219	5.78949e-05	-1.73689	-1.02712
79251579	rs142789525	8.69387e-15	-1.53772	-1.72407e-10	8.1128e-05	-2.03515	-1.72407e-10	0.000121076	-2.02622	-1.72407e-10
79251628	rs62013239	9.91636e-15	-1.40615	-1.72407e-10	8.53382e-05	-1.98456	-1.72407e-10	0.000130578	-1.95067	-1.72407e-10
79253321	rs4778730	2.62245e-15	-1.73946	-0.996768	4.59988e-05	-1.691	-0.911564	6.82902e-05	-1.67682	-0.922047
79253894	rs112779545	1.36717e-14	-1.08501	-1.72407e-10	0.000137194	-1.50979	-1.72407e-10	0.000214277	-1.45537	-1.72407e-10
79254948	rs75001121	2.58697e-14	-0.447264	-1.72407e-10	8.83868e-05	-1.94946	-1.72407e-10	0.000126636	-1.98132	-1.72407e-10
79255322	rs61117503	6.90689e-15	-1.26242	-0.505396	0.000120093	-1.18457	-0.458346	0.000192116	-1.11709	-0.447444
79256037	rs12443215	2.11167e-15	-1.84594	-1.10691	3.44713e-05	-1.79073	-1.10032	5.25474e-05	-1.76401	-1.09691
79256158	rs7183668	1.67292e-15	-2.02139	-1.16437	2.5428e-05	-2.02881	-1.16652	3.83104e-05	-2.01205	-1.16487
79256314	rs72730672	5.01815e-15	-2.08727	-1.72407e-10	7.97154e-05	-2.05272	-1.72407e-10	0.00011921	-2.04175	-1.72407e-10
79256471	rs16970356	2.27868e-15	-1.79844	-1.0783	3.6758e-05	-1.7564	-1.07043	5.69809e-05	-1.71355	-1.06638
79256491	rs143666454	5.26198e-15	-2.03983	-1.72407e-10	0.000110872	-1.7228	-1.72407e-10	0.000173673	-1.66546	-1.72407e-10
79256548	rs7163131	2.15767e-15	-1.82958	-1.10172	3.52926e-05	-1.77263	-1.09488	5.38484e-05	-1.74512	-1.09134
79257145	rs138232257	4.86891e-14	-2.50174e-10	0.18512	0.000676248	-2.50174e-10	0.0853759	0.00100525	-2.50174e-10	0.0903518
79257181	rs3759857	2.37638e-15	-1.77119	-1.06356	3.70414e-05	-1.76403	-1.05511	5.76583e-05	-1.71733	-1.05077
79257278	rs3759858	8.16371e-15	-0.439117	-1.16152	0.000233941	0.193946	-1.17006	0.000355191	0.220361	-1.17034
79258047	rs2869815	2.06906e-14	-2.50174e-10	-0.670653	0.000365984	-2.50174e-10	-0.528595	0.000534876	-2.50174e-10	-0.540602
79258117	rs7175091	1.8827e-15	-1.90343	-1.1642	2.94614e-05	-1.88123	-1.16687	4.4445e-05	-1.86328	-1.1651
79258297	rs7174314	2.3404e-15	-1.9736	-0.87641	3.92093e-05	-1.98832	-0.773946	5.93108e-05	-1.96844	-0.771402
79258685	rs57533456	3.84686e-15	-1.75475	-0.598324	5.44946e-05	-1.97331	-0.45977	8.25668e-05	-1.94971	-0.459319
79258837	rs144430606	1.65397e-15	-2.03975	-1.1574	2.7342e-05	-1.97046	-1.1523	4.0658e-05	-1.96483	-1.15261
79258887	rs144188311	5.18036e-15	-2.05546	-1.72407e-10	0.00016446	-1.32852	-1.72407e-10	0.000254597	-1.28295	-1.72407e-10
79258938	rs74582811	2.36375e-15	-1.9561	-0.883985	4.42021e-05	-1.83107	-0.811344	6.67449e-05	-1.81167	-0.810094
79259009	rs8039661	1.00629e-13	2.05454	-1.14344	0.000212446	0.0661212	-1.13862	0.00032621	0.105851	-1.14095
79260741	rs143141218	9.46013e-15	-1.45325	-1.72407e-10	0.000224293	-1.01823	-1.72407e-10	0.000335303	-1.0076	-1.72407e-10
79260943	rs28582793	6.52351e-15	-1.82492	-1.72407e-10	0.000110768	-1.72374	-1.72407e-10	0.000163286	-1.72713	-1.72407e-10
79261023	rs113075388	9.56712e-15	-1.442	-1.72407e-10	0.000147613	-1.43659	-1.72407e-10	0.000219778	-1.43002	-1.72407e-10
79261077	rs57623551	1.16039e-14	-0.127895	-1.1211	0.000198366	0.0121566	-1.15323	0.000262621	-0.0996302	-1.1523
79261161	rs57850655	1.61573e-14	-2.50174e-10	-0.917964	0.000269269	-2.50174e-10	-0.835473	0.00039628	-2.50174e-10	-0.840517
79261894	rs138808187	1.66806e-14	-2.50174e-10	-0.886089	0.000279925	-2.50174e-10	-0.796661	0.00041193	-2.50174e-10	-0.801785
79262316	rs80180708	1.26702e-14	-2.50174e-10	-1.16108	0.000198221	-2.50174e-10	-1.1418	0.00029334	-2.50174e-10	-1.14131
79262610	rs113073012	2.63647e-14	-0.260309	-0.168	0.000671735	0.27124	-0.19256	0.000913814	0.187913	-0.192924
79262725	rs62011167	6.90553e-15	-1.15533	-0.612688	4.83454e-05	-1.85717	-0.695647	7.00835e-05	-1.86906	-0.703891
79263122	rs58911914	8.23277e-14	-1.27638	1.98675	0.000959428	-1.53975	1.97491	0.00135565	-1.57746	1.96686
79263361	rs7183127	6.97976e-15	-0.610038	-1.14728	7.16679e-05	-1.01106	-1.14808	0.000112929	-0.947836	-1.14805
79263442	rs16970374	6.70688e-15	-2.022	0.224804	0.000129408	-1.93329	0.365072	0.000189026	-1.94227	0.361513
79263811	rs17245773	4.2095e-15	-1.2878	-0.97519	0.00013549	-0.562826	-0.95946	0.000156795	-0.805546	-0.962152
79263821	rs12148343	2.23438e-15	-1.966	-0.930369	3.11566e-05	-2.08726	-0.904891	4.62139e-05	-2.08627	-0.903083
79264037	rs12101606	4.69291e-15	-1.97542	-0.178864	0.000100383	-1.76336	-0.0588304	0.000149513	-1.75402	-0.0612355
79264097	rs4238514	2.3666e-14	-1.95202	1.41573	0.000393905	-1.75392	1.29885	0.000547897	-1.83121	1.31466
79264503	rs149704607	1.76308e-15	-1.99764	-1.13563	3.12065e-05	-1.82893	-1.16162	4.3733e-05	-1.88296	-1.16157
79264514	rs148887737	2.67679e-15	-1.66481	-1.0509	3.91029e-05	-1.69637	-1.06862	5.15278e-05	-1.8129	-1.06761
79264599	rs138890595	9.54213e-15	-1.44462	-1.72407e-10	0.000209412	-1.08688	-1.72407e-10	0.000303836	-1.10615	-1.72407e-10
79264798	rs16970387	9.16529e-15	-1.48491	-1.72407e-10	0.000191545	-1.17606	-1.72407e-10	0.000302198	-1.11155	-1.72407e-10
79264882	rs11634268	1.15242e-12	3.34929	-1.72407e-10	0.0162738	3.26613	-1.72407e-10	0.0326891	3.57216	-1.72407e-10
79264892	rs74024497	4.13721e-14	-2.50174e-10	0.0222715	0.000606349	-2.50174e-10	-0.023727	0.000910764	-2.50174e-10	-0.00835427
79264932	rs74024498	4.04905e-14	-1.86081	1.86155	0.000599157	-1.84474	1.80909	0.000913737	-1.83022	1.82513
79264952	rs141926735	1.53067e-14	-2.50174e-10	-0.972047	0.00022888	-2.50174e-10	-0.997984	0.000338641	-2.50174e-10	-0.997698
79265232	rs16970390	1.0475e-14	-1.35134	-1.72407e-10	0.000225263	-1.01392	-1.72407e-10	0.000314214	-1.07256	-1.72407e-10
79265866	rs3743195	2.88846e-15	-1.82302	-0.816598	3.50499e-05	-2.08519	-0.789218	5.16674e-05	-2.0869	-0.790909
79266277	rs34640990	9.80931e-15	-0.747725	-0.669278	6.28129e-05	-1.62037	-0.670652	0.000103628	-1.51654	-0.665287
79266339	rs76064272	8.41021e-15	-1.57089	-1.72407e-10	0.00011895	-1.65248	-1.72407e-10	0.000183577	-1.61001	-1.72407e-10
79266515	rs67674051	2.64939e-15	-1.59212	-1.13388	9.76995e-05	-0.710467	-1.13882	0.000113599	-0.949757	-1.14021
79266570	rs12903619	9.13876e-15	-0.742917	-0.744893	5.64681e-05	-1.65444	-0.74307	9.32584e-05	-1.54934	-0.737925
79266660	rs11072822	3.77698e-13	2.23376	-1.72407e-10	0.000978193	0.454524	-1.72407e-10	0.00155775	0.528358	-1.72407e-10
79266735	rs7174399	1.75811e-15	-2.01601	-1.12008	3.16461e-05	-1.84202	-1.13455	4.46289e-05	-1.89129	-1.13297
79266998	rs7175835	1.66336e-15	-2.0675	-1.124	2.74753e-05	-1.98045	-1.13744	3.94788e-05	-2.01096	-1.13591
79267134	rs28774671	1.76449e-15	-2.00216	-1.13031	3.21742e-05	-1.81685	-1.14317	4.5247e-05	-1.86872	-1.14178
79267329	rs28758422	5.36872e-15	-0.937482	-1.08226	3.44524e-05	-1.79	-1.1016	5.4838e-05	-1.7188	-1.09945
79267353	rs75019189	1.95991e-15	-1.87963	-1.14781	2.73171e-05	-2.00202	-1.12165	4.1423e-05	-1.97706	-1.12174
79267525	rs7175590	1.78538e-15	-1.99851	-1.1222	3.29076e-05	-1.79994	-1.13754	4.59159e-05	-1.85989	-1.13594
79267817	rs12914792	6.85417e-15	-1.06694	-0.708538	0.000526955	0.549989	-0.714058	0.000582617	0.266975	-0.722082
79267955	rs9920807	7.03385e-15	-1.7496	-1.72407e-10	0.000144888	-1.45522	-1.72407e-10	0.000210626	-1.47255	-1.72407e-10
79268166	rs28427472	7.0149e-15	-1.7523	-1.72407e-10	0.000144354	-1.45891	-1.72407e-10	0.00020986	-1.4762	-1.72407e-10
79268260	rs56060107	1.84277e-15	-1.97679	-1.11228	3.38657e-05	-1.78091	-1.12787	4.71881e-05	-1.84234	-1.12616
79268798	rs8026710	1.84215e-15	-1.96402	-1.12538	3.26633e-05	-1.8059	-1.13904	4.61292e-05	-1.85364	-1.13755
79268857	rs118135174	7.11151e-15	-1.73862	-1.72407e-10	0.000125832	-1.59624	-1.72407e-10	0.0001964	-1.54248	-1.72407e-10
79268934	rs28549817	7.307e-15	-1.7115	-1.72407e-10	0.000129935	-1.56415	-1.72407e-10	0.000203146	-1.50871	-1.72407e-10
79269223	rs8026309	1.84304e-15	-1.96402	-1.12489	3.26767e-05	-1.8059	-1.13863	4.61485e-05	-1.85364	-1.13713
79269226	rs12101364	6.51206e-15	-1.82668	-1.72407e-10	0.00011321	-1.70194	-1.72407e-10	0.000175647	-1.65416	-1.72407e-10
79269735	rs1867315	8.65415e-15	-0.408225	-1.13407	4.70406e-05	-1.4512	-1.12897	7.80747e-05	-1.33745	-1.12753
79270451	rs7173329	1.56149e-15	-2.0823	-1.17239	2.41206e-05	-2.07558	-1.17253	3.5329e-05	-2.08538	-1.17255
79270818	rs3743196	1.59144e-15	-2.0652	-1.1705	2.62208e-05	-1.99873	-1.1659	3.78087e-05	-2.02349	-1.16661
79270864	rs3743197	1.60749e-15	-2.05605	-1.16961	2.69678e-05	-1.97218	-1.16436	3.87324e-05	-2.00083	-1.16513
79271100	rs8037975	1.76785e-13	1.4746	-1.72407e-10	0.000582027	-0.0646663	-1.72407e-10	0.000913015	-0.00588483	-1.72407e-10
79271213	rs8038151	2.27587e-15	-1.70822	-1.16975	3.31489e-05	-1.77259	-1.15758	5.23389e-05	-1.70729	-1.15761
79271428	rs8038472	1.66091e-13	1.4122	-1.72407e-10	0.00055533	-0.111622	-1.72407e-10	0.000870542	-0.0535215	-1.72407e-10
79271707	rs13379704	4.8955e-14	1.36281	-1.17224	0.000161461	-0.181742	-1.16518	0.000264107	-0.081071	-1.16521
79271725	rs28738778	8.36824e-15	-1.57589	-1.72407e-10	0.000152195	-1.40602	-1.72407e-10	0.000239771	-1.34295	-1.72407e-10
79272427	rs28547879	8.44905e-15	-1.56628	-1.72407e-10	0.000153891	-1.39494	-1.72407e-10	0.000242565	-1.33137	-1.72407e-10
79272450	rs28651192	8.44905e-15	-1.56628	-1.72407e-10	0.000153891	-1.39494	-1.72407e-10	0.000242565	-1.33137	-1.72407e-10
79272588	rs78820016	1.82028e-15	-1.92898	-1.17237	2.52594e-05	-2.03244	-1.16955	3.81285e-05	-2.0121	-1.16957
79273098	rs2278650	1.55593e-15	-2.08728	-1.17098	2.43812e-05	-2.06913	-1.16824	3.56258e-05	-2.08081	-1.16876
79273244	rs28546944	8.5023e-15	-1.56	-1.72407e-10	0.000155009	-1.3877	-1.72407e-10	0.000244407	-1.3238	-1.72407e-10
79273374	rs1036378	8.02146e-15	-0.448637	-1.16958	4.65246e-05	-1.41996	-1.17124	7.81897e-05	-1.29202	-1.17148
79273769	rs114048709	1.75009e-15	-1.97648	-1.16419	2.4218e-05	-2.07239	-1.1717	3.62615e-05	-2.06018	-1.1717
79273829	rs79957698	1.74802e-15	-1.97832	-1.16353	2.45354e-05	-2.05959	-1.17148	3.6836e-05	-2.04468	-1.17148
79273889	rs3825928	1.63151e-15	-2.03828	-1.17254	2.87284e-05	-1.90158	-1.17172	4.08228e-05	-1.94146	-1.17193
79273968	rs75080042	1.5638e-15	-2.08122	-1.172	3.57491e-05	-1.68447	-1.17019	5.38051e-05	-1.66672	-1.17055
79273985	rs3743198	1.55882e-15	-2.08568	-1.17072	2.44873e-05	-2.06521	-1.16781	3.57411e-05	-2.07798	-1.16836
79274026	rs3743199	1.76182e-15	-1.97296	-1.16102	2.46263e-05	-2.05686	-1.17051	3.69962e-05	-2.04131	-1.17052
79274046	rs3743200	1.63151e-15	-2.03828	-1.17255	2.87248e-05	-1.90158	-1.17184	4.08184e-05	-1.94146	-1.17204
79274253	rs3743201	1.59838e-15	-2.05887	-1.17247	2.76873e-05	-1.93888	-1.17133	3.96793e-05	-1.97021	-1.1716
79274456	rs73465317	1.80857e-13	1.49737	-1.72407e-10	0.000753522	0.193575	-1.72407e-10	0.00119606	0.264151	-1.72407e-10
79274691	rs7168964	1.5581e-15	-2.08715	-1.16971	2.47472e-05	-2.05579	-1.16668	3.60101e-05	-2.07157	-1.16727
79275461	rs75790538	1.7605e-15	-1.97968	-1.15506	2.46129e-05	-2.06027	-1.16764	3.69462e-05	-2.04553	-1.16765
79275466	rs28407629	4.13916e-15	-1.58897	-0.690872	7.83192e-05	-1.42113	-0.649261	0.000122617	-1.35875	-0.654821
79275547	rs118176163	2.62291e-14	-2.50174e-10	-0.433464	0.00038713	-2.50174e-10	-0.472422	0.000578223	-2.50174e-10	-0.462679
79275755	rs34524350	2.00854e-13	1.60224	-1.72407e-10	0.000819393	0.277381	-1.72407e-10	0.00130228	0.349232	-1.72407e-10
79276226	rs8036107	1.60615e-15	-2.05486	-1.17163	2.79922e-05	-1.92989	-1.16937	4.00696e-05	-1.96221	-1.16981
79276379	rs6495356	1.60226e-15	-2.05729	-1.17163	2.81375e-05	-1.92471	-1.16937	4.02373e-05	-1.95803	-1.16981
79276510	rs78604055	1.77063e-15	-1.97832	-1.15067	2.46897e-05	-2.05959	-1.16521	3.70676e-05	-2.04468	-1.16521
79276523	rs28722773	8.44835e-15	-1.56636	-1.72407e-10	0.000153877	-1.39503	-1.72407e-10	0.000242541	-1.33147	-1.72407e-10
79277247	rs4778750	1.46094e-13	1.28392	-1.72407e-10	0.000573632	-0.0791947	-1.72407e-10	0.000915252	-0.00343782	-1.72407e-10
79277298	rs3803544	1.55797e-15	-2.08622	-1.17073	2.53054e-05	-2.03234	-1.16783	3.65984e-05	-2.05427	-1.16837
79277391	rs117481060	8.42023e-15	-1.5697	-1.72407e-10	0.000153286	-1.39888	-1.72407e-10	0.000241568	-1.33548	-1.72407e-10
79277511	rs2230518	1.56793e-15	-2.08176	-1.16882	2.57288e-05	-2.01861	-1.16496	3.70825e-05	-2.04384	-1.16565
79277780	rs28368520	8.47666e-15	-1.56302	-1.72407e-10	0.000154471	-1.39118	-1.72407e-10	0.00024352	-1.32744	-1.72407e-10
79277896	rs8026479	1.59636e-13	1.37256	-1.72407e-10	0.000688857	0.10385	-1.72407e-10	0.00110217	0.1824	-1.72407e-10
79277924	rs76012974	2.35752e-14	-2.50174e-10	-0.540138	0.000377662	-2.50174e-10	-0.497184	0.000559569	-2.50174e-10	-0.495471
79278221	rs7167720	1.55856e-15	-2.08589	-1.17068	2.53945e-05	-2.03009	-1.16656	3.67071e-05	-2.05252	-1.16715
79278226	rs7167721	1.55946e-15	-2.08531	-1.17068	2.54819e-05	-2.02666	-1.16656	3.68059e-05	-2.04983	-1.16715
79278245	rs7167730	1.55898e-15	-2.08589	-1.17041	2.54067e-05	-2.03009	-1.16608	3.67239e-05	-2.05252	-1.16669
79278663	rs8033417	1.58575e-15	-2.08724	-1.15204	2.57795e-05	-2.02464	-1.15697	3.70628e-05	-2.0522	-1.15783
79279039	rs28501618	8.53097e-15	-1.55663	-1.72407e-10	0.000155611	-1.38382	-1.72407e-10	0.000245398	-1.31975	-1.72407e-10
79279153	rs4778753	8.03767e-15	-0.465141	-1.15105	4.49498e-05	-1.46865	-1.15699	7.53427e-05	-1.34272	-1.15787
79279462	rs28566661	1.58346e-15	-2.07186	-1.16887	2.67147e-05	-1.98095	-1.16502	3.82594e-05	-2.01254	-1.16571
79280016	rs145368568	1.89077e-15	-1.91346	-1.1499	2.81998e-05	-1.9285	-1.16337	4.31428e-05	-1.89499	-1.16314
79280182	rs28516885	7.74366e-15	-1.65346	-1.72407e-10	0.000139092	-1.49604	-1.72407e-10	0.000218207	-1.43719	-1.72407e-10
79280235	rs28709904	7.56647e-15	-1.67661	-1.72407e-10	0.000135377	-1.52312	-1.72407e-10	0.000212095	-1.4656	-1.72407e-10
79280385	rs28716558	7.72248e-15	-1.6562	-1.72407e-10	0.000138648	-1.49924	-1.72407e-10	0.000217476	-1.44055	-1.72407e-10
79280493	rs28624404	7.65228e-15	-1.66533	-1.72407e-10	0.000137176	-1.50992	-1.72407e-10	0.000215055	-1.45174	-1.72407e-10
79280666	rs11630724	9.77851e-15	-1.42015	-1.72407e-10	0.000153769	-1.39573	-1.72407e-10	0.000250676	-1.29848	-1.72407e-10
79281163	rs28501391	7.63214e-15	-1.66797	-1.72407e-10	0.000136754	-1.513	-1.72407e-10	0.00021436	-1.45498	-1.72407e-10
79281224	rs8024521	4.0627e-13	2.30668	-1.72407e-10	0.00143377	0.836876	-1.72407e-10	0.00226783	0.903942	-1.72407e-10
79281776	rs28513164	7.63214e-15	-1.66797	-1.72407e-10	0.000136754	-1.513	-1.72407e-10	0.00021436	-1.45498	-1.72407e-10
79281841	rs28391216	8.36439e-15	-1.57635	-1.72407e-10	0.000158238	-1.36708	-1.72407e-10	0.000238595	-1.34787	-1.72407e-10
79281923	rs28461937	7.63214e-15	-1.66797	-1.72407e-10	0.000136754	-1.513	-1.72407e-10	0.00021436	-1.45498	-1.72407e-10
79281999	rs28705105	7.63214e-15	-1.66797	-1.72407e-10	0.000136754	-1.513	-1.72407e-10	0.00021436	-1.45498	-1.72407e-10
79282366	rs28674868	7.63214e-15	-1.66797	-1.72407e-10	0.000136754	-1.513	-1.72407e-10	0.00021436	-1.45498	-1.72407e-10
79282414	rs28464364	7.63214e-15	-1.66797	-1.72407e-10	0.000136754	-1.513	-1.72407e-10	0.00021436	-1.45498	-1.72407e-10
79282444	rs141750297	5.53697e-15	-1.98889	-1.72407e-10	9.39764e-05	-1.88814	-1.72407e-10	0.000144026	-1.85265	-1.72407e-10
79282479	rs28718997	7.58671e-15	-1.67394	-1.72407e-10	0.000135801	-1.51999	-1.72407e-10	0.000212794	-1.46231	-1.72407e-10
79282514	rs190468599	7.0035e-15	-1.75393	-1.72407e-10	8.50096e-05	-1.98842	-1.72407e-10	0.000126233	-1.98451	-1.72407e-10
79282845	rs28683537	7.63214e-15	-1.66797	-1.72407e-10	0.000136754	-1.513	-1.72407e-10	0.00021436	-1.45498	-1.72407e-10
79283275	rs147246278	2.27253e-15	-1.80113	-1.07831	3.33658e-05	-1.82498	-1.09867	4.86144e-05	-1.83973	-1.09899
79283525	rs28565526	7.65508e-15	-1.66497	-1.72407e-10	0.000137235	-1.50949	-1.72407e-10	0.000215152	-1.4513	-1.72407e-10
79283855	rs28567804	7.65228e-15	-1.66533	-1.72407e-10	0.000137176	-1.50992	-1.72407e-10	0.000215055	-1.45174	-1.72407e-10
79283958	rs28587174	7.65228e-15	-1.66533	-1.72407e-10	0.000137176	-1.50992	-1.72407e-10	0.000215055	-1.45174	-1.72407e-10
79284127	rs28603308	7.61515e-15	-1.6702	-1.72407e-10	0.000124528	-1.60666	-1.72407e-10	0.000195385	-1.54766	-1.72407e-10
79284743	rs894783	1.65527e-15	-2.0849	-1.11147	2.69947e-05	-2.01365	-1.12189	3.88765e-05	-2.03926	-1.12299
79284812	rs3784528	3.0962e-15	-2.07111	-0.499045	4.65499e-05	-2.05356	-0.537099	6.76313e-05	-2.07387	-0.534698
79284922	rs117513043	7.48096e-15	-1.68797	-1.72407e-10	0.00011815	-1.65923	-1.72407e-10	0.000178795	-1.6364	-1.72407e-10
79285061	rs894782	1.70932e-15	-2.08251	-1.08173	2.68476e-05	-2.04307	-1.09794	3.89002e-05	-2.06263	-1.09901
79285825	rs894781	9.06341e-15	-0.419121	-1.07697	6.60441e-05	-1.19784	-1.04302	0.000100149	-1.17425	-1.04173
79285851	rs117499319	7.54544e-15	-1.67939	-1.72407e-10	0.000119204	-1.65034	-1.72407e-10	0.000180433	-1.62728	-1.72407e-10
79286043	rs56057581	2.65857e-15	-2.06457	-0.657974	4.10641e-05	-2.07973	-0.636322	6.02056e-05	-2.08661	-0.638267
79286052	rs56378114	2.65857e-15	-2.06457	-0.657974	4.10641e-05	-2.07973	-0.636322	6.02056e-05	-2.08661	-0.638267
79286187	rs117369765	7.59064e-15	-1.67342	-1.72407e-10	0.000119943	-1.64416	-1.72407e-10	0.00018158	-1.62094	-1.72407e-10
79286257	rs3784530	6.79827e-15	-1.11033	-0.673341	5.27652e-05	-1.81157	-0.65376	8.3335e-05	-1.74411	-0.65566
79286340	rs3784531	7.03414e-15	-1.09591	-0.653648	5.42501e-05	-1.80389	-0.633688	8.57527e-05	-1.73554	-0.635625
79286402	rs3784532	3.14511e-15	-1.56314	-0.991346	5.74247e-05	-1.43914	-0.941566	8.95649e-05	-1.38736	-0.940316
79286557	rs55942507	2.48579e-15	-2.08723	-0.702517	4.1499e-05	-2.0231	-0.682412	5.97405e-05	-2.04875	-0.683876
79286600	rs3784533	6.33681e-15	-1.27332	-0.580638	5.35742e-05	-1.89078	-0.559333	8.29306e-05	-1.84323	-0.561399
79286808	rs74627166	2.88951e-14	0.793886	-1.13055	0.000903666	1.52115	-1.14587	0.0014074	1.57303	-1.14617
79286899	rs11852922	2.62211e-15	-2.08607	-0.650288	4.42069e-05	-2.00827	-0.634027	6.34215e-05	-2.03709	-0.635745
79287101	rs11852934	6.42059e-15	-0.797958	-1.04287	4.03403e-05	-1.6667	-1.06713	6.53964e-05	-1.57386	-1.06831
79287212	rs59145809	2.1902e-14	-0.613758	-1.72407e-10	0.000161359	-1.34755	-1.72407e-10	0.000242074	-1.33339	-1.72407e-10
79287553	rs12902783	5.59385e-15	-1.32955	-0.64912	4.76419e-05	-1.93463	-0.632841	7.38125e-05	-1.88655	-0.634561
79287710	rs6495358	4.42412e-15	-1.63312	-0.580148	4.63333e-05	-2.03249	-0.562837	7.04074e-05	-2.00367	-0.564665
79287803	rs8033780	2.22161e-14	-0.599517	-1.72407e-10	0.000162997	-1.33745	-1.72407e-10	0.000244555	-1.3232	-1.72407e-10
79287939	rs7174528	2.1902e-14	-0.613758	-1.72407e-10	0.000161359	-1.34755	-1.72407e-10	0.000242074	-1.33339	-1.72407e-10
79288482	rs7174178	2.19065e-14	-0.613553	-1.72407e-10	0.000161383	-1.3474	-1.72407e-10	0.000242109	-1.33325	-1.72407e-10
79288544	rs7175689	2.18927e-14	-0.614183	-1.72407e-10	0.000159919	-1.35651	-1.72407e-10	0.00024002	-1.34192	-1.72407e-10
79288559	rs3816284	4.65134e-15	-1.10008	-1.0631	3.75183e-05	-1.71799	-1.08837	5.96942e-05	-1.64357	-1.08983
79288582	rs58373419	2.45901e-14	-0.497992	-1.72407e-10	0.00017367	-1.27403	-1.72407e-10	0.000260866	-1.25863	-1.72407e-10
79288590	rs11632108	2.49679e-14	-0.482743	-1.72407e-10	0.000175577	-1.26311	-1.72407e-10	0.000263757	-1.24761	-1.72407e-10
79288599	rs11632109	2.38722e-14	-0.52762	-1.72407e-10	0.000171575	-1.28616	-1.72407e-10	0.000257547	-1.27143	-1.72407e-10
79288634	rs11632207	2.22257e-14	-0.599085	-1.72407e-10	0.000163047	-1.33714	-1.72407e-10	0.000244631	-1.32289	-1.72407e-10
79288718	rs36073030	2.17568e-14	-0.62041	-1.72407e-10	0.000166081	-1.31871	-1.72407e-10	0.00024862	-1.30671	-1.72407e-10
79288894	rs76479283	1.35854e-14	-2.50174e-10	-1.09134	0.000213871	-2.50174e-10	-1.06581	0.000317323	-2.50174e-10	-1.06272
79288931	rs11633284	2.44061e-14	-0.505503	-1.72407e-10	0.000180594	-1.23493	-1.72407e-10	0.000270516	-1.22231	-1.72407e-10
79288961	rs4778766	2.44061e-14	-0.505503	-1.72407e-10	0.000180594	-1.23493	-1.72407e-10	0.000270516	-1.22231	-1.72407e-10
79288981	rs754516	5.63172e-15	-1.09831	-0.87361	4.39936e-05	-1.74252	-0.904616	6.99181e-05	-1.66876	-0.906551
79289054	rs4778767	2.37279e-14	-0.533682	-1.72407e-10	0.000176903	-1.25558	-1.72407e-10	0.000264946	-1.24311	-1.72407e-10
79289101	rs4778768	2.30339e-14	-0.563366	-1.72407e-10	0.000173109	-1.27726	-1.72407e-10	0.000259222	-1.26495	-1.72407e-10
79289437	rs2870087	1.87098e-14	0.343833	-1.11512	0.000143096	-0.384031	-1.08364	0.000220206	-0.345751	-1.08232
79289690	rs62011189	2.60703e-14	-0.439537	-1.72407e-10	0.000183097	-1.22117	-1.72407e-10	0.000274915	-1.20617	-1.72407e-10
79289749	rs62011190	2.33775e-14	-0.548561	-1.72407e-10	0.000174989	-1.26646	-1.72407e-10	0.000262059	-1.25407	-1.72407e-10
79289840	rs62011191	2.37279e-14	-0.533682	-1.72407e-10	0.000176903	-1.25558	-1.72407e-10	0.000264946	-1.24311	-1.72407e-10
79289939	rs62011192	2.37279e-14	-0.533682	-1.72407e-10	0.000176903	-1.25558	-1.72407e-10	0.000264946	-1.24311	-1.72407e-10
79290036	rs55649475	2.40854e-14	-0.518731	-1.72407e-10	0.00017885	-1.24464	-1.72407e-10	0.000267885	-1.23208	-1.72407e-10
79290146	rs4352018	2.41903e-15	-2.03388	-0.783088	4.36495e-05	-1.87701	-0.777978	6.15225e-05	-1.92362	-0.779613
79290184	rs56002879	2.43444e-14	-0.508035	-1.72407e-10	0.000202553	-1.12018	-1.72407e-10	0.000308659	-1.0904	-1.72407e-10
79290349	rs34906037	2.37279e-14	-0.533682	-1.72407e-10	0.000176903	-1.25558	-1.72407e-10	0.000264946	-1.24311	-1.72407e-10
79290600	rs4778771	2.37279e-14	-0.533682	-1.72407e-10	0.000176903	-1.25558	-1.72407e-10	0.000264946	-1.24311	-1.72407e-10
79290768	rs11633802	2.445e-14	-0.503706	-1.72407e-10	0.000180832	-1.23361	-1.72407e-10	0.000270876	-1.22098	-1.72407e-10
79290792	rs4778772	2.37279e-14	-0.533682	-1.72407e-10	0.000176903	-1.25558	-1.72407e-10	0.000264946	-1.24311	-1.72407e-10
79290923	rs4778773	9.47426e-15	-1.45176	-1.72407e-10	9.79093e-05	-1.84714	-1.72407e-10	0.000144276	-1.85091	-1.72407e-10
79290981	rs2304995	3.00588e-15	-1.56417	-1.03559	4.85779e-05	-1.5563	-0.991719	7.58784e-05	-1.50283	-0.990681
79291221	rs117782998	7.9886e-15	-1.62232	-1.72407e-10	0.00012645	-1.59134	-1.72407e-10	0.000191684	-1.56679	-1.72407e-10
79291262	rs12914556	4.4085e-15	-1.18521	-1.03159	3.32298e-05	-1.86722	-1.06052	5.19157e-05	-1.81106	-1.06196
79291395	rs7170392	2.73354e-14	-0.392154	-1.72407e-10	0.00018922	-1.18828	-1.72407e-10	0.00028428	-1.17268	-1.72407e-10
79291450	rs56267258	3.15019e-15	-1.94729	-0.60558	5.98456e-05	-1.73299	-0.606429	8.26835e-05	-1.79969	-0.607926
79291937	rs12900315	4.20453e-15	-1.18566	-1.07851	3.275e-05	-1.8456	-1.09668	5.12634e-05	-1.78763	-1.09803
79292521	rs11072823	6.55593e-15	-0.836655	-0.983311	4.33358e-05	-1.65383	-1.00837	6.98809e-05	-1.56575	-1.0101
79292552	rs28557276	9.06565e-15	-1.49584	-1.72407e-10	0.000144058	-1.46097	-1.72407e-10	0.000219034	-1.43341	-1.72407e-10
79292684	rs75410700	1.75878e-14	-2.50174e-10	-0.83313	0.000255026	-2.50174e-10	-0.889817	0.000377633	-2.50174e-10	-0.888714
79293526	rs11631671	2.00076e-14	-0.704225	-1.72407e-10	0.000154105	-1.39355	-1.72407e-10	0.000237646	-1.35186	-1.72407e-10
79293545	rs11631751	2.17168e-14	-0.62225	-1.72407e-10	0.000171714	-1.28535	-1.72407e-10	0.000264494	-1.24482	-1.72407e-10
79293551	rs11636926	2.042e-14	-0.683819	-1.72407e-10	0.0001502	-1.41922	-1.72407e-10	0.000230009	-1.38452	-1.72407e-10
79293562	rs11631754	1.78059e-14	-0.820804	-1.72407e-10	0.000301332	-0.722971	-1.72407e-10	0.000480809	-0.647168	-1.72407e-10
79293603	rs139098544	1.70383e-14	-2.50174e-10	-0.864871	0.000256583	-2.50174e-10	-0.883731	0.000382555	-2.50174e-10	-0.875766
79294397	rs146119090	1.25259e-14	-2.50174e-10	-1.17254	0.000192218	-2.50174e-10	-1.17255	0.000284323	-2.50174e-10	-1.17253
79294563	rs16970419	1.93412e-14	-0.7381	-1.72407e-10	0.000175133	-1.26564	-1.72407e-10	0.000259555	-1.26367	-1.72407e-10
79294712	rs116868207	1.84188e-14	-2.50174e-10	-0.786965	0.000271484	-2.50174e-10	-0.827282	0.000402851	-2.50174e-10	-0.824072
79295619	rs11629786	9.9095e-15	-1.40684	-1.72407e-10	0.000190553	-1.18125	-1.72407e-10	0.000288362	-1.15842	-1.72407e-10
79296172	rs1562008	4.69298e-15	-1.88578	-0.268484	5.80174e-05	-2.04385	-0.326588	8.59993e-05	-2.04544	-0.322857
79296648	rs3825929	5.04383e-15	-1.61457	-0.467601	6.95667e-05	-1.76109	-0.42781	0.000103656	-1.75837	-0.42319
79296737	rs3784534	1.31088e-14	-2.50174e-10	-1.12705	0.000198399	-2.50174e-10	-1.14091	0.000293734	-2.50174e-10	-1.13996
79297010	rs3784535	2.39089e-15	-1.90487	-0.923802	3.46519e-05	-1.90072	-0.985116	5.07729e-05	-1.91196	-0.983311
79297427	rs12910014	1.49928e-14	-0.992766	-1.72407e-10	0.000212794	-1.07086	-1.72407e-10	0.000318559	-1.05883	-1.72407e-10
79297505	rs6495360	2.02902e-15	-2.07963	-0.913154	3.25612e-05	-2.08394	-0.864118	4.78695e-05	-2.08567	-0.868492
79297811	rs117011872	1.43431e-14	-2.50174e-10	-1.03706	0.000213791	-2.50174e-10	-1.06619	0.000317359	-2.50174e-10	-1.0626
79298294	rs6495361	4.04074e-14	0.762158	-0.763479	0.000564217	0.612041	-0.707786	0.000793769	0.558553	-0.704398
79298496	rs117070374	8.93006e-15	-1.51091	-1.72407e-10	0.000100765	-1.81839	-1.72407e-10	0.000151169	-1.80424	-1.72407e-10
79298523	rs894780	5.71155e-15	-1.1699	-0.787943	0.000122146	-0.898016	-0.727953	0.000179831	-0.906362	-0.724256
79298793	rs138991337	5.49599e-15	-1.99632	-1.72407e-10	8.33441e-05	-2.00821	-1.72407e-10	0.000120019	-2.03499	-1.72407e-10
79299268	rs894779	2.08494e-15	-1.863	-1.10259	2.80808e-05	-1.98666	-1.10944	4.12118e-05	-1.9945	-1.10941
79299563	rs116881486	2.11212e-14	-0.650057	-1.72407e-10	0.000315717	-0.676336	-1.72407e-10	0.000435157	-0.746932	-1.72407e-10
79299593	rs75534050	5.03309e-15	-2.0843	-1.72407e-10	7.87912e-05	-2.06438	-1.72407e-10	0.000116424	-2.0654	-1.72407e-10
79300278	rs140814604	1.52333e-13	1.32574	-1.72407e-10	0.000742126	0.178336	-1.72407e-10	0.00129446	0.34321	-1.72407e-10
79300341	rs12915587	5.10052e-15	-1.15704	-0.913951	0.000112845	-0.846952	-0.858216	0.000166636	-0.851561	-0.855268
79300732	rs11635204	1.39961e-14	-0.192519	-0.869038	0.000158378	-0.517567	-0.848634	0.00023087	-0.534457	-0.846325
79301124	rs79878831	1.9402e-14	-2.50174e-10	-0.734957	0.00029349	-2.50174e-10	-0.749339	0.000435091	-2.50174e-10	-0.747083
79301455	rs6495362	8.80537e-15	-0.533514	-0.991459	0.000105844	-0.821244	-0.947969	0.000157263	-0.819978	-0.944743
79301714	rs12101506	1.75319e-15	-2.06224	-1.07666	2.66177e-05	-2.06686	-1.08275	3.9212e-05	-2.07056	-1.0831
79302491	rs28660137	2.84251e-15	-1.50666	-1.14899	3.31977e-05	-1.79791	-1.13079	4.73215e-05	-1.83514	-1.13053
79303453	rs7169735	3.41786e-15	-1.33677	-1.13455	3.72039e-05	-1.70101	-1.11376	5.29642e-05	-1.73972	-1.1133
79303684	rs7161873	1.5913e-14	-2.50174e-10	-0.933197	0.000234497	-2.50174e-10	-0.973741	0.000346802	-2.50174e-10	-0.973882
79304104	rs79059908	4.6299e-15	-1.16823	-0.999566	7.90682e-05	-1.08713	-0.973744	0.000124534	-1.02802	-0.970041
79304132	rs12101818	1.7616e-15	-2.02916	-1.10495	2.67505e-05	-2.03337	-1.11126	3.93324e-05	-2.03952	-1.11107
79304470	rs8025124	6.90176e-15	-0.709779	-1.05878	7.94936e-05	-1.0123	-1.04321	0.000112145	-1.06068	-1.04217
79304610	rs56343334	5.03434e-15	-2.08405	-1.72407e-10	8.02132e-05	-2.0465	-1.72407e-10	0.00011784	-2.05331	-1.72407e-10
79304655	rs117900811	1.38976e-13	1.23396	-1.72407e-10	0.000688739	0.103679	-1.72407e-10	0.00119811	0.265862	-1.72407e-10
79305861	rs117369952	5.5351e-15	-1.98923	-1.72407e-10	8.73982e-05	-1.96071	-1.72407e-10	0.000127661	-1.97326	-1.72407e-10
79306066	rs8036953	1.75976e-15	-1.97967	-1.15549	2.41782e-05	-2.07823	-1.1675	3.57077e-05	-2.07963	-1.16764
79306470	rs34628127	7.88146e-15	-0.708893	-0.926929	0.000121277	-0.753204	-0.8799	0.000185316	-0.724918	-0.875656
79306798	rs74668331	5.01965e-15	-2.08697	-1.72407e-10	7.70098e-05	-2.08725	-1.72407e-10	0.000113954	-2.08684	-1.72407e-10
79306907	rs12914423	1.14646e-14	-1.26107	-1.72407e-10	0.000164425	-1.32873	-1.72407e-10	0.000245747	-1.31834	-1.72407e-10
79307312	rs4778592	1.82966e-15	-1.92791	-1.1683	2.4457e-05	-2.06181	-1.17246	3.61447e-05	-2.06261	-1.17249
79307462	rs78223756	5.24817e-15	-0.89099	-1.15147	5.76871e-05	-1.23167	-1.14448	8.28664e-05	-1.26142	-1.14399
79307542	rs75186388	1.6484e-14	-2.50174e-10	-0.897946	0.000241407	-2.50174e-10	-0.944697	0.00035889	-2.50174e-10	-0.939623
79307632	rs3816283	7.74751e-15	-0.734476	-0.918488	0.000119616	-0.77837	-0.868531	0.000182726	-0.750351	-0.864297
79307680	rs34687975	5.30249e-15	-2.03216	-1.72407e-10	8.72042e-05	-1.96293	-1.72407e-10	0.000132093	-1.93913	-1.72407e-10
79307963	rs116885677	5.29463e-15	-2.03364	-1.72407e-10	8.3022e-05	-2.01208	-1.72407e-10	0.000121627	-2.02168	-1.72407e-10
79308002	rs151035205	9.77124e-15	-1.42089	-1.72407e-10	0.00010993	-1.73134	-1.72407e-10	0.000156237	-1.77126	-1.72407e-10
79308215	rs930538	1.7803e-15	-1.95288	-1.17067	2.46778e-05	-2.053	-1.17228	3.63741e-05	-2.05657	-1.17221
79308658	rs2117586	1.72741e-15	-1.99101	-1.1627	2.42895e-05	-2.07072	-1.17042	3.58356e-05	-2.07321	-1.17049
79309078	rs8032724	1.7914e-15	-1.95876	-1.15857	2.47035e-05	-2.05594	-1.16829	3.64061e-05	-2.05935	-1.16855
79309096	rs28626563	3.27205e-15	-1.42656	-1.08836	3.58325e-05	-1.79086	-1.06146	5.2161e-05	-1.80809	-1.06022
79309178	rs36107921	1.08072e-14	-1.32012	-1.72407e-10	0.000146248	-1.44588	-1.72407e-10	0.000218254	-1.43698	-1.72407e-10
79309202	rs117073529	3.14771e-14	-0.251074	-1.72407e-10	0.000466982	-0.284893	-1.72407e-10	0.000641506	-0.358819	-1.72407e-10
79309257	rs1373203	1.76549e-15	-1.96683	-1.16507	2.46095e-05	-2.05609	-1.17196	3.62853e-05	-2.0592	-1.17203
79309349	rs28621627	3.89433e-15	-1.17499	-1.16583	4.32485e-05	-1.49391	-1.17031	6.17749e-05	-1.5287	-1.17044
79309401	rs74027007	2.1162e-14	-2.50174e-10	-0.648127	0.000311562	-2.50174e-10	-0.689585	0.000460346	-2.50174e-10	-0.69066
79309952	rs12913701	1.09179e-14	-1.30993	-1.72407e-10	0.00015691	-1.37551	-1.72407e-10	0.000234439	-1.36544	-1.72407e-10
79309970	rs1443656	4.67993e-15	-1.25517	-0.901885	7.30801e-05	-1.29545	-0.844179	0.000110804	-1.27492	-0.839947
79310256	rs16970441	1.70663e-14	-2.50174e-10	-0.86323	0.000251581	-2.50174e-10	-0.903419	0.00037196	-2.50174e-10	-0.90385
79310288	rs2304994	4.00711e-15	-1.23338	-1.07888	9.46073e-05	-0.800623	-1.08083	0.000147477	-0.750728	-1.07824
79310337	rs11855004	1.77444e-15	-1.95974	-1.16711	2.76195e-05	-1.96006	-1.1526	4.17362e-05	-1.93961	-1.15166
79310387	rs75132634	4.66522e-14	-2.50174e-10	0.142384	0.000856829	-2.50174e-10	0.322055	0.00126341	-2.50174e-10	0.31893
79310470	rs142515881	5.35408e-15	-2.02248	-1.72407e-10	8.50689e-05	-1.98772	-1.72407e-10	0.000128169	-1.96929	-1.72407e-10
79310544	rs11855058	2.09772e-15	-1.92329	-1.03619	3.2821e-05	-1.94576	-0.994351	4.96713e-05	-1.92621	-0.991001
79311160	rs75352192	4.79814e-15	-0.961796	-1.17031	6.13897e-05	-1.14625	-1.1677	8.52008e-05	-1.21013	-1.16749
79311222	rs79549033	3.35944e-14	-0.185974	-1.72407e-10	0.000553602	-0.114738	-1.72407e-10	0.000745035	-0.209207	-1.72407e-10
79311376	rs12900613	3.08339e-15	-1.70954	-0.864766	4.63745e-05	-1.77345	-0.820988	6.96778e-05	-1.76055	-0.818208
79311435	rs7163079	9.56599e-15	-0.473071	-0.96905	0.000101039	-0.862476	-0.953202	0.000130577	-0.997854	-0.952822
79312330	rs2304993	3.45502e-15	-1.85215	-0.608356	4.46673e-05	-2.07395	-0.557994	6.53435e-05	-2.08234	-0.560643
79313050	rs61276093	1.77454e-14	-2.50174e-10	-0.824206	0.000259709	-2.50174e-10	-0.871621	0.00038294	-2.50174e-10	-0.87476
79314601	rs112884081	1.59811e-15	-2.05901	-1.17251	2.3958e-05	-2.08365	-1.17123	3.53435e-05	-2.08676	-1.17076
79314806	rs12901912	1.95852e-15	-2.06935	-0.958797	3.00051e-05	-2.08124	-0.948571	4.47328e-05	-2.07699	-0.944938
79315172	rs75537773	5.34358e-15	-2.02444	-1.72407e-10	9.33509e-05	-1.89482	-1.72407e-10	0.000142845	-1.86088	-1.72407e-10
79315254	rs12438126	1.94053e-15	-2.05992	-0.977452	2.94079e-05	-2.07552	-0.974405	4.3768e-05	-2.07309	-0.970643
79315520	rs529073053	7.76067e-14	-2.50174e-10	0.651319	0.00113221	-2.50174e-10	0.60074	0.00169352	-2.50174e-10	0.611927
79315803	rs117296430	1.77046e-15	-2.08546	-1.04364	2.68526e-05	-2.0867	-1.05412	3.97681e-05	-2.08618	-1.05339
79315817	rs78316304	1.76009e-15	-2.0453	-1.08966	2.63215e-05	-2.07189	-1.08891	3.87006e-05	-2.08038	-1.0864
79315964	rs2044227	3.99787e-15	-1.42266	-0.891909	3.59934e-05	-1.92775	-0.920098	5.09078e-05	-1.97126	-0.921361
79316105	rs12442230	2.00267e-15	-2.05079	-0.955066	2.9986e-05	-2.07271	-0.957746	4.46251e-05	-2.07028	-0.954058
79316563	rs62652901	1.99759e-15	-2.04298	-0.965412	2.953e-05	-2.08143	-0.964344	4.39057e-05	-2.08001	-0.960585
79316704	rs12148401	1.79151e-15	-2.03782	-1.07946	2.68129e-05	-2.06074	-1.08156	3.93383e-05	-2.07141	-1.07903
79316767	rs4778801	2.01063e-15	-2.0469	-0.954992	2.99691e-05	-2.07977	-0.951244	4.45756e-05	-2.07799	-0.947463
79316888	rs139916956	1.32947e-14	-2.50174e-10	-1.11297	0.000200527	-2.50174e-10	-1.13024	0.000297174	-2.50174e-10	-1.12832
79317232	rs4778802	1.93431e-15	-2.05836	-0.98223	2.94186e-05	-2.07043	-0.979125	4.37717e-05	-2.06802	-0.975625
79317602	rs2304992	1.70932e-15	-2.03206	-1.13218	2.50381e-05	-2.07722	-1.13356	3.68554e-05	-2.08374	-1.1319
79318799	rs117121832	9.09889e-15	-1.49218	-1.72407e-10	0.000136318	-1.51619	-1.72407e-10	0.000202782	-1.51051	-1.72407e-10
79318909	rs4778601	1.9252e-15	-2.04723	-0.998075	2.88326e-05	-2.07192	-0.997755	4.2899e-05	-2.06965	-0.994142
79319073	rs9652433	1.6409e-15	-2.03269	-1.1724	2.40826e-05	-2.0775	-1.1722	3.54169e-05	-2.08358	-1.17187
79319227	rs75399633	3.59754e-15	-1.30268	-1.1174	3.71982e-05	-1.67645	-1.13847	5.29319e-05	-1.71342	-1.14021
79319253	rs28494503	1.90728e-15	-2.05037	-1.00429	2.87124e-05	-2.06988	-1.00398	4.27234e-05	-2.06746	-1.00043
79319541	rs28404144	1.88861e-15	-2.05037	-1.01413	2.84957e-05	-2.06988	-1.01156	4.2394e-05	-2.06746	-1.00817
79319594	rs56202352	1.88861e-15	-2.05037	-1.01413	2.84957e-05	-2.06988	-1.01156	4.2394e-05	-2.06746	-1.00817
79320459	rs4778603	1.88545e-15	-2.04677	-1.0194	2.83785e-05	-2.06864	-1.01691	4.22223e-05	-2.06645	-1.01324
79320845	rs7161801	1.82764e-15	-1.92478	-1.17253	2.88945e-05	-1.89514	-1.17239	4.14186e-05	-1.92675	-1.17216
79321216	rs117758269	8.37429e-15	-1.57517	-1.72407e-10	0.000125682	-1.59743	-1.72407e-10	0.000186882	-1.59216	-1.72407e-10
79321517	rs10851915	1.62497e-15	-2.0496	-1.16525	2.41024e-05	-2.08697	-1.1619	3.57274e-05	-2.08641	-1.16031
79321788	rs1373202	2.48449e-15	-1.80298	-0.987285	3.37083e-05	-1.92905	-0.984386	5.00456e-05	-1.92921	-0.98049
79321878	rs75676382	1.90787e-14	-2.50174e-10	-0.751764	0.000278541	-2.50174e-10	-0.801617	0.000413263	-2.50174e-10	-0.798554
79322191	rs7167515	3.22653e-15	-1.37205	-1.15688	2.99689e-05	-1.87848	-1.15255	4.22771e-05	-1.92581	-1.15258
79322206	rs75822675	2.63238e-14	-2.50174e-10	-0.42986	0.000417481	-2.50174e-10	-0.396945	0.000612696	-2.50174e-10	-0.404769
79322605	rs4778812	5.06267e-15	-1.16225	-0.916193	4.48872e-05	-1.69216	-0.934871	6.26524e-05	-1.74795	-0.937082
79323070	rs74027009	1.89105e-15	-2.06911	-0.994096	2.85289e-05	-2.0738	-1.00647	4.18143e-05	-2.08379	-1.00561
79323502	rs140765861	4.90069e-14	-2.50174e-10	0.191626	0.000677122	-2.50174e-10	0.0866673	0.00101055	-2.50174e-10	0.0956163
79323561	rs75616922	2.73123e-14	-2.50174e-10	-0.392999	0.000386746	-2.50174e-10	-0.473415	0.000569209	-2.50174e-10	-0.47839
79324419	rs2304991	2.87509e-15	-2.0839	-0.560348	4.67074e-05	-2.00015	-0.587136	7.15284e-05	-1.96965	-0.582891
79325489	rs138404892	7.1411e-15	-1.73447	-1.72407e-10	0.000127482	-1.58321	-1.72407e-10	0.000172993	-1.66938	-1.72407e-10
79326048	rs113242923	5.64869e-15	-1.96891	-1.72407e-10	0.000110473	-1.72641	-1.72407e-10	0.000167452	-1.70194	-1.72407e-10
79326158	rs2870094	3.68782e-15	-1.41854	-0.976757	3.6028e-05	-1.85567	-0.991219	5.13518e-05	-1.89115	-0.99279
79326190	rs34730957	1.66067e-14	0.0241959	-0.914726	0.000320976	0.260443	-0.92026	0.000460818	0.225849	-0.915484
79327168	rs1373201	2.46511e-15	-1.93433	-0.863766	3.38799e-05	-2.04915	-0.859214	5.0372e-05	-2.04843	-0.854768
79327227	rs1822471	3.47353e-15	-1.44831	-1.00686	3.40258e-05	-1.88064	-1.02342	4.83698e-05	-1.91887	-1.0249
79327299	rs117849714	1.5853e-13	1.36561	-1.72407e-10	0.00143564	0.838183	-1.72407e-10	0.00207953	0.817259	-1.72407e-10
79327633	rs16970460	2.67114e-15	-2.0314	-0.686427	3.73956e-05	-2.08148	-0.728152	5.54485e-05	-2.07447	-0.732718
79327686	rs736554	2.98249e-15	-1.59169	-1.01588	3.02239e-05	-1.99683	-1.02572	4.35794e-05	-2.02083	-1.02723
79327958	rs2016133	2.82986e-15	-1.94778	-0.712328	6.33397e-05	-1.58896	-0.693712	9.30862e-05	-1.59981	-0.689298
79328013	rs734447	2.85943e-15	-1.94252	-0.707193	6.4306e-05	-1.57906	-0.688475	9.44984e-05	-1.59002	-0.684037
79328182	rs734446	2.71501e-15	-1.98509	-0.716452	5.99481e-05	-1.64345	-0.694251	8.82918e-05	-1.65203	-0.689963
79328201	rs148833762	1.93171e-14	-2.50174e-10	-0.739344	0.000317777	-2.50174e-10	-0.669834	0.000469476	-2.50174e-10	-0.671021
79328228	rs143592797	6.73874e-14	0.510122	-1.72407e-10	0.00222626	1.2769	-1.72407e-10	0.00373978	1.40414	-1.72407e-10
79328953	rs34685179	9.31621e-15	-0.494544	-0.974034	0.000154536	-0.413375	-0.977378	0.00022303	-0.441956	-0.973377
79328960	rs8038104	1.99079e-15	-2.06018	-0.951624	3.66194e-05	-1.87663	-0.95397	5.59086e-05	-1.84218	-0.956735
79329098	rs116952220	5.65421e-15	-1.96793	-1.72407e-10	0.000115007	-1.68619	-1.72407e-10	0.000165267	-1.71508	-1.72407e-10
79329896	rs4344705	2.09951e-15	-2.05251	-0.906125	3.93185e-05	-1.85134	-0.908145	5.94217e-05	-1.82655	-0.911432
79330416	rs8025226	2.21237e-15	-2.04809	-0.858178	4.04527e-05	-1.8573	-0.87375	6.08851e-05	-1.83695	-0.876701
79330495	rs4280203	2.16485e-15	-2.0518	-0.876185	4.03692e-05	-1.85459	-0.878524	6.06512e-05	-1.83527	-0.882224
79330742	rs78413393	2.40387e-15	-2.01734	-0.805919	3.42314e-05	-2.08598	-0.81206	5.08658e-05	-2.08705	-0.806393
79331256	rs146384183	1.46369e-14	-2.50174e-10	-1.01679	0.000249137	-2.50174e-10	-0.913179	0.000368112	-2.50174e-10	-0.914251
79331285	rs8029816	2.08752e-15	-2.06902	-0.895333	3.7648e-05	-1.90551	-0.897393	5.65626e-05	-1.88654	-0.900747
79331631	rs184871946	1.50688e-14	-2.50174e-10	-0.987707	0.00023138	-2.50174e-10	-0.987123	0.00034307	-2.50174e-10	-0.984704
79332086	rs967204	2.02062e-15	-2.04471	-0.952224	3.84764e-05	-1.82387	-0.957271	5.79968e-05	-1.80213	-0.960114
79332227	rs71409208	4.19242e-15	-1.22315	-1.04391	0.000115753	-0.635522	-1.0442	0.000164243	-0.68041	-1.04088
79332986	rs78866737	3.14334e-14	0.27072	-0.523184	0.000546533	0.4023	-0.529889	0.00067726	0.218222	-0.522805
79333228	rs10152417	3.34328e-15	-1.45637	-1.03701	4.27547e-05	-1.62871	-1.047	5.89661e-05	-1.69664	-1.04903
79333427	rs10152443	1.94908e-15	-2.05962	-0.97335	3.50527e-05	-1.8997	-0.974635	5.26839e-05	-1.88041	-0.977914
79334460	rs11632649	4.47848e-14	0.331211	-0.229677	0.000756999	0.418801	-0.220623	0.000943881	0.236867	-0.209504
79334767	rs75305229	1.79211e-14	-2.50174e-10	-0.814358	0.000265466	-2.50174e-10	-0.849696	0.000391177	-2.50174e-10	-0.853479
79336004	rs79664270	5.02004e-15	-2.0869	-1.72407e-10	8.80264e-05	-1.95355	-1.72407e-10	0.000132789	-1.93387	-1.72407e-10
79336252	rs4778846	1.65558e-15	-2.06397	-1.13221	3.00956e-05	-1.8946	-1.1322	4.5485e-05	-1.87178	-1.13347
79336507	rs4778847	2.60195e-15	-1.60834	-1.13574	2.71311e-05	-1.98467	-1.14583	3.88256e-05	-2.01694	-1.14662
79337959	rs75245053	2.22754e-14	-2.50174e-10	-0.596851	0.000331982	-2.50174e-10	-0.626103	0.000489021	-2.50174e-10	-0.630232
79339452	rs74539950	7.19776e-15	-1.72657	-1.72407e-10	7.71788e-05	-2.08506	-1.72407e-10	0.000114094	-2.08562	-1.72407e-10
79339836	rs28615659	3.73064e-14	-2.50174e-10	-0.0811696	0.000557198	-2.50174e-10	-0.108263	0.000817931	-2.50174e-10	-0.11586
79340044	rs16970495	1.88e-15	-1.98633	-1.08273	3.81457e-05	-1.70396	-1.08582	5.84737e-05	-1.66857	-1.0855
79340207	rs72732660	7.9715e-15	-1.62446	-1.72407e-10	0.000126528	-1.59072	-1.72407e-10	0.000176931	-1.64688	-1.72407e-10
79340787	rs116885728	5.03481e-15	-2.08396	-1.72407e-10	7.70115e-05	-2.08723	-1.72407e-10	0.000113932	-2.08704	-1.72407e-10
79341439	rs77086471	1.5153e-14	-2.50174e-10	-0.982137	0.000250302	-2.50174e-10	-0.908515	0.00037013	-2.50174e-10	-0.908783
79342367	rs72732662	1.06125e-14	-1.3383	-1.72407e-10	0.000246762	-0.92276	-1.72407e-10	0.000359571	-0.937726	-1.72407e-10
79342669	rs7166598	2.05058e-15	-1.84003	-1.14218	5.61721e-05	-1.27504	-1.12772	8.80087e-05	-1.2174	-1.12781
79343469	rs75941875	5.40042e-14	-2.50174e-10	0.288727	0.000865761	-2.50174e-10	0.332426	0.00129723	-2.50174e-10	0.345349
79343534	rs12911414	3.65773e-15	-1.23718	-1.16631	0.000245352	0.243198	-1.17169	0.000389072	0.312805	-1.17168
79343724	rs72732663	8.81278e-15	-1.52413	-1.72407e-10	0.000210008	-1.08404	-1.72407e-10	0.000306651	-1.09693	-1.72407e-10
79344066	rs117964594	1.68439e-14	-2.50174e-10	-0.876346	0.000246947	-2.50174e-10	-0.922012	0.000365212	-2.50174e-10	-0.922159
79344073	rs74518012	5.07563e-15	-2.07588	-1.72407e-10	7.70083e-05	-2.08727	-1.72407e-10	0.000113939	-2.08698	-1.72407e-10
79344132	rs16970502	7.91771e-15	-1.63123	-1.72407e-10	0.000169935	-1.29577	-1.72407e-10	0.000255592	-1.27906	-1.72407e-10
79344324	rs12440502	1.69065e-15	-2.00979	-1.16544	2.61061e-05	-2.0032	-1.16581	3.95015e-05	-1.98136	-1.16494
79344377	rs77773016	3.8636e-15	-1.86281	-0.485926	9.72253e-05	-1.39429	-0.459864	0.00014616	-1.37158	-0.46635
79344416	rs11072824	3.36553e-15	-1.38849	-1.09825	0.000222685	0.099304	-1.12473	0.000349959	0.159622	-1.12444
79346179	rs118175459	6.11181e-15	-1.89011	-1.72407e-10	7.85786e-05	-2.06708	-1.72407e-10	0.000115661	-2.07197	-1.72407e-10
79346651	rs75028387	2.89497e-15	-2.0658	-0.571556	4.96881e-05	-1.98156	-0.543857	7.28365e-05	-1.99516	-0.539259
79346856	rs73477325	1.85555e-15	-1.96149	-1.12066	4.69992e-05	-1.46001	-1.12104	7.33644e-05	-1.40615	-1.12105
79347179	rs28624697	5.448e-15	-1.25762	-0.747471	5.48485e-05	-1.681	-0.745608	8.07829e-05	-1.68466	-0.746215
79347269	rs62011240	3.44118e-15	-2.04625	-0.418269	6.41073e-05	-1.87233	-0.398297	9.20231e-05	-1.90294	-0.397663
79347371	rs997285	6.13347e-15	-1.79869	-0.0878834	7.90726e-05	-2.00334	-0.0574809	0.000113819	-2.02531	-0.0627176
79347466	rs998031	1.02072e-14	-1.37724	-1.72407e-10	0.000149618	-1.4231	-1.72407e-10	0.000218756	-1.43468	-1.72407e-10
79347936	rs62011241	1.89277e-15	-2.05004	-1.01225	3.30206e-05	-1.93505	-0.999002	4.99787e-05	-1.90933	-1.00171
79348275	rs72732664	5.08045e-15	-2.07493	-1.72407e-10	9.05745e-05	-1.92501	-1.72407e-10	0.000132692	-1.93461	-1.72407e-10
79348462	rs4778857	9.74456e-15	-1.42363	-1.72407e-10	0.000132817	-1.54221	-1.72407e-10	0.000196136	-1.54383	-1.72407e-10
79348912	rs4778626	2.32297e-15	-2.06738	-0.790107	4.50213e-05	-1.87742	-0.74663	6.58713e-05	-1.88813	-0.746807
79349131	rs144968097	8.8184e-15	-1.52349	-1.72407e-10	0.000105359	-1.77381	-1.72407e-10	0.000157317	-1.76438	-1.72407e-10
79349266	rs62011242	2.1259e-15	-2.0811	-0.865042	3.46924e-05	-2.03693	-0.847736	5.20472e-05	-2.01953	-0.850956
79349337	rs4778861	3.8306e-14	-2.08633	2.0316	0.000664923	-2.01033	2.07882	0.000987504	-1.99787	2.07041
79349505	rs143030176	5.14308e-15	-2.06268	-1.72407e-10	7.95173e-05	-2.05521	-1.72407e-10	0.000119135	-2.04238	-1.72407e-10
79349940	rs116974673	5.40418e-15	-2.01316	-1.72407e-10	7.99109e-05	-2.05027	-1.72407e-10	0.000116161	-2.06766	-1.72407e-10
79350422	rs62011243	2.02525e-15	-2.082	-0.912646	3.32078e-05	-2.03168	-0.896717	4.98633e-05	-2.01367	-0.899683
79350494	rs141746099	1.61941e-14	-2.50174e-10	-0.915688	0.000243632	-2.50174e-10	-0.935526	0.000360813	-2.50174e-10	-0.934279
79350624	rs16970524	2.04013e-15	-2.08155	-0.905774	3.31994e-05	-2.03901	-0.889638	4.98277e-05	-2.02142	-0.892643
79350840	rs3816282	3.30669e-15	-1.93164	-0.572749	4.04554e-05	-2.08504	-0.645948	6.0335e-05	-2.07729	-0.645437
79351065	rs747109	8.44964e-15	-1.56621	-1.72407e-10	0.000108572	-1.74377	-1.72407e-10	0.000161046	-1.74095	-1.72407e-10
79351176	rs894784	3.45843e-14	-1.68051	1.52357	0.000398059	-1.98949	1.54491	0.000575332	-2.00576	1.53807
79351930	rs62011244	3.78473e-15	-2.01494	-0.354417	7.97652e-05	-1.69479	-0.35731	0.000114077	-1.73185	-0.35391
79352139	rs12911829	7.0316e-15	-2.08554	0.335622	0.000117674	-1.94027	0.277009	0.000171356	-1.9638	0.284901
79352523	rs11633133	1.48094e-14	-2.02608	1.02101	0.000220282	-2.08342	1.04714	0.00032551	-2.08309	1.04584
79352692	rs11634225	1.36851e-14	-2.02875	0.944725	0.000203453	-2.08615	0.9704	0.000300756	-2.08546	0.969125
79354160	rs4778628	1.54231e-14	-2.04346	1.07899	0.00023442	-2.08412	1.11005	0.000346216	-2.08395	1.10837
79354423	rs57707390	2.22118e-15	-1.87256	-1.02974	6.28775e-05	-1.26792	-1.02207	9.67935e-05	-1.22695	-1.02311
79354818	rs56975391	2.19678e-15	-1.88775	-1.02559	6.12792e-05	-1.29786	-1.01788	9.42378e-05	-1.25764	-1.01917
79355030	rs79343508	2.25475e-15	-1.99464	-0.892653	4.56741e-05	-1.70049	-0.909166	6.51521e-05	-1.73935	-0.906568
79355216	rs11072825	7.38753e-15	-1.81194	0.111399	8.77737e-05	-2.05482	0.0983941	0.000130276	-2.05403	0.101044
79355639	rs141884433	1.89655e-14	-2.50174e-10	-0.757713	0.000282588	-2.50174e-10	-0.787192	0.000419216	-2.50174e-10	-0.78425
79355941	rs987057	1.57707e-15	-2.07456	-1.17021	2.41887e-05	-2.07745	-1.16785	3.55304e-05	-2.08408	-1.16817
79356023	rs56010525	1.44516e-14	-2.06785	1.03832	0.000232437	-2.07822	1.09566	0.000344328	-2.07004	1.089
79356535	rs62011245	2.402e-15	-1.98081	-0.843229	4.93034e-05	-1.67272	-0.860474	7.02329e-05	-1.71298	-0.857839
79356631	rs12443101	2.97812e-15	-1.55592	-1.05312	4.59788e-05	-1.54636	-1.05664	6.49332e-05	-1.59521	-1.05407
79356742	rs62011246	2.72084e-15	-1.97933	-0.720058	5.53186e-05	-1.66982	-0.748256	7.87913e-05	-1.71023	-0.745605
79357333	rs4778867	1.66257e-14	-2.02178	1.13239	0.000255936	-2.06932	1.18306	0.000376845	-2.0697	1.17889
79357390	rs8026819	1.57658e-15	-2.07864	-1.16643	2.41808e-05	-2.07712	-1.1685	3.55751e-05	-2.08274	-1.16825
79357679	rs77883952	6.05507e-15	-1.89944	-1.72407e-10	7.88137e-05	-2.0641	-1.72407e-10	0.000116533	-2.06447	-1.72407e-10
79357792	rs62011247	1.57733e-15	-2.08117	-1.16343	2.40159e-05	-2.08576	-1.16671	3.54823e-05	-2.08727	-1.16634
79357922	rs62011248	3.19882e-15	-1.99399	-0.543564	6.08773e-05	-1.7511	-0.571225	8.76372e-05	-1.78151	-0.567925
79358128	rs76428556	7.53055e-15	-1.68137	-1.72407e-10	0.000105332	-1.77407	-1.72407e-10	0.000149347	-1.81636	-1.72407e-10
79358732	rs138577075	1.06065e-14	-1.33887	-1.72407e-10	0.000116235	-1.67557	-1.72407e-10	0.00017071	-1.68267	-1.72407e-10
79358795	rs2009197	2.00705e-15	-2.08707	-0.916594	3.29717e-05	-2.04539	-0.89015	4.95199e-05	-2.02617	-0.894095
79358866	rs736827	1.24269e-14	-2.08205	0.901583	0.000209453	-1.94482	0.858136	0.000307004	-1.96331	0.867535
79359274	rs744060	3.95318e-14	-2.03644	2.01322	0.00128515	-1.27552	2.00297	0.00189063	-1.2912	2.01323
79359287	rs62011249	3.79609e-15	-1.89804	-0.468325	8.61518e-05	-1.47814	-0.49693	0.000123646	-1.51234	-0.492867
79359310	rs729650	1.76359e-15	-2.07808	-1.0549	2.90662e-05	-2.02484	-1.03677	4.39628e-05	-1.9998	-1.0395
79359505	rs744059	1.21131e-14	-2.08684	0.880797	0.000246295	-1.83171	0.90706	0.000356795	-1.86148	0.916001
79359687	rs116110129	1.76228e-14	-2.50174e-10	-0.831142	0.000263314	-2.50174e-10	-0.857835	0.000390513	-2.50174e-10	-0.855176
79360375	rs72732673	2.76226e-15	-2.0303	-0.653985	5.98637e-05	-1.71599	-0.623124	8.78481e-05	-1.72738	-0.619645
79360580	rs62011250	2.05419e-15	-2.07446	-0.905996	3.61784e-05	-1.9637	-0.879023	5.48232e-05	-1.93548	-0.883045
79361334	rs10152832	2.33327e-15	-1.98633	-0.866737	5.19881e-05	-1.63723	-0.842934	7.75126e-05	-1.63196	-0.840239
79362090	rs7174521	6.76786e-15	-1.78815	-1.72407e-10	0.000122719	-1.62128	-1.72407e-10	0.000175455	-1.65525	-1.72407e-10
79362159	rs11629697	2.51106e-15	-1.77992	-0.999707	5.13777e-05	-1.46748	-1.02449	7.46419e-05	-1.48643	-1.02351
79362986	rs56201016	5.1213e-15	-2.06693	-1.72407e-10	7.87956e-05	-2.06433	-1.72407e-10	0.000116038	-2.06872	-1.72407e-10
79364126	rs55979970	5.09878e-15	-2.07133	-1.72407e-10	8.18089e-05	-2.0268	-1.72407e-10	0.000119014	-2.0434	-1.72407e-10
79364200	rs57209367	6.73695e-15	-1.79273	-1.72407e-10	8.27094e-05	-2.01585	-1.72407e-10	0.000124185	-2.00087	-1.72407e-10
79365780	rs7166032	3.7268e-15	-1.21308	-1.17171	4.9793e-05	-1.35298	-1.17033	7.17445e-05	-1.3786	-1.17092
79366481	rs117748283	2.19237e-15	-2.04918	-0.866176	3.28991e-05	-2.04986	-0.887883	4.86384e-05	-2.05446	-0.88376
79367352	rs74642540	5.08598e-15	-2.07385	-1.72407e-10	8.44458e-05	-1.99507	-1.72407e-10	0.000124513	-1.99823	-1.72407e-10
79367703	rs56117790	3.35706e-15	-1.32192	-1.16735	5.23323e-05	-1.31087	-1.1627	7.61305e-05	-1.32621	-1.16398
79367719	rs56319962	9.24872e-15	-0.396011	-1.07984	0.000177664	-0.18859	-1.0627	0.000249676	-0.235422	-1.06705
79367793	rs6495364	1.59972e-15	-2.08672	-1.14378	2.49186e-05	-2.08194	-1.13363	3.66596e-05	-2.08702	-1.13394
```
