## Supplementary material for "Characterization of shared and ancestry-specific signals driving complex traits using multi-ancestry fine-mapping": susiex_nc3.cs80.summary

```
# chr15:78368398-79368398
CS_ID	CS_LENGTH	CS_PURITY	MAX_PIP_SNP	BP	REF_ALLELE	ALT_ALLELE	REF_FRQ	BETA	SE	-LOG10P	MAX_PIP	POST-HOC_PROB_POP1	POST-HOC_PROB_POP2
1	16	0.915506	rs2456020	78868398	T,T	C,C	0.753479,0.462302	-0.0366994,-0.0155515	0.00458751,0.00857375	14.9046,1.15676	0.185853	1	0.427973
2	1103	0	rs117986181	78636574	A,NA	G,NA	0.941352,NA	0.0335189,NA	0.00841466,NA	4.16788,NA	0.222827	0.412442	0.395046
3	1501	0	rs11634268	79264882	A,NA	C,NA	0.983101,NA	0.0529494,NA	0.0153396,NA	3.25425,NA	0.0326891	0.323935	0.396735
```
