## Supplementary material for "Characterization of shared and ancestry-specific signals driving complex traits using multi-ancestry fine-mapping": orig_s1_snps

```
rs140246711
rs148258055
15:82890763_C_A
rs558776458
rs80012173
rs445337
15:83044886_G_A
rs34325533
15:83097970_G_A
15:83167559_C_A
rs404314
rs1267659
rs1267658
rs62009918
rs142217377
rs1267657
rs76467663
rs803688
rs803687
rs117934554
rs12441776
rs803686
rs111897625
rs142865934
rs72751639
rs140914141
rs1267656
rs117811788
rs117172003
rs3850610
rs12324877
rs117970733
rs1145173
rs1145172
rs141903711
rs17270866
rs1145170
rs17507216
rs75276426
rs72751643
rs28493687
rs117402296
rs76496098
rs10163167
rs2871011
rs6603030
rs147472013
rs112202228
rs75311361
rs17841176
rs59746564
rs148495949
rs143609608
rs12592022
rs17158413
rs17271041
rs783542
rs8023333
rs28648832
rs17158405
rs698500
rs17356118
rs34032397
rs79373403
rs147825212
rs783543
rs783544
rs117188117
rs118064941
rs17158403
rs76970154
rs77679643
rs3809507
rs116875482
rs117269027
rs783545
rs1259180
rs60160189
rs4779032
rs4779033
rs4779034
rs28587782
rs28582623
rs2678445
rs8039549
rs28676810
rs8028363
rs35934048
rs55844519
rs10468216
rs12903954
rs10468217
rs12441668
rs783531
rs783532
rs79359602
rs72751657
rs783533
rs783534
rs8032281
rs28485966
rs783536
rs783537
rs148514077
rs783538
rs3914699
rs783539
rs117816978
rs137996567
rs783540
rs783541
rs10520565
rs78616413
rs116865603
rs803747
rs117459603
rs115184820
rs71412256
rs28593415
rs76008587
rs78702683
rs4779035
rs117504645
rs34940771
rs28808991
rs72751661
rs12148332
rs146687115
rs2567635
rs2678448
rs2567636
rs72751662
rs150684763
rs3970696
rs139908197
rs36109438
rs28415133
rs118004666
rs141419836
rs783530
rs146993642
rs143111293
rs783529
rs149555963
rs12907604
rs12437576
rs783528
rs6603031
rs150950127
rs72751665
rs117032495
rs1259176
rs12438371
rs189227545
rs1259177
rs111922042
rs1313492
rs1313493
rs72751668
rs1313494
rs74980302
rs112657459
rs138858508
rs71412264
rs117259394
rs77621600
rs1259182
rs1259183
rs783520
rs117713060
rs783521
rs783522
rs188411805
rs117307189
rs73439163
rs117163683
rs55924160
rs1269134
rs75854332
rs783523
rs783524
rs17158396
rs783525
rs12904929
rs2567632
rs12901630
rs10152286
rs783526
rs783527
rs34186444
rs12899287
rs13379724
rs77054593
rs148738467
rs57181760
rs112478508
rs76307081
rs12911812
rs17158391
rs117855353
rs138692626
rs72751672
rs17158390
rs117458247
rs147738309
rs7167880
rs77227857
rs4779036
rs2870966
rs61733713
rs144574454
rs117796531
rs11855735
rs79840709
rs75395360
rs10400906
rs7182403
rs7165125
rs72751675
rs28374463
rs8033106
rs140396474
rs62009945
rs7181761
rs2870965
rs4779038
rs141582866
rs112219333
rs12914359
rs192983749
rs72751676
rs79110915
rs72751677
rs17356528
rs148178287
rs12916980
rs1594511
rs11635044
rs60451143
rs117124923
rs7171180
rs34676523
rs138117236
rs7182364
rs78285529
rs1367841
rs4778686
rs144779125
rs79874554
rs77422019
rs71412266
rs7161977
rs11635624
rs57217657
rs8038497
rs4779039
rs4778687
rs117136110
rs11631963
rs138765108
rs7495972
rs148685652
rs191155936
rs72751690
rs7165129
rs74482845
rs143649933
rs12385960
rs12385961
rs11637433
rs72751693
rs1864700
rs1864699
rs75357244
rs7165690
rs2099259
rs116320172
rs138105502
rs12917094
rs66793760
rs77301290
rs7496727
rs117790009
rs74944014
rs11633829
rs117846384
rs140779683
rs12905138
rs11635442
rs113056981
rs11630643
rs72753906
rs151177638
rs2278355
rs145292515
rs12898427
rs9806591
rs9806343
rs7494860
rs72753908
rs117547358
rs6603033
rs72630438
rs4779041
rs150880425
rs35734713
rs4779042
rs67205493
rs28833239
rs4779044
rs11635476
rs142143422
rs6422424
rs117959961
rs140987547
rs7183881
rs7166248
rs28877110
rs138467194
rs117498572
rs28667458
rs12908713
rs4779046
rs149963808
rs7163990
rs1431717
rs1431716
rs7496954
rs56127234
rs147827968
rs1075845
rs117291358
rs72753914
rs78412972
rs28888975
rs9806381
rs566551173
rs8040293
rs11638815
rs72753916
rs117028427
rs117972561
rs7178350
rs8043401
rs8040152
rs72753919
rs17841171
rs140609841
rs150052214
rs113970449
rs17158366
rs12442733
rs4779048
rs4779049
rs7184045
rs28595450
rs138748233
rs12903624
rs12438312
rs12438334
rs76692646
rs57578325
rs12442686
rs35728728
rs28864981
rs55870914
rs62011675
rs140207494
rs11639010
rs10906984
rs8032321
rs17841169
rs8040488
rs9652567
rs186017271
rs183110114
rs4779050
rs141024593
rs28737193
rs4779051
rs116918931
rs144631812
rs4779052
rs4779053
rs117727783
rs147248036
rs138998945
rs12911134
rs140248638
rs150141221
rs117002178
rs141976159
rs12907942
rs4627310
rs117558086
rs75959419
rs189438321
rs546684897
rs559095818
rs78366152
rs200226421
rs188568477
rs11630081
rs146979947
rs12438565
rs4513065
rs112943215
rs78104714
rs12148608
rs117858314
rs28371837
rs78605789
rs74444887
rs28607761
rs28828695
rs56297905
rs147339586
rs59669012
rs147623285
rs79993096
rs12437785
rs7182320
rs150234458
rs4779056
rs59568968
rs7162465
rs57154772
rs28719490
rs146795433
rs76246294
rs8030185
rs7170775
rs57868794
rs11635114
rs139576939
rs11631182
rs116851984
rs11635460
rs10468219
rs11633991
rs10468211
rs1877242
rs7163840
rs7163848
rs7178459
rs34125390
rs34191802
rs76037357
rs142256392
rs111653613
rs8036227
rs1553885
rs12440776
rs12443184
rs150108673
rs79849356
rs2379997
rs8028130
rs80018815
rs183564658
rs62011680
rs1971554
rs114989890
rs144859299
rs13379712
rs79673641
rs180730435
rs10162991
rs147796595
rs149825929
rs144784118
rs148439657
rs12900374
rs191094457
rs76058915
rs72753941
rs28847707
rs147068300
rs150169368
rs77825876
rs141570436
rs118163899
rs139345881
rs146663233
rs28540813
rs2137053
rs9806642
rs78281769
rs28664062
rs4638544
rs75258423
rs142428846
rs73443061
rs113904757
rs7174656
rs2890313
rs11631209
rs62011682
rs1124911
rs7179851
rs3803383
rs151032868
rs11631033
rs12915384
rs193070046
rs142681630
rs28534460
rs150004358
rs11635357
rs3743102
rs8023873
rs1108134
rs1108135
rs2379993
rs180714408
rs12917248
rs8039001
rs62011683
rs12592976
rs35159939
rs11637448
rs11633676
rs12914752
rs1553886
rs62011684
rs66978683
rs8036185
rs8033573
rs8033726
rs113342457
rs191763047
rs1877241
rs1109373
rs1107116
rs1877240
rs1105867
rs2089844
rs72753955
rs1105139
rs1112679
rs1533136
rs1533135
rs1105287
rs72753957
rs1105288
rs8028133
rs182248027
rs80030755
rs189896657
rs12909628
rs76028853
rs117457110
rs2379991
rs35989107
rs4779061
rs4132210
rs145583139
rs12913102
rs12910279
rs191364511
rs4779062
rs7172538
rs77342732
rs12912820
rs6422425
rs79176116
rs8028917
rs139904118
rs7163402
rs11635290
rs72753962
rs11259947
rs62011702
rs150338347
rs112494094
rs4260027
rs57612574
rs12907456
rs66500181
rs11856868
rs190073146
rs4779063
rs11631378
rs11637563
rs11259948
rs36111056
rs150180739
rs10152762
rs12900574
rs11856878
rs11259949
rs4617830
rs141176966
rs4238539
rs150717224
rs4779064
rs58229275
rs4779065
rs2379992
rs12907913
rs1828510
rs12910606
rs12899020
rs55934845
rs76855410
rs75743031
rs1553883
rs2379994
rs117856180
rs76263931
rs117221371
rs35852340
rs75527689
rs117916675
rs12914161
rs150853316
rs72753973
rs191374148
rs117771133
rs72753974
rs8042254
rs75466753
rs66851469
rs35590674
rs34337936
rs144030056
rs117069215
rs8025432
rs142835761
rs35270670
rs74562831
rs11259951
rs112938852
rs57252413
rs117674012
rs7179000
rs2137052
rs12903411
rs11857233
rs144672959
rs55994896
rs17841165
rs1807242
rs145451188
rs2379996
rs113047832
rs111315590
rs60686632
rs147328266
15:83490497_G_A
rs117726430
rs1971555
rs2890314
rs12902970
rs55800901
rs28539127
rs12907810
rs146479592
rs4779068
rs113597176
rs113378787
rs35989256
rs35788008
rs17158267
rs17158263
rs12905235
rs8041231
rs62011706
rs111732364
rs77885195
rs139061517
rs3814282
rs3814281
rs17158257
rs76108467
rs75470761
rs76896649
rs12905388
rs12592897
rs11259952
rs11259953
rs11259954
rs142187765
rs117392938
rs34291804
rs12915294
rs12903359
rs35407574
rs56168171
rs28698473
rs9806482
rs55747156
rs17292592
rs17158255
rs72753981
rs77416013
rs35946485
rs4779069
rs76265658
rs56108482
rs80308033
rs2046071
rs17358518
rs34541883
rs4778691
rs17158253
rs117902148
rs11635618
rs1270076
rs1256456
rs150799032
rs1271044
rs78825412
rs34814970
rs145830974
rs74696469
rs138227748
rs7174089
rs7182990
rs7178859
rs112448588
rs71412274
rs11856316
rs899747
rs955620
rs1105714
rs34287296
rs1256430
rs74416301
rs79246325
rs3784377
rs3784376
rs899746
rs1256429
rs1256428
rs117460487
rs141990231
rs12442119
rs2055891
rs77753976
rs1256426
rs2306428
rs79233812
rs1256425
rs1256424
rs1256433
rs117008539
rs1256432
rs35522893
rs146530005
rs144810433
rs12594415
rs118108920
rs78847356
rs2667376
rs2667377
rs2667378
rs2928572
rs56686717
rs17359001
rs62011709
rs78459107
rs11856299
rs145959744
rs2667379
rs2458017
rs115583906
rs2667380
rs72753996
rs117765475
rs117872319
rs117338801
rs11259957
rs34347059
rs1256436
rs74514980
rs1256438
rs143803754
rs1256439
rs1256440
rs1256441
rs1256442
rs1256443
rs1256444
rs1256445
rs151254243
rs140429379
rs1256446
rs3784374
rs1256447
rs1256448
rs116907258
rs1256449
rs1256450
rs1256451
rs1256452
rs1256453
rs1256454
rs1256455
rs17158194
rs1021022
rs62011712
rs2621226
rs2667382
rs2667383
rs2667384
rs1588546
rs79401880
rs78849978
rs17359494
rs77652984
rs1256434
rs2667385
rs150044761
rs2621227
rs187414216
rs2621228
rs3784366
rs3784365
rs79233060
rs2251275
rs6603035
rs183668245
rs8038679
rs880289
rs7169401
rs41310978
rs9806543
rs116903074
rs7174726
rs2061948
rs117331323
rs62011731
rs7496832
rs75102930
rs62011732
rs79812372
rs17158168
rs8031927
rs8036957
rs11259959
rs7173264
rs7183030
rs7168760
rs116956327
rs2127648
rs10906985
rs7173683
rs7174216
rs17841163
rs17294229
rs17841162
rs55633961
rs17360083
rs8030940
rs1600568
rs147115482
rs12101624
rs112463269
rs12385964
rs12385947
rs111442444
rs72755921
rs62011734
rs13380133
rs111553671
rs142180593
rs750234
rs77970865
15:83578260_G_A
rs2019208
rs112590638
rs4843141
rs62011735
rs7171095
rs12913501
rs12441914
rs116991601
rs75672102
rs4843144
rs4843145
rs4843146
rs4843147
rs144638332
rs872598
rs872599
rs139195738
rs869498
rs117817423
rs149519882
rs7176643
rs7182096
rs4842917
rs147261411
rs117517494
rs17294476
rs181940500
rs75676207
rs117861312
rs11259960
rs12148275
rs28463621
rs17158157
rs12050725
rs75219016
rs115046402
rs144514041
rs74632889
rs76434789
rs72755928
rs17158155
rs79275587
rs79238447
rs58070122
rs146054511
rs140011088
rs144964736
rs79268797
rs72755929
rs12442894
rs117873966
rs75536287
rs72755930
rs12443081
rs138818221
rs77498070
rs141960871
rs2061947
rs62011737
rs8034220
rs111624646
rs142526130
rs115149403
rs115498235
rs111895074
rs77179055
rs7170046
rs76145380
rs12441675
rs55754542
rs117071370
rs113581482
rs2219889
rs77880602
rs79988298
rs537391769
rs76849503
rs11259961
rs146285488
rs139396150
rs150987582
rs1010820
rs1002881
rs117766505
rs72755935
rs72755936
rs8031595
rs146188674
rs67634629
rs185677744
rs12102013
rs62011742
rs144694016
rs11857990
rs78938268
rs117837466
rs117952621
rs4842928
rs75591339
rs72755940
rs75299086
rs72755942
rs145395179
rs80118152
rs112990284
rs67022650
rs116062324
rs117649951
rs10220724
rs10220725
rs143628471
rs142458666
rs140685657
rs4842843
rs8028925
rs115691967
rs10220868
rs118135023
rs2061946
rs118044722
rs1871658
rs72755947
rs75220447
rs79135686
rs4842935
rs145530967
rs11259963
rs2046070
rs145669092
rs28819476
rs147165172
rs6603038
rs79105164
rs12902742
rs2123161
rs8023761
rs75065032
rs2167602
rs78292983
rs190725277
rs182781668
rs62011744
rs77394885
rs8037659
rs8025253
rs145089887
rs77856557
rs76230174
rs112694444
rs74030863
rs28451607
rs72755950
rs115868366
rs61738562
rs142607590
rs28510273
rs57779835
rs117256957
rs8027909
rs58396076
rs111369223
rs7169539
rs7166355
rs8043020
rs2123157
rs1037403
rs2381028
rs6603039
rs186953222
rs111508217
rs191347348
rs4842859
rs4842976
rs74030873
rs117325340
rs74028204
rs6603041
rs17295457
rs59108707
rs112828544
rs143864972
rs150081881
rs78910691
rs113920776
rs138117909
rs183470093
rs34426565
rs113256459
rs72755956
rs6603042
rs62010162
rs75112081
rs17158132
rs117369065
rs4842860
rs79927613
rs17361375
rs12906626
rs147639630
rs72755958
rs75132271
rs74547000
rs72755959
rs6603044
rs147377994
rs6603045
rs111531829
rs114465574
rs7757
rs55933526
rs3087804
rs80271201
rs140540874
rs17158127
rs8031896
rs74460561
rs62010164
rs10400812
rs36038412
15:83689914_T_G
rs12913130
rs139437001
rs34869943
rs192658981
rs185501615
rs28569354
rs11858468
rs7181169
rs62010166
rs11858074
rs28662361
rs11858162
rs72755962
rs77836682
rs67822554
rs66606849
rs8038619
rs117093359
rs12911706
rs12904695
rs12911891
rs117998309
rs12900411
rs28755408
rs117399838
rs28836869
rs8035852
rs77998253
rs8040998
rs12102041
rs28509292
rs60819629
rs142563912
rs4842991
rs2123159
rs66619192
rs28510490
rs111701791
rs11636145
rs12592391
rs12441575
rs12437901
rs12906027
rs35207081
rs13329195
rs72755969
rs72755971
rs62010170
rs8038246
rs28540116
rs9646239
rs146598972
rs75878802
rs71412290
rs12903066
rs12910117
rs4842993
rs28485801
rs716886
rs144874180
rs7172665
rs7177599
rs117865852
rs12907032
rs12437558
rs28429062
rs62010172
rs8023669
rs148432792
rs62010173
rs144558528
rs188372105
rs17507300
rs76439108
rs75762202
rs12441006
rs12438575
rs67482297
rs117215955
rs117563222
rs10152914
rs2167603
rs8038107
rs77719086
rs1568657
rs75260352
rs12440265
rs59572346
rs28408839
rs4079029
rs181404270
rs137902425
rs28580677
rs28711332
rs77277740
rs28454771
rs35627116
rs140182832
rs28570610
rs9672992
rs7177462
rs6603046
rs76326109
rs75585102
rs76934136
rs8031723
rs62010175
rs8040457
rs77575002
rs7170547
rs60836422
rs116990091
rs59747602
rs12917594
rs7166645
rs28479338
rs750214
rs150639769
rs2381030
rs117411488
rs74685162
rs12439782
rs12437858
rs62010176
rs66757932
rs79338792
rs11259964
rs75677362
rs144302148
rs140830696
rs9919979
rs12902721
rs28707195
rs62010177
rs13329269
rs7163516
rs8035001
rs74794267
rs11855722
rs75269442
rs2084839
rs55751241
rs75258730
rs28538218
rs62010179
rs138158328
rs13379920
rs8031977
rs149441791
rs116958215
rs113109911
rs1986102
rs185707473
rs8040141
rs62010181
rs2381031
rs67466213
rs56187021
rs1452116
rs66715755
rs144564742
rs145088754
rs28711295
rs67988460
rs73453289
rs1452115
rs1452114
rs76862179
rs150709712
rs28436027
rs56391827
rs77691132
rs10152258
rs28444867
rs62010205
rs58281154
rs34471356
rs1075619
rs80329914
rs79470022
rs1989
rs71412295
rs6603047
rs62010208
rs113474861
rs150845598
rs8037783
rs55683536
rs72755992
rs4843071
rs140917511
rs117955529
rs77662756
rs17507693
rs78946589
rs116869658
rs117245385
rs12439903
rs17507763
rs17158080
rs143798143
rs2034618
rs28754750
rs17567151
rs62010212
rs41326445
rs34255692
rs36070450
rs2034617
rs12440386
rs147604746
rs8043224
rs11858377
rs183182158
rs72755995
rs147628133
rs62010214
rs145257386
rs138992554
rs12441585
rs77663823
rs112662756
rs7179867
rs11852496
rs12438398
rs10520576
rs8035810
rs72755997
rs8027577
rs144581997
rs72756000
rs11854888
rs113467834
rs11259965
rs60959573
rs12593638
rs112050949
rs113265844
rs116146703
rs8038486
rs17567869
rs17508610
rs17567999
rs72758306
rs77361090
rs116957980
rs72758307
rs7167364
rs75263483
rs62010215
rs12440562
rs3816450
rs965264
rs965263
rs75633053
rs28567531
rs11855639
rs55691648
rs7165978
rs77241114
rs80311077
rs7164083
rs11259967
rs111799123
rs12593532
rs56045305
rs1112404
rs72758308
rs72758310
rs7165114
rs7173876
rs34256265
rs12591855
rs62010219
rs138408470
rs17568298
rs72758313
rs17158063
rs62010220
rs12443424
rs17158059
rs17568459
rs113530051
rs11856164
rs11852408
rs17841157
rs12595330
rs60344060
rs141670957
rs17509233
rs62010247
rs36093153
rs11852446
rs76215618
rs189488081
rs11856000
rs72758319
rs28373753
rs4563011
rs62010248
rs62010249
rs150973418
rs12443109
rs12441409
rs57729044
rs148137550
rs57219675
rs77579595
rs11259968
rs11259969
rs11856806
rs11857641
rs62010252
rs76373906
rs142730066
rs77618143
```
