## Supplementary material for "Characterization of shared and ancestry-specific signals driving complex traits using multi-ancestry fine-mapping": orig_s2_snps

```
rs140246711
rs148258055
15:82890763_C_A
rs80012173
rs445337
rs367697008
rs34325533
15:83097970_G_A
rs201427149
rs404314
rs1267659
rs1267658
rs1267657
rs140456585
rs803688
rs803687
rs2277566
rs803686
rs1267656
rs77547652
rs1145173
rs1145172
rs1145170
rs28493687
rs76496098
rs10163167
rs2871011
rs6603030
rs75311361
rs80348765
rs17841176
rs59746564
rs79836804
rs12592022
rs17271041
rs783542
rs8023333
rs17158407
rs183057850
rs187459660
rs698500
rs783543
rs783544
rs3809507
rs783545
rs1259180
rs60160189
rs4779032
rs190058965
rs2678445
rs8039549
rs8028363
rs35934048
rs12903954
rs10468217
rs783531
rs783532
rs783533
rs783534
rs8032281
rs141844084
rs783536
rs783537
rs783538
rs189411927
rs783539
rs17841174
rs783540
rs783541
rs10520565
rs803747
rs71412256
rs76008587
rs34940771
rs28808991
rs188994697
rs12148332
rs2567635
rs2678448
rs2567636
rs3970696
rs36109438
rs28415133
rs783530
rs783529
rs12907604
rs783528
rs142570670
rs139503783
rs1259176
rs1259177
rs111922042
rs138812087
rs76644951
rs1313492
rs1313493
rs1313494
rs74980302
rs71412264
rs142218791
rs1259182
rs1259183
rs783520
rs783521
rs783522
rs139439051
rs73439163
rs55924160
rs1269134
rs783523
rs783524
rs783525
rs12904929
rs2567632
rs12901630
rs783526
rs783527
rs34186444
rs57181760
rs112478508
rs76307081
rs185022130
rs12911812
rs17158390
rs78565363
rs7167880
rs4779036
rs2870966
rs11855735
rs10400906
rs7182403
rs7165125
rs28374463
rs8033106
rs62009945
rs138043168
rs7181761
rs2870965
rs79121330
rs112219333
rs12914359
rs56180966
rs151017787
rs80185446
rs17356528
rs12916980
rs117944764
rs1594511
rs11635044
rs60451143
rs7171180
rs7182364
rs1367841
rs4778686
rs71412266
rs11635624
rs57217657
rs8038497
rs4779039
rs4778687
rs11631963
rs7495972
rs7165129
rs139195843
rs11637433
rs75516283
rs76069466
rs1864700
rs1864699
rs2099259
rs12917094
rs66793760
rs7496727
rs11633829
rs12905138
rs11635442
rs11630643
rs117933613
rs2278355
rs2303988
rs12898427
rs75449949
rs7494860
rs182066759
rs74748885
rs6603033
rs72630438
rs4779041
rs144227237
rs141550272
rs35734713
rs4779042
rs67205493
rs4779044
rs11635476
rs6422424
rs117959961
rs150193395
rs7183881
rs7166248
rs28667458
rs12908713
rs4779046
rs1431717
rs7496954
rs145630503
rs17158372
rs147138587
rs1075845
rs8040293
rs11638815
rs7178350
rs8043401
rs8040152
rs76115164
rs148128981
rs17158369
rs17841171
rs146732495
rs17158366
rs4779048
rs4779049
rs7184045
rs28595450
rs138748233
rs12903624
rs12438312
rs12438334
rs57578325
rs12442686
rs55870914
rs62011675
rs11639010
rs10906984
rs79115617
rs17841169
rs145460091
rs9652567
rs4779050
rs4779051
rs4779052
rs4779053
rs147248036
rs12911134
rs141976159
rs151201535
rs11630081
rs78104714
rs12148608
rs143699899
rs28828695
rs56297905
rs59669012
rs146784608
rs12437785
rs7182320
rs4779056
rs57154772
rs28719490
rs146795433
rs8030185
rs57868794
rs11635114
rs11631182
rs11635460
rs11633991
rs76648699
rs1877242
rs7163840
rs7178459
rs34125390
rs34191802
rs76037357
rs8036227
rs1553885
rs79131023
rs79849356
rs2379997
rs79800642
rs62011680
rs1971554
rs138742136
rs143806340
rs78160767
rs28847707
rs150169368
rs77825876
rs149606924
rs148491356
rs28540813
rs2137053
rs9806642
rs78281769
rs12595423
rs28664062
rs4638544
rs75258423
rs73443061
rs7174656
rs2890313
rs11631209
rs145102025
rs1124911
rs3803383
rs11631033
rs79614034
rs150443848
rs77081252
rs59593645
rs28534460
rs150004358
rs11635357
rs3743102
rs8023873
rs1108135
rs2379993
rs12917248
rs8039001
rs12592976
rs35159939
rs11637448
rs11633676
rs12914752
rs1553886
rs66978683
rs8036185
rs8033573
rs8033726
rs182599443
rs191763047
rs1877241
rs1109373
rs1107116
rs1105867
rs2089844
rs1112679
rs1533136
rs1533135
rs1105287
rs1105288
rs193129233
rs8028133
rs80030755
rs144908655
rs2379991
rs35989107
rs4779061
rs4132210
rs12913102
rs12910279
rs117945791
rs142965179
rs76640723
rs191364511
rs4779062
rs7172538
rs12912820
rs117521374
rs6422425
rs79176116
rs8028917
rs7163402
rs11635290
rs11259947
rs112494094
rs147045375
rs4260027
rs57612574
rs12907456
rs66500181
rs11856868
rs117306472
rs4779063
rs11631378
rs11637563
rs11259948
rs12900574
rs145830630
rs77850773
rs11856878
rs11259949
rs4238539
rs58229275
rs184243923
rs4779065
rs2379992
rs12907913
rs1828510
rs12910606
rs12595140
rs1553883
rs2379994
rs35852340
rs144563001
rs12914161
rs72753973
rs118142935
rs8042254
rs66851469
rs145800406
rs35590674
rs9635453
rs34337936
rs8025432
rs76374995
rs11259951
rs112938852
rs187075148
rs57252413
rs2137052
rs12903411
rs11857233
rs150148152
rs17158274
rs55994896
rs17841165
rs78759121
rs1807242
rs144780932
rs145451188
rs2379996
rs60686632
rs76555783
rs1971555
rs12595713
rs2890314
rs12902970
rs28539127
rs80315752
rs12907810
rs4779068
rs35989256
rs35788008
rs17158267
rs17158263
rs12905235
rs8041231
rs3814282
rs3814281
rs17158257
rs77794281
rs12905388
rs12592897
rs11259952
rs11259953
rs11259954
rs142187765
rs34291804
rs12903359
rs35407574
rs28698473
rs9806482
rs17158255
rs4779069
rs56108482
rs2046071
rs34541883
rs4778691
rs17158253
rs11635618
rs17158251
rs1270076
rs1256456
rs61374112
rs147189119
rs1271044
rs34814970
rs74696469
rs7174089
rs7182990
rs71412274
rs11856316
rs899747
rs955620
rs76318684
rs3784380
rs1256430
rs3784377
rs3784376
rs899746
rs1256429
rs1256428
rs12594197
rs12442119
rs1256426
rs2306428
rs1256425
rs145448451
rs1256424
rs138355994
rs79066649
rs1256433
rs1256432
rs12594415
rs2667376
rs2667377
rs2667378
rs79555557
rs12591165
rs2928572
rs56686717
rs149929434
rs2667379
rs2458017
rs75698765
rs2667380
rs34347059
rs1256436
rs1256438
rs1256439
rs1256440
rs1256441
rs1256442
rs1256443
rs1256444
rs1256445
rs57339283
rs1256446
rs193054052
rs3784374
rs1256447
rs1256448
rs1256449
rs1256450
rs75498705
rs1256451
rs1256452
rs1256453
rs1256454
rs1256455
rs17158194
rs1021022
rs2621226
rs2667382
rs2667383
rs186470669
rs2667384
rs137958265
rs1588546
rs77652984
rs1256434
rs2667385
rs2621227
rs2621228
rs3784366
rs3784365
rs2251275
rs6603035
rs8038679
rs880289
rs7169401
rs41310978
rs9806543
rs151210077
rs7174726
rs2061948
rs62011731
rs62011732
rs17158168
rs8031927
rs8036957
rs11259959
rs7173264
rs7183030
rs7168760
rs17158165
rs79127068
rs117384501
rs2127648
rs10906985
rs7173683
rs7174216
rs17841163
rs76392270
rs17294229
rs17841162
rs55633961
rs17360083
rs8030940
rs1600568
rs141504324
rs144037186
rs12101624
rs12385964
rs12385947
rs62011734
rs13380133
rs750234
rs147754513
rs4843141
rs7171095
rs149327542
rs12441914
rs4843144
rs4843145
rs4843146
rs4843147
rs872598
rs872599
rs141127615
rs869498
rs7176643
rs7182096
rs4842917
rs17294476
rs11259960
rs12148275
rs17158157
rs12050725
rs139759125
rs144689248
rs74249852
rs17158155
rs184689541
rs79238447
rs150366589
rs72755929
rs144865320
rs77076599
rs2061947
rs145130705
rs8034220
rs12441675
rs2219889
rs77880602
rs79988298
rs143923635
rs79644447
rs1002881
rs142367508
rs72755936
rs11857990
rs78086831
rs4842928
rs182848496
rs144733525
rs72755942
rs140638838
rs78335136
rs10220724
rs4842843
rs138198716
rs10220868
rs2061946
rs142117194
rs1871658
rs117841558
rs4842935
rs11259963
rs2046070
rs6603038
rs8023761
rs75065032
rs2167602
rs77746936
rs8037659
rs8025253
rs77462514
rs28451607
rs72755950
rs28510273
rs57779835
rs142317248
rs8043020
rs117481319
rs12591237
rs2123157
rs1037403
rs2381028
rs150154436
rs4842859
rs6603041
rs151116434
rs59108707
rs139727269
rs72755956
rs17158132
rs4842860
rs12906626
rs72755958
rs6603044
rs6603045
rs140291126
rs7757
rs3087804
rs17158127
rs8031896
rs10400812
rs36038412
rs12913130
rs77864318
rs34869943
rs75806491
rs7181169
rs11858074
rs75468879
rs117393979
rs67822554
rs66606849
rs12911706
rs12904695
rs12911891
rs12900411
rs8040998
rs12102041
rs117553868
rs2123159
rs11636145
rs12592391
rs12906027
rs35207081
rs13329195
rs72755969
rs118115716
rs8038246
rs9646239
rs117317772
rs71412290
rs12903066
rs12910117
rs79563540
rs4842993
rs76588376
rs28485801
rs716886
rs7172665
rs7177599
rs12907032
rs8023669
rs17507300
rs67482297
rs149496046
rs10152914
rs2167603
rs8038107
rs1568657
rs59572346
rs4079029
rs28580677
rs35627116
rs7177462
rs6603046
rs8040457
rs148183519
rs7170547
rs60836422
rs59747602
rs12917594
rs7166645
rs750214
rs2381030
rs12439782
rs200560424
rs62010176
rs79338792
rs11259964
rs79068928
rs12902721
rs13329269
rs7163516
rs8035001
rs74794267
rs2084839
rs55751241
rs12593316
rs28538218
rs62010179
rs80237065
rs78778368
rs13379920
rs8031977
rs1986102
rs66982382
rs79858129
rs66603627
rs8040141
rs62010181
rs79315509
rs2381031
rs118002544
rs58329615
rs56187021
rs1452116
rs11853742
rs28711295
rs73453289
rs1452115
rs1452114
rs143568243
rs76367736
rs28436027
rs56391827
rs77094972
rs10152258
rs113598767
rs61323939
rs62010205
rs58281154
rs34471356
rs6603047
rs138772757
rs150845598
rs8037783
rs55683536
rs141896507
rs144001336
rs4843071
rs11856171
rs73455410
rs17507693
rs73455413
rs12439903
rs17841159
rs17507763
rs80294262
rs17158080
rs148258357
rs60935326
rs2034618
rs28754750
rs17567151
rs62010212
rs34255692
rs36070450
rs2034617
rs12440386
rs75469242
rs8043224
rs11858377
rs74341931
rs561503477
rs62010214
rs76641890
rs12441585
rs7179867
rs11852496
rs117909475
rs12438398
rs10520576
rs8035810
rs8027577
rs144569299
rs11854888
rs11259965
rs60959573
rs12593638
rs8038486
rs17567869
rs17567999
rs77151186
rs72758307
rs73455451
rs62010215
rs76213270
rs3816450
rs965264
rs75633053
rs11855639
rs117331254
rs7165978
rs151173432
rs7164083
rs11259967
rs12593532
rs144534563
rs56045305
rs74773891
rs1112404
rs7165114
rs148797922
rs12591855
rs12594496
rs17158063
rs12443424
rs17568459
rs76974209
rs79970877
rs145104420
rs76136180
rs11852408
rs79070816
rs12595330
rs12232240
rs36093153
rs11852446
rs117718360
rs11857878
rs11856000
rs73437314
rs138982017
rs28373753
rs4563011
rs62010248
rs74832645
rs62010249
rs12443109
rs57729044
rs58292616
rs57219675
rs11259968
rs11259969
rs11856806
rs11857641
rs77618143
rs73437324
```
