## Supplementary material for "Characterization of shared and ancestry-specific signals driving complex traits using multi-ancestry fine-mapping": s1.afreq

```
#CHROM	ID	REF	ALT	ALT_FREQS	OBS_CT
15	rs140246711	G	A	0.295229	1006
15	rs148258055	G	A	0.300199	1006
15	rs558776458	G	A	0.0109344	1006
15	rs445337	T	C	0.104374	1006
15	rs1267659	C	T	0.416501	1006
15	rs1267658	C	T	0.654076	1006
15	rs62009918	C	T	0.223658	1006
15	rs142217377	G	A	0.0188867	1006
15	rs1267657	T	C	0.415507	1006
15	rs76467663	G	A	0.0258449	1006
15	rs803688	A	G	0.415507	1006
15	rs803687	G	T	0.414513	1006
15	rs117934554	C	T	0.0139165	1006
15	rs12441776	G	A	0.028827	1006
15	rs803686	G	A	0.32505	1006
15	rs111897625	A	G	0.0129225	1006
15	rs142865934	G	C	0.0188867	1006
15	rs72751639	G	A	0.0536779	1006
15	rs140914141	G	C	0.0188867	1006
15	rs1267656	C	T	0.812127	1006
15	rs117811788	G	A	0.0109344	1006
15	rs117172003	C	G	0.0109344	1006
15	rs3850610	C	A	0.241551	1006
15	rs12324877	A	C	0.028827	1006
15	rs117970733	G	A	0.0188867	1006
15	rs1145173	A	G	0.413519	1006
15	rs1145172	T	C	0.415507	1006
15	rs141903711	G	A	0.0188867	1006
15	rs17270866	C	T	0.00795229	1006
15	rs1145170	C	T	0.261431	1006
15	rs17507216	G	A	0.222664	1006
15	rs75276426	T	G	0.0188867	1006
15	rs72751643	T	C	0.230616	1006
15	rs28493687	T	C	0.399602	1006
15	rs117402296	A	G	0.0188867	1006
15	rs76496098	T	C	0.104374	1006
15	rs10163167	A	G	0.136183	1006
15	rs2871011	C	T	0.395626	1006
15	rs6603030	A	G	0.810139	1006
15	rs147472013	G	A	0.0188867	1006
15	rs112202228	A	G	0.0168986	1006
15	rs75311361	T	C	0.134195	1006
15	rs17841176	T	C	0.116302	1006
15	rs59746564	T	C	0.131213	1006
15	rs148495949	C	T	0.0119284	1006
15	rs143609608	T	C	0.0188867	1006
15	rs12592022	T	A	0.125249	1006
15	rs17158413	G	A	0.229622	1006
15	rs17271041	G	C	0.0298211	1006
15	rs783542	G	C	0.813121	1006
15	rs8023333	C	A	0.156064	1006
15	rs28648832	A	G	0.230616	1006
15	rs17158405	T	G	0.026839	1006
15	rs698500	T	C	0.418489	1006
15	rs17356118	A	G	0.22664	1006
15	rs34032397	C	T	0.0178926	1006
15	rs79373403	T	C	0.0188867	1006
15	rs147825212	C	T	0.0188867	1006
15	rs783543	A	C	0.65507	1006
15	rs783544	A	C	0.759443	1006
15	rs118064941	G	A	0.0109344	1006
15	rs17158403	C	G	0.17495	1006
15	rs76970154	C	T	0.0188867	1006
15	rs77679643	T	C	0.0298211	1006
15	rs3809507	A	G	0.0735586	1006
15	rs116875482	G	A	0.0188867	1006
15	rs117269027	A	G	0.0149105	1006
15	rs783545	C	T	0.624254	1006
15	rs1259180	T	C	0.417495	1006
15	rs60160189	T	C	0.121272	1006
15	rs4779032	T	C	0.590457	1006
15	rs4779033	T	C	0.171968	1006
15	rs4779034	G	A	0.171968	1006
15	rs28587782	G	A	0.171968	1006
15	rs28582623	A	G	0.176938	1006
15	rs2678445	T	A	0.411531	1006
15	rs8039549	G	A	0.335984	1006
15	rs28676810	C	T	0.171968	1006
15	rs8028363	T	C	0.121272	1006
15	rs35934048	C	T	0.417495	1006
15	rs55844519	T	C	0.0596421	1006
15	rs10468216	C	T	0.0407555	1006
15	rs12903954	A	G	0.0218688	1006
15	rs10468217	T	C	0.477137	1006
15	rs12441668	G	A	0.0407555	1006
15	rs783531	C	T	0.417495	1006
15	rs783532	C	T	0.417495	1006
15	rs79359602	G	A	0.0188867	1006
15	rs72751657	T	A	0.16998	1006
15	rs783533	C	T	0.45825	1006
15	rs783534	C	T	0.478131	1006
15	rs8032281	G	A	0.084493	1006
15	rs28485966	C	T	0.026839	1006
15	rs783536	T	C	0.44831	1006
15	rs783537	A	G	0.653082	1006
15	rs148514077	T	C	0.0347913	1006
15	rs783538	C	G	0.333996	1006
15	rs3914699	A	G	0.0964215	1006
15	rs783539	A	C	0.479125	1006
15	rs117816978	G	C	0.0188867	1006
15	rs137996567	G	A	0.0188867	1006
15	rs783540	A	G	0.418489	1006
15	rs783541	T	C	0.303181	1006
15	rs10520565	C	T	0.104374	1006
15	rs78616413	T	A	0.0188867	1006
15	rs116865603	A	G	0.054672	1006
15	rs803747	A	G	0.408549	1006
15	rs117459603	G	A	0.0188867	1006
15	rs115184820	G	A	0.026839	1006
15	rs71412256	A	C	0.402584	1006
15	rs28593415	A	T	0.10338	1006
15	rs76008587	C	T	0.0646123	1006
15	rs78702683	G	C	0.0188867	1006
15	rs4779035	T	C	0.173956	1006
15	rs117504645	C	T	0.0188867	1006
15	rs34940771	G	A	0.16004	1006
15	rs28808991	G	C	0.637177	1006
15	rs72751661	G	A	0.0536779	1006
15	rs12148332	C	T	0.407555	1006
15	rs146687115	T	C	0.0168986	1006
15	rs2567635	T	G	0.408549	1006
15	rs2678448	G	A	0.639165	1006
15	rs2567636	C	T	0.407555	1006
15	rs72751662	G	A	0.16998	1006
15	rs150684763	G	A	0.0337972	1006
15	rs3970696	T	A	0.470179	1006
15	rs139908197	G	A	0.0188867	1006
15	rs36109438	T	G	0.408549	1006
15	rs28415133	G	C	0.468191	1006
15	rs118004666	G	A	0.0188867	1006
15	rs141419836	T	C	0.0208748	1006
15	rs783530	G	C	0.408549	1006
15	rs146993642	C	T	0.0178926	1006
15	rs143111293	G	A	0.0427435	1006
15	rs783529	A	G	0.408549	1006
15	rs149555963	T	C	0.0188867	1006
15	rs12907604	T	C	0.0218688	1006
15	rs12437576	G	C	0.026839	1006
15	rs783528	G	A	0.228628	1006
15	rs6603031	T	C	0.0487078	1006
15	rs150950127	T	C	0.0407555	1006
15	rs72751665	T	C	0.0407555	1006
15	rs117032495	G	C	0.0188867	1006
15	rs1259176	G	A	0.296223	1006
15	rs12438371	A	G	0.0596421	1006
15	rs189227545	A	G	0.0149105	1006
15	rs1259177	C	T	0.296223	1006
15	rs111922042	C	T	0.0328032	1006
15	rs1313492	A	G	0.648111	1006
15	rs1313493	G	A	0.639165	1006
15	rs72751668	C	A	0.026839	1006
15	rs1313494	C	T	0.296223	1006
15	rs74980302	A	G	0.054672	1006
15	rs112657459	G	C	0.0129225	1006
15	rs138858508	G	A	0.0188867	1006
15	rs71412264	C	G	0.0218688	1006
15	rs117259394	C	G	0.0328032	1006
15	rs77621600	A	C	0.026839	1006
15	rs1259182	C	T	0.406561	1006
15	rs1259183	C	T	0.407555	1006
15	rs783520	G	A	0.638171	1006
15	rs117713060	G	C	0.0188867	1006
15	rs783521	A	G	0.447316	1006
15	rs783522	A	G	0.44831	1006
15	rs188411805	G	A	0.0208748	1006
15	rs117307189	C	G	0.0159046	1006
15	rs73439163	C	T	0.0735586	1006
15	rs117163683	T	C	0.0188867	1006
15	rs55924160	C	T	0.441352	1006
15	rs1269134	T	C	0.406561	1006
15	rs75854332	A	G	0.0188867	1006
15	rs783523	C	T	0.406561	1006
15	rs783524	A	C	0.333996	1006
15	rs17158396	A	G	0.206759	1006
15	rs783525	T	A	0.440358	1006
15	rs12904929	A	C	0.0218688	1006
15	rs2567632	A	G	0.333002	1006
15	rs12901630	G	A	0.0218688	1006
15	rs10152286	G	T	0.026839	1006
15	rs783526	C	A	0.406561	1006
15	rs783527	C	T	0.404573	1006
15	rs34186444	A	G	0.407555	1006
15	rs12899287	G	A	0.0149105	1006
15	rs13379724	T	A	0.196819	1006
15	rs77054593	A	G	0.0188867	1006
15	rs148738467	G	A	0.026839	1006
15	rs57181760	G	A	0.406561	1006
15	rs112478508	C	T	0.299205	1006
15	rs76307081	C	T	0.0168986	1006
15	rs12911812	G	A	0.0218688	1006
15	rs17158391	T	C	0.027833	1006
15	rs117855353	T	C	0.0188867	1006
15	rs138692626	A	G	0.0188867	1006
15	rs72751672	C	T	0.0109344	1006
15	rs17158390	A	G	0.419483	1006
15	rs117458247	C	T	0.0188867	1006
15	rs147738309	T	C	0.0188867	1006
15	rs7167880	G	A	0.437376	1006
15	rs77227857	T	A	0.0467197	1006
15	rs2870966	G	A	0.421471	1006
15	rs61733713	C	T	0.0208748	1006
15	rs144574454	A	G	0.0188867	1006
15	rs117796531	G	A	0.0188867	1006
15	rs11855735	A	T	0.439364	1006
15	rs79840709	C	G	0.0149105	1006
15	rs75395360	A	C	0.0188867	1006
15	rs10400906	C	T	0.404573	1006
15	rs7182403	C	T	0.43837	1006
15	rs7165125	C	G	0.465209	1006
15	rs72751675	A	C	0.168986	1006
15	rs28374463	A	C	0.406561	1006
15	rs8033106	C	T	0.741551	1006
15	rs140396474	G	A	0.0159046	1006
15	rs62009945	T	A	0.302187	1006
15	rs7181761	A	G	0.367793	1006
15	rs2870965	A	G	0.637177	1006
15	rs4779038	T	C	0.0328032	1006
15	rs141582866	A	G	0.0188867	1006
15	rs112219333	C	T	0.264414	1006
15	rs12914359	C	T	0.0387674	1006
15	rs192983749	G	A	0.0188867	1006
15	rs72751676	T	C	0.0437376	1006
15	rs79110915	C	G	0.0188867	1006
15	rs72751677	G	A	0.0328032	1006
15	rs17356528	A	G	0.333002	1006
15	rs148178287	A	G	0.0188867	1006
15	rs12916980	C	G	0.440358	1006
15	rs1594511	T	A	0.406561	1006
15	rs11635044	T	C	0.0536779	1006
15	rs60451143	C	T	0.0745527	1006
15	rs117124923	T	C	0.0188867	1006
15	rs7171180	T	C	0.635189	1006
15	rs34676523	G	A	0.0139165	1006
15	rs138117236	C	T	0.0188867	1006
15	rs78285529	C	A	0.0208748	1006
15	rs1367841	A	G	0.364811	1006
15	rs4778686	A	G	0.573559	1006
15	rs144779125	G	T	0.00795229	1006
15	rs79874554	G	A	0.0248509	1006
15	rs77422019	G	C	0.0328032	1006
15	rs71412266	C	T	0.0516899	1006
15	rs7161977	C	T	0.168986	1006
15	rs11635624	C	A	0.351889	1006
15	rs57217657	C	T	0.121272	1006
15	rs8038497	G	C	0.779324	1006
15	rs4779039	C	G	0.352883	1006
15	rs4778687	C	T	0.199801	1006
15	rs117136110	A	G	0.0248509	1006
15	rs11631963	T	C	0.580517	1006
15	rs138765108	C	T	0.0188867	1006
15	rs7495972	G	C	0.122266	1006
15	rs148685652	T	C	0.0188867	1006
15	rs191155936	C	G	0.0188867	1006
15	rs72751690	G	A	0.0586481	1006
15	rs7165129	G	T	0.735586	1006
15	rs74482845	C	T	0.0238569	1006
15	rs143649933	G	T	0.0188867	1006
15	rs12385960	C	T	0.0258449	1006
15	rs12385961	C	T	0.0258449	1006
15	rs11637433	A	G	0.580517	1006
15	rs72751693	A	C	0.0328032	1006
15	rs1864700	C	G	0.122266	1006
15	rs1864699	A	G	0.580517	1006
15	rs75357244	C	A	0.0735586	1006
15	rs7165690	A	G	0.168986	1006
15	rs2099259	C	T	0.521869	1006
15	rs116320172	C	T	0.0258449	1006
15	rs138105502	C	T	0.0188867	1006
15	rs12917094	T	C	0.0218688	1006
15	rs66793760	G	A	0.12326	1006
15	rs77301290	C	T	0.0258449	1006
15	rs7496727	C	A	0.136183	1006
15	rs117790009	G	A	0.0188867	1006
15	rs74944014	C	T	0.0258449	1006
15	rs11633829	C	T	0.351889	1006
15	rs117846384	C	T	0.0188867	1006
15	rs140779683	G	A	0.0188867	1006
15	rs12905138	G	A	0.0377734	1006
15	rs11635442	C	G	0.247515	1006
15	rs113056981	G	A	0.0129225	1006
15	rs11630643	C	G	0.0308151	1006
15	rs72753906	C	T	0.0238569	1006
15	rs151177638	C	G	0.0328032	1006
15	rs2278355	C	T	0.570577	1006
15	rs145292515	C	T	0.0188867	1006
15	rs12898427	G	A	0.0377734	1006
15	rs9806591	A	G	0.0258449	1006
15	rs9806343	C	T	0.0258449	1006
15	rs7494860	T	C	0.580517	1006
15	rs72753908	C	T	0.0666004	1006
15	rs117547358	C	T	0.0188867	1006
15	rs6603033	A	C	0.581511	1006
15	rs72630438	C	T	0.0745527	1006
15	rs4779041	G	A	0.352883	1006
15	rs150880425	C	T	0.0188867	1006
15	rs35734713	G	C	0.246521	1006
15	rs4779042	A	G	0.275348	1006
15	rs67205493	G	A	0.122266	1006
15	rs28833239	T	A	0.168986	1006
15	rs4779044	A	C	0.580517	1006
15	rs11635476	A	G	0.247515	1006
15	rs142143422	C	G	0.0457256	1006
15	rs6422424	A	G	0.703777	1006
15	rs117959961	C	T	0.104374	1006
15	rs140987547	C	T	0.0188867	1006
15	rs7183881	A	G	0.580517	1006
15	rs7166248	A	G	0.580517	1006
15	rs28877110	C	T	0.168986	1006
15	rs138467194	A	G	0.0337972	1006
15	rs117498572	C	T	0.0188867	1006
15	rs28667458	A	G	0.580517	1006
15	rs12908713	A	T	0.735586	1006
15	rs4779046	A	G	0.72664	1006
15	rs149963808	C	T	0.0188867	1006
15	rs7163990	A	G	0.0258449	1006
15	rs1431717	T	C	0.257455	1006
15	rs1431716	C	T	0.168986	1006
15	rs7496954	T	G	0.580517	1006
15	rs56127234	C	T	0.0318091	1006
15	rs147827968	G	C	0.0188867	1006
15	rs1075845	C	T	0.150099	1006
15	rs117291358	T	C	0.0248509	1006
15	rs72753914	T	C	0.0328032	1006
15	rs78412972	G	A	0.00695825	1006
15	rs28888975	C	T	0.168986	1006
15	rs9806381	C	T	0.0258449	1006
15	rs566551173	G	A	0.0188867	1006
15	rs8040293	A	G	0.580517	1006
15	rs11638815	A	C	0.245527	1006
15	rs72753916	A	G	0.194831	1006
15	rs117028427	G	A	0.0188867	1006
15	rs117972561	G	A	0.0188867	1006
15	rs7178350	A	C	0.595427	1006
15	rs8043401	A	G	0.595427	1006
15	rs8040152	C	T	0.106362	1006
15	rs72753919	C	T	0.00994036	1006
15	rs17841171	A	G	0.105368	1006
15	rs140609841	A	G	0.0139165	1006
15	rs150052214	T	C	0.0198807	1006
15	rs113970449	A	C	0.0129225	1006
15	rs17158366	C	A	0.122266	1006
15	rs12442733	G	A	0.0258449	1006
15	rs4779048	A	G	0.246521	1006
15	rs4779049	A	C	0.246521	1006
15	rs7184045	G	C	0.316103	1006
15	rs28595450	T	C	0.316103	1006
15	rs138748233	G	A	0.105368	1006
15	rs12903624	G	A	0.0367793	1006
15	rs12438312	G	A	0.562624	1006
15	rs12438334	G	A	0.316103	1006
15	rs76692646	C	T	0.0457256	1006
15	rs57578325	C	T	0.121272	1006
15	rs12442686	A	G	0.596421	1006
15	rs35728728	A	G	0.181909	1006
15	rs28864981	C	T	0.183897	1006
15	rs55870914	G	T	0.121272	1006
15	rs62011675	C	T	0.244533	1006
15	rs140207494	G	T	0.0208748	1006
15	rs11639010	C	T	0.244533	1006
15	rs10906984	A	C	0.596421	1006
15	rs8032321	C	T	0.183897	1006
15	rs17841169	C	T	0.12326	1006
15	rs8040488	A	G	0.183897	1006
15	rs9652567	T	G	0.596421	1006
15	rs186017271	G	A	0.0109344	1006
15	rs183110114	G	A	0.0198807	1006
15	rs4779050	T	G	0.596421	1006
15	rs141024593	G	C	0.0188867	1006
15	rs28737193	C	T	0.197813	1006
15	rs4779051	A	C	0.682903	1006
15	rs116918931	G	C	0.0258449	1006
15	rs144631812	G	A	0.0198807	1006
15	rs4779052	A	G	0.720676	1006
15	rs4779053	T	C	0.596421	1006
15	rs117727783	G	A	0.0188867	1006
15	rs147248036	T	C	0.106362	1006
15	rs138998945	T	G	0.0198807	1006
15	rs12911134	C	G	0.569583	1006
15	rs140248638	G	A	0.0198807	1006
15	rs117002178	C	T	0.0188867	1006
15	rs141976159	C	T	0.0646123	1006
15	rs12907942	C	T	0.0159046	1006
15	rs4627310	T	A	0.185885	1006
15	rs117558086	A	T	0.0198807	1006
15	rs75959419	G	A	0.0258449	1006
15	rs189438321	C	T	0.0109344	1006
15	rs546684897	G	C	0.0178926	1006
15	rs559095818	G	A	0.0159046	1006
15	rs78366152	G	C	0.185885	1006
15	rs200226421	G	A	0.0198807	1006
15	rs188568477	C	T	0.0178926	1006
15	rs11630081	C	T	0.0377734	1006
15	rs146979947	G	C	0.0198807	1006
15	rs12438565	T	G	0.0258449	1006
15	rs4513065	C	G	0.185885	1006
15	rs112943215	C	A	0.0149105	1006
15	rs78104714	C	G	0.104374	1006
15	rs12148608	G	A	0.10338	1006
15	rs117858314	G	A	0.0188867	1006
15	rs28371837	T	G	0.186879	1006
15	rs78605789	A	G	0.0427435	1006
15	rs74444887	C	T	0.0168986	1006
15	rs28607761	A	G	0.186879	1006
15	rs28828695	G	A	0.239563	1006
15	rs56297905	G	A	0.239563	1006
15	rs147339586	G	A	0.026839	1006
15	rs59669012	C	T	0.128231	1006
15	rs147623285	T	C	0.026839	1006
15	rs79993096	C	T	0.0188867	1006
15	rs12437785	T	A	0.254473	1006
15	rs7182320	G	A	0.299205	1006
15	rs150234458	C	T	0.0337972	1006
15	rs4779056	A	G	0.239563	1006
15	rs59568968	G	A	0.026839	1006
15	rs7162465	C	T	0.026839	1006
15	rs57154772	T	C	0.129225	1006
15	rs28719490	A	G	0.718688	1006
15	rs146795433	T	C	0.0258449	1006
15	rs76246294	C	A	0.026839	1006
15	rs8030185	G	A	0.588469	1006
15	rs7170775	C	T	0.026839	1006
15	rs57868794	G	A	0.134195	1006
15	rs11635114	G	A	0.0427435	1006
15	rs139576939	G	C	0.0119284	1006
15	rs11631182	A	G	0.237575	1006
15	rs116851984	G	C	0.0109344	1006
15	rs11635460	G	A	0.291252	1006
15	rs10468219	G	C	0.026839	1006
15	rs11633991	T	C	0.239563	1006
15	rs10468211	C	T	0.026839	1006
15	rs1877242	T	C	0.291252	1006
15	rs7163840	C	T	0.719682	1006
15	rs7163848	C	T	0.188867	1006
15	rs7178459	T	C	0.719682	1006
15	rs34125390	G	A	0.239563	1006
15	rs34191802	C	T	0.250497	1006
15	rs76037357	A	G	0.104374	1006
15	rs142256392	C	T	0.0109344	1006
15	rs111653613	T	C	0.0129225	1006
15	rs8036227	G	A	0.134195	1006
15	rs1553885	C	T	0.736581	1006
15	rs12440776	T	C	0.0258449	1006
15	rs12443184	G	A	0.0258449	1006
15	rs150108673	G	A	0.0109344	1006
15	rs79849356	T	C	0.104374	1006
15	rs2379997	A	G	0.290258	1006
15	rs8028130	C	T	0.194831	1006
15	rs80018815	G	T	0.0258449	1006
15	rs183564658	G	A	0.0109344	1006
15	rs62011680	C	T	0.163022	1006
15	rs1971554	T	C	0.729622	1006
15	rs114989890	A	G	0.0258449	1006
15	rs144859299	C	T	0.0258449	1006
15	rs13379712	A	G	0.0258449	1006
15	rs79673641	C	T	0.0109344	1006
15	rs180730435	A	T	0.00894632	1006
15	rs10162991	C	G	0.142147	1006
15	rs147796595	G	A	0.00596421	1006
15	rs149825929	C	T	0.0357853	1006
15	rs144784118	C	T	0.0109344	1006
15	rs148439657	G	T	0.0178926	1006
15	rs12900374	T	C	0.158052	1006
15	rs191094457	A	T	0.0109344	1006
15	rs76058915	G	A	0.0705765	1006
15	rs72753941	T	C	0.0168986	1006
15	rs28847707	G	A	0.178926	1006
15	rs147068300	G	A	0.0298211	1006
15	rs150169368	T	G	0.159046	1006
15	rs77825876	G	T	0.159046	1006
15	rs141570436	G	A	0.0109344	1006
15	rs118163899	A	C	0.0109344	1006
15	rs139345881	G	A	0.134195	1006
15	rs146663233	A	G	0.0109344	1006
15	rs28540813	G	A	0.178926	1006
15	rs2137053	C	A	0.121272	1006
15	rs9806642	G	C	0.293241	1006
15	rs78281769	T	C	0.159046	1006
15	rs28664062	T	C	0.178926	1006
15	rs4638544	G	A	0.178926	1006
15	rs75258423	G	A	0.121272	1006
15	rs142428846	C	T	0.0109344	1006
15	rs73443061	G	T	0.121272	1006
15	rs113904757	G	C	0.134195	1006
15	rs7174656	A	G	0.177932	1006
15	rs2890313	C	A	0.796223	1006
15	rs11631209	T	A	0.159046	1006
15	rs62011682	C	T	0.134195	1006
15	rs1124911	T	C	0.178926	1006
15	rs7179851	A	G	0.134195	1006
15	rs3803383	C	T	0.151093	1006
15	rs151032868	A	G	0.0109344	1006
15	rs11631033	A	G	0.159046	1006
15	rs12915384	T	G	0.158052	1006
15	rs193070046	G	A	0.0149105	1006
15	rs142681630	C	T	0.0347913	1006
15	rs28534460	T	C	0.294235	1006
15	rs150004358	C	T	0.0735586	1006
15	rs11635357	A	G	0.159046	1006
15	rs3743102	T	C	0.152087	1006
15	rs8023873	C	T	0.151093	1006
15	rs1108134	C	T	0.16004	1006
15	rs1108135	G	A	0.121272	1006
15	rs2379993	T	C	0.792247	1006
15	rs180714408	C	T	0.0119284	1006
15	rs12917248	T	G	0.161034	1006
15	rs8039001	A	G	0.800199	1006
15	rs62011683	T	C	0.0526839	1006
15	rs12592976	T	C	0.121272	1006
15	rs35159939	T	A	0.16004	1006
15	rs11637448	G	C	0.172962	1006
15	rs11633676	A	G	0.161034	1006
15	rs12914752	A	G	0.172962	1006
15	rs1553886	T	A	0.161034	1006
15	rs62011684	C	T	0.132207	1006
15	rs66978683	C	A	0.12326	1006
15	rs8036185	A	G	0.297217	1006
15	rs8033573	G	A	0.469185	1006
15	rs8033726	G	A	0.297217	1006
15	rs113342457	C	T	0.0387674	1006
15	rs1877241	G	A	0.801193	1006
15	rs1109373	T	C	0.469185	1006
15	rs1107116	C	T	0.295229	1006
15	rs1877240	G	T	0.158052	1006
15	rs1105867	T	C	0.781312	1006
15	rs2089844	A	G	0.780318	1006
15	rs72753955	A	G	0.0109344	1006
15	rs1105139	T	G	0.026839	1006
15	rs1112679	C	G	0.468191	1006
15	rs1533136	C	T	0.466203	1006
15	rs1533135	A	T	0.295229	1006
15	rs1105287	C	A	0.16004	1006
15	rs72753957	C	G	0.0168986	1006
15	rs1105288	C	G	0.468191	1006
15	rs8028133	G	A	0.466203	1006
15	rs182248027	G	A	0.0119284	1006
15	rs80030755	G	A	0.161034	1006
15	rs189896657	C	T	0.0119284	1006
15	rs12909628	C	T	0.158052	1006
15	rs76028853	A	G	0.0119284	1006
15	rs117457110	C	T	0.0119284	1006
15	rs2379991	C	T	0.296223	1006
15	rs35989107	C	T	0.16004	1006
15	rs4779061	T	G	0.16004	1006
15	rs4132210	C	G	0.16004	1006
15	rs145583139	C	A	0.0119284	1006
15	rs12913102	C	T	0.45328	1006
15	rs12910279	T	C	0.766402	1006
15	rs191364511	C	T	0.0487078	1006
15	rs4779062	C	G	0.183897	1006
15	rs7172538	A	C	0.232604	1006
15	rs77342732	A	G	0.028827	1006
15	rs12912820	T	C	0.353877	1006
15	rs6422425	T	C	0.789264	1006
15	rs79176116	A	C	0.16004	1006
15	rs8028917	T	A	0.317097	1006
15	rs139904118	C	G	0.0119284	1006
15	rs7163402	A	G	0.791252	1006
15	rs11635290	G	A	0.16004	1006
15	rs72753962	A	G	0.0109344	1006
15	rs11259947	A	G	0.452286	1006
15	rs62011702	G	A	0.134195	1006
15	rs150338347	G	A	0.0119284	1006
15	rs112494094	G	A	0.119284	1006
15	rs4260027	C	T	0.451292	1006
15	rs57612574	A	T	0.120278	1006
15	rs12907456	A	G	0.27833	1006
15	rs66500181	T	C	0.442346	1006
15	rs11856868	C	T	0.277336	1006
15	rs190073146	A	T	0.0129225	1006
15	rs4779063	A	G	0.777336	1006
15	rs11631378	C	T	0.156064	1006
15	rs11637563	G	A	0.156064	1006
15	rs11259948	C	G	0.513917	1006
15	rs36111056	G	A	0.222664	1006
15	rs150180739	C	G	0.0119284	1006
15	rs10152762	C	T	0.135189	1006
15	rs12900574	A	G	0.0497018	1006
15	rs11856878	A	G	0.346918	1006
15	rs11259949	T	C	0.513917	1006
15	rs4617830	A	C	0.224652	1006
15	rs141176966	C	T	0.0149105	1006
15	rs4238539	T	A	0.78827	1006
15	rs150717224	C	T	0.05666	1006
15	rs4779064	C	T	0.159046	1006
15	rs58229275	C	T	0.126243	1006
15	rs4779065	T	C	0.777336	1006
15	rs2379992	C	T	0.777336	1006
15	rs12907913	A	G	0.530815	1006
15	rs1828510	C	T	0.359841	1006
15	rs12910606	C	A	0.359841	1006
15	rs12899020	A	G	0.224652	1006
15	rs55934845	C	T	0.133201	1006
15	rs76855410	C	A	0.0119284	1006
15	rs75743031	G	A	0.0119284	1006
15	rs1553883	A	G	0.77833	1006
15	rs2379994	T	C	0.364811	1006
15	rs117856180	A	G	0.0119284	1006
15	rs76263931	A	G	0.0119284	1006
15	rs117221371	T	C	0.0119284	1006
15	rs35852340	C	T	0.157058	1006
15	rs75527689	T	A	0.0129225	1006
15	rs117916675	C	T	0.0119284	1006
15	rs12914161	T	C	0.77833	1006
15	rs150853316	T	C	0.0119284	1006
15	rs72753973	G	T	0.159046	1006
15	rs191374148	G	A	0.0119284	1006
15	rs117771133	T	G	0.0119284	1006
15	rs72753974	G	C	0.028827	1006
15	rs8042254	G	A	0.364811	1006
15	rs75466753	G	A	0.0119284	1006
15	rs66851469	T	C	0.536779	1006
15	rs35590674	C	T	0.158052	1006
15	rs34337936	C	T	0.158052	1006
15	rs144030056	G	A	0.0208748	1006
15	rs117069215	C	T	0.0119284	1006
15	rs8025432	A	C	0.536779	1006
15	rs142835761	G	C	0.0357853	1006
15	rs35270670	A	G	0.234592	1006
15	rs74562831	A	G	0.0119284	1006
15	rs11259951	A	G	0.366799	1006
15	rs112938852	T	A	0.156064	1006
15	rs57252413	G	T	0.156064	1006
15	rs117674012	A	G	0.0119284	1006
15	rs7179000	G	A	0.110338	1006
15	rs2137052	A	G	0.158052	1006
15	rs12903411	G	A	0.535785	1006
15	rs11857233	A	C	0.158052	1006
15	rs144672959	G	A	0.0119284	1006
15	rs55994896	G	T	0.121272	1006
15	rs17841165	T	C	0.121272	1006
15	rs1807242	T	A	0.106362	1006
15	rs145451188	G	A	0.0437376	1006
15	rs2379996	T	C	0.536779	1006
15	rs111315590	C	G	0.0159046	1006
15	rs60686632	A	C	0.121272	1006
15	rs147328266	T	C	0.026839	1006
15	rs117726430	T	G	0.0119284	1006
15	rs1971555	G	T	0.534791	1006
15	rs2890314	A	T	0.536779	1006
15	rs12902970	T	C	0.536779	1006
15	rs55800901	A	G	0.162028	1006
15	rs28539127	C	T	0.0805169	1006
15	rs12907810	T	C	0.158052	1006
15	rs146479592	T	C	0.0347913	1006
15	rs4779068	G	A	0.0805169	1006
15	rs113597176	C	T	0.0159046	1006
15	rs113378787	T	A	0.0159046	1006
15	rs35989256	A	G	0.158052	1006
15	rs35788008	A	G	0.366799	1006
15	rs17158267	G	A	0.120278	1006
15	rs17158263	C	T	0.366799	1006
15	rs12905235	A	C	0.77833	1006
15	rs8041231	T	G	0.536779	1006
15	rs62011706	G	A	0.133201	1006
15	rs111732364	G	A	0.0159046	1006
15	rs77885195	C	T	0.0526839	1006
15	rs139061517	C	T	0.0149105	1006
15	rs3814282	G	A	0.122266	1006
15	rs3814281	G	A	0.122266	1006
15	rs17158257	A	G	0.121272	1006
15	rs76108467	G	C	0.0467197	1006
15	rs75470761	A	C	0.0477137	1006
15	rs76896649	C	T	0.0119284	1006
15	rs12905388	C	T	0.414513	1006
15	rs12592897	A	G	0.106362	1006
15	rs11259952	T	C	0.535785	1006
15	rs11259953	A	C	0.120278	1006
15	rs11259954	C	G	0.120278	1006
15	rs142187765	C	T	0.0437376	1006
15	rs117392938	C	T	0.0477137	1006
15	rs34291804	A	G	0.121272	1006
15	rs12915294	C	T	0.227634	1006
15	rs12903359	A	G	0.573559	1006
15	rs35407574	A	G	0.126243	1006
15	rs56168171	G	A	0.0477137	1006
15	rs28698473	G	T	0.120278	1006
15	rs9806482	T	C	0.526839	1006
15	rs55747156	A	C	0.0477137	1006
15	rs17292592	C	T	0.055666	1006
15	rs17158255	G	A	0.121272	1006
15	rs72753981	G	C	0.0159046	1006
15	rs77416013	T	C	0.0477137	1006
15	rs35946485	C	T	0.227634	1006
15	rs4779069	T	C	0.0805169	1006
15	rs76265658	G	T	0.0168986	1006
15	rs56108482	C	T	0.120278	1006
15	rs80308033	G	A	0.0119284	1006
15	rs2046071	G	A	0.528827	1006
15	rs17358518	T	C	0.138171	1006
15	rs34541883	G	A	0.514911	1006
15	rs4778691	A	T	0.528827	1006
15	rs17158253	A	T	0.120278	1006
15	rs117902148	A	G	0.0119284	1006
15	rs11635618	T	G	0.540755	1006
15	rs1270076	A	G	0.777336	1006
15	rs1256456	A	G	0.77833	1006
15	rs150799032	C	T	0.0178926	1006
15	rs1271044	G	A	0.518887	1006
15	rs78825412	C	A	0.0328032	1006
15	rs34814970	T	C	0.0367793	1006
15	rs145830974	A	C	0.0119284	1006
15	rs74696469	G	A	0.0437376	1006
15	rs138227748	C	T	0.0357853	1006
15	rs7174089	C	T	0.5	1006
15	rs7182990	A	G	0.512922	1006
15	rs7178859	C	T	0.227634	1006
15	rs112448588	C	G	0.0149105	1006
15	rs71412274	C	A	0.0298211	1006
15	rs11856316	A	C	0.357853	1006
15	rs899747	C	T	0.7833	1006
15	rs955620	C	T	0.528827	1006
15	rs1105714	C	T	0.129225	1006
15	rs34287296	G	A	0.0188867	1006
15	rs1256430	G	A	0.156064	1006
15	rs74416301	G	A	0.0119284	1006
15	rs79246325	A	G	0.0119284	1006
15	rs3784377	A	G	0.329026	1006
15	rs3784376	G	A	0.328032	1006
15	rs899746	G	A	0.342942	1006
15	rs1256429	C	T	0.781312	1006
15	rs1256428	C	T	0.537773	1006
15	rs117460487	C	T	0.0119284	1006
15	rs141990231	T	C	0.00795229	1006
15	rs12442119	C	T	0.33499	1006
15	rs2055891	A	G	0.190855	1006
15	rs77753976	G	A	0.0129225	1006
15	rs1256426	C	G	0.50497	1006
15	rs2306428	C	T	0.0735586	1006
15	rs79233812	G	A	0.0119284	1006
15	rs1256425	C	T	0.781312	1006
15	rs1256424	A	C	0.503976	1006
15	rs1256433	G	A	0.166998	1006
15	rs117008539	C	T	0.0119284	1006
15	rs1256432	G	A	0.503976	1006
15	rs35522893	C	T	0.183897	1006
15	rs146530005	C	G	0.0119284	1006
15	rs144810433	C	G	0.0119284	1006
15	rs12594415	T	A	0.336978	1006
15	rs118108920	A	G	0.0119284	1006
15	rs78847356	A	T	0.0119284	1006
15	rs2667376	T	C	0.671968	1006
15	rs2667377	A	G	0.474155	1006
15	rs2667378	T	A	0.474155	1006
15	rs2928572	T	C	0.779324	1006
15	rs56686717	T	C	0.0646123	1006
15	rs17359001	C	T	0.218688	1006
15	rs62011709	T	A	0.219682	1006
15	rs78459107	T	A	0.0119284	1006
15	rs11856299	C	T	0.219682	1006
15	rs145959744	G	A	0.028827	1006
15	rs2667379	G	A	0.474155	1006
15	rs2458017	A	G	0.781312	1006
15	rs115583906	G	A	0.219682	1006
15	rs2667380	G	A	0.474155	1006
15	rs72753996	T	C	0.00994036	1006
15	rs117765475	G	C	0.0119284	1006
15	rs117872319	A	C	0.0586481	1006
15	rs117338801	A	T	0.0119284	1006
15	rs11259957	T	C	0.219682	1006
15	rs34347059	A	G	0.0675944	1006
15	rs1256436	C	T	0.489066	1006
15	rs74514980	C	G	0.00596421	1006
15	rs1256438	C	G	0.488072	1006
15	rs143803754	C	T	0.0119284	1006
15	rs1256439	T	C	0.476143	1006
15	rs1256440	T	C	0.476143	1006
15	rs1256441	G	T	0.477137	1006
15	rs1256442	T	C	0.477137	1006
15	rs1256443	G	A	0.476143	1006
15	rs1256444	T	C	0.488072	1006
15	rs1256445	G	T	0.476143	1006
15	rs151254243	G	C	0.0109344	1006
15	rs140429379	G	A	0.026839	1006
15	rs1256446	C	T	0.476143	1006
15	rs3784374	A	G	0.102386	1006
15	rs1256447	A	T	0.476143	1006
15	rs1256448	C	T	0.486083	1006
15	rs116907258	C	T	0.0119284	1006
15	rs1256449	A	G	0.488072	1006
15	rs1256450	A	G	0.476143	1006
15	rs1256451	T	C	0.781312	1006
15	rs1256452	A	G	0.781312	1006
15	rs1256453	C	A	0.562624	1006
15	rs1256454	C	T	0.476143	1006
15	rs1256455	T	C	0.793241	1006
15	rs17158194	T	C	0.0745527	1006
15	rs1021022	A	C	0.476143	1006
15	rs62011712	A	G	0.218688	1006
15	rs2621226	G	A	0.475149	1006
15	rs2667382	A	T	0.549702	1006
15	rs2667383	A	G	0.780318	1006
15	rs2667384	T	C	0.455268	1006
15	rs1588546	A	C	0.0964215	1006
15	rs79401880	C	G	0.0119284	1006
15	rs78849978	G	C	0.0119284	1006
15	rs17359494	T	C	0.217694	1006
15	rs77652984	T	C	0.0606362	1006
15	rs1256434	C	T	0.55169	1006
15	rs2667385	G	A	0.55169	1006
15	rs150044761	G	A	0.0347913	1006
15	rs2621227	G	A	0.535785	1006
15	rs187414216	A	G	0.0119284	1006
15	rs2621228	A	G	0.54672	1006
15	rs3784366	C	G	0.106362	1006
15	rs3784365	C	T	0.104374	1006
15	rs79233060	C	A	0.0119284	1006
15	rs2251275	T	G	0.428429	1006
15	rs6603035	G	A	0.426441	1006
15	rs183668245	C	T	0.00695825	1006
15	rs8038679	T	C	0.220676	1006
15	rs880289	T	C	0.573559	1006
15	rs7169401	G	A	0.467197	1006
15	rs41310978	A	G	0.208748	1006
15	rs9806543	G	A	0.45328	1006
15	rs116903074	C	T	0.0129225	1006
15	rs7174726	T	C	0.104374	1006
15	rs2061948	G	A	0.833996	1006
15	rs117331323	C	T	0.0367793	1006
15	rs62011731	G	A	0.463221	1006
15	rs7496832	A	C	0.159046	1006
15	rs75102930	T	C	0.0119284	1006
15	rs62011732	C	T	0.220676	1006
15	rs79812372	T	C	0.0119284	1006
15	rs17158168	C	A	0.102386	1006
15	rs8031927	A	G	0.570577	1006
15	rs8036957	T	C	0.571571	1006
15	rs11259959	C	T	0.449304	1006
15	rs7173264	G	C	0.524851	1006
15	rs7183030	T	A	0.449304	1006
15	rs7168760	C	A	0.449304	1006
15	rs116956327	C	T	0.0119284	1006
15	rs2127648	C	T	0.0765408	1006
15	rs10906985	G	A	0.44831	1006
15	rs7173683	T	A	0.526839	1006
15	rs7174216	T	C	0.0775348	1006
15	rs17841163	T	C	0.0765408	1006
15	rs17294229	G	C	0.526839	1006
15	rs17841162	C	G	0.0765408	1006
15	rs55633961	A	G	0.542744	1006
15	rs17360083	C	A	0.437376	1006
15	rs8030940	G	A	0.082505	1006
15	rs1600568	T	C	0.922465	1006
15	rs147115482	A	C	0.0119284	1006
15	rs12101624	A	C	0.0785288	1006
15	rs112463269	G	A	0.0149105	1006
15	rs12385964	T	A	0.217694	1006
15	rs12385947	C	T	0.527833	1006
15	rs111442444	T	A	0.0149105	1006
15	rs72755921	C	T	0.185885	1006
15	rs62011734	A	C	0.452286	1006
15	rs13380133	C	G	0.465209	1006
15	rs111553671	C	T	0.0119284	1006
15	rs142180593	G	A	0.0119284	1006
15	rs750234	A	G	0.54672	1006
15	rs77970865	T	G	0.084493	1006
15	rs2019208	C	T	0.272366	1006
15	rs112590638	C	T	0.0387674	1006
15	rs4843141	G	A	0.481113	1006
15	rs62011735	C	A	0.232604	1006
15	rs7171095	T	C	0.481113	1006
15	rs12913501	C	T	0.168986	1006
15	rs12441914	A	G	0.480119	1006
15	rs116991601	T	A	0.0188867	1006
15	rs75672102	A	G	0.0367793	1006
15	rs4843144	G	A	0.457256	1006
15	rs4843145	C	A	0.479125	1006
15	rs4843146	T	C	0.479125	1006
15	rs144638332	C	T	0.0188867	1006
15	rs872598	A	C	0.457256	1006
15	rs872599	G	T	0.437376	1006
15	rs139195738	T	C	0.0119284	1006
15	rs869498	C	T	0.134195	1006
15	rs117817423	G	A	0.0119284	1006
15	rs149519882	C	T	0.0119284	1006
15	rs7176643	A	C	0.463221	1006
15	rs7182096	T	C	0.463221	1006
15	rs4842917	C	T	0.204771	1006
15	rs147261411	G	A	0.0119284	1006
15	rs117517494	T	C	0.0119284	1006
15	rs17294476	G	A	0.187873	1006
15	rs181940500	G	A	0.0119284	1006
15	rs75676207	T	C	0.054672	1006
15	rs117861312	C	T	0.0119284	1006
15	rs11259960	G	A	0.206759	1006
15	rs12148275	A	G	0.482107	1006
15	rs28463621	G	A	0.0318091	1006
15	rs17158157	T	C	0.136183	1006
15	rs12050725	T	A	0.208748	1006
15	rs75219016	C	T	0.0606362	1006
15	rs115046402	G	C	0.026839	1006
15	rs144514041	T	A	0.0119284	1006
15	rs74632889	G	A	0.0109344	1006
15	rs76434789	G	A	0.0119284	1006
15	rs72755928	G	C	0.0636183	1006
15	rs17158155	G	A	0.115308	1006
15	rs79275587	C	T	0.028827	1006
15	rs79238447	G	A	0.136183	1006
15	rs58070122	T	C	0.026839	1006
15	rs146054511	T	C	0.0119284	1006
15	rs140011088	G	A	0.0298211	1006
15	rs144964736	C	T	0.0119284	1006
15	rs79268797	T	C	0.026839	1006
15	rs72755929	A	T	0.0636183	1006
15	rs12442894	G	A	0.192843	1006
15	rs117873966	G	T	0.0477137	1006
15	rs75536287	G	A	0.0119284	1006
15	rs72755930	C	T	0.0944334	1006
15	rs12443081	G	A	0.0795229	1006
15	rs138818221	C	A	0.0119284	1006
15	rs77498070	C	T	0.0119284	1006
15	rs141960871	C	T	0.0208748	1006
15	rs2061947	T	C	0.527833	1006
15	rs62011737	T	C	0.0397614	1006
15	rs8034220	C	T	0.5	1006
15	rs111624646	G	A	0.0616302	1006
15	rs142526130	C	T	0.0119284	1006
15	rs115149403	A	G	0.026839	1006
15	rs115498235	T	C	0.026839	1006
15	rs111895074	G	A	0.0218688	1006
15	rs77179055	A	T	0.0119284	1006
15	rs7170046	C	T	0.0934394	1006
15	rs76145380	C	T	0.0119284	1006
15	rs12441675	C	T	0.493042	1006
15	rs55754542	C	T	0.026839	1006
15	rs117071370	A	G	0.0119284	1006
15	rs113581482	T	C	0.0208748	1006
15	rs2219889	A	T	0.0318091	1006
15	rs77880602	C	A	0.0168986	1006
15	rs79988298	A	G	0.0168986	1006
15	rs537391769	A	T	0.0357853	1006
15	rs76849503	C	G	0.0119284	1006
15	rs11259961	G	C	0.0318091	1006
15	rs146285488	G	A	0.0129225	1006
15	rs139396150	A	G	0.0298211	1006
15	rs150987582	T	C	0.0119284	1006
15	rs1010820	T	A	0.195825	1006
15	rs1002881	G	A	0.0884692	1006
15	rs117766505	T	C	0.0119284	1006
15	rs72755935	C	T	0.0596421	1006
15	rs72755936	T	A	0.0477137	1006
15	rs8031595	C	A	0.0119284	1006
15	rs146188674	C	G	0.0119284	1006
15	rs67634629	T	C	0.0904573	1006
15	rs185677744	C	A	0.0119284	1006
15	rs12102013	A	T	0.0775348	1006
15	rs62011742	G	A	0.190855	1006
15	rs144694016	A	G	0.0427435	1006
15	rs11857990	A	G	0.285288	1006
15	rs78938268	T	C	0.107356	1006
15	rs117837466	C	T	0.0119284	1006
15	rs117952621	G	A	0.0139165	1006
15	rs4842928	T	A	0.186879	1006
15	rs75591339	T	C	0.0397614	1006
15	rs72755940	G	C	0.0795229	1006
15	rs75299086	C	G	0.0119284	1006
15	rs72755942	A	G	0.0795229	1006
15	rs145395179	C	T	0.0208748	1006
15	rs80118152	G	A	0.0347913	1006
15	rs112990284	T	C	0.0198807	1006
15	rs67022650	A	T	0.190855	1006
15	rs116062324	A	G	0.0119284	1006
15	rs117649951	C	T	0.0506958	1006
15	rs10220724	C	G	0.634195	1006
15	rs10220725	C	T	0.0944334	1006
15	rs143628471	G	A	0.0119284	1006
15	rs142458666	A	T	0.0119284	1006
15	rs140685657	C	T	0.0119284	1006
15	rs4842843	T	C	0.636183	1006
15	rs8028925	A	G	0.0119284	1006
15	rs115691967	G	T	0.0218688	1006
15	rs10220868	T	C	0.635189	1006
15	rs118135023	A	T	0.0119284	1006
15	rs2061946	C	G	0.635189	1006
15	rs118044722	C	T	0.0119284	1006
15	rs1871658	G	C	0.634195	1006
15	rs72755947	G	A	0.0636183	1006
15	rs75220447	T	A	0.0397614	1006
15	rs79135686	G	T	0.0636183	1006
15	rs4842935	A	G	0.269384	1006
15	rs145530967	G	T	0.00994036	1006
15	rs11259963	G	C	0.486083	1006
15	rs2046070	A	T	0.503976	1006
15	rs145669092	T	G	0.0119284	1006
15	rs28819476	G	C	0.0944334	1006
15	rs147165172	T	C	0.0119284	1006
15	rs6603038	T	C	0.486083	1006
15	rs79105164	C	T	0.0119284	1006
15	rs12902742	T	A	0.133201	1006
15	rs2123161	A	G	0.0119284	1006
15	rs8023761	G	A	0.285288	1006
15	rs75065032	C	T	0.0775348	1006
15	rs2167602	A	G	0.187873	1006
15	rs78292983	A	C	0.0119284	1006
15	rs190725277	T	C	0.0129225	1006
15	rs182781668	G	A	0.0119284	1006
15	rs62011744	T	C	0.191849	1006
15	rs77394885	A	C	0.0168986	1006
15	rs8037659	C	A	0.188867	1006
15	rs8025253	A	G	0.188867	1006
15	rs145089887	T	C	0.027833	1006
15	rs77856557	C	T	0.0168986	1006
15	rs76230174	A	G	0.0119284	1006
15	rs112694444	C	G	0.0636183	1006
15	rs74030863	T	A	0.0119284	1006
15	rs28451607	C	G	0.182903	1006
15	rs72755950	A	G	0.0238569	1006
15	rs115868366	T	C	0.0119284	1006
15	rs61738562	G	T	0.0119284	1006
15	rs142607590	A	T	0.0119284	1006
15	rs28510273	T	A	0.481113	1006
15	rs57779835	C	G	0.111332	1006
15	rs117256957	A	T	0.0119284	1006
15	rs58396076	G	T	0.186879	1006
15	rs111369223	T	C	0.0636183	1006
15	rs7169539	C	G	0.0954274	1006
15	rs7166355	T	C	0.0308151	1006
15	rs8043020	A	G	0.481113	1006
15	rs2123157	T	C	0.469185	1006
15	rs1037403	C	G	0.481113	1006
15	rs2381028	C	T	0.184891	1006
15	rs6603039	C	G	0.0119284	1006
15	rs186953222	T	C	0.0188867	1006
15	rs111508217	C	G	0.0119284	1006
15	rs191347348	G	A	0.0119284	1006
15	rs4842859	T	C	0.185885	1006
15	rs4842976	T	C	0.0258449	1006
15	rs74030873	A	T	0.0149105	1006
15	rs117325340	G	A	0.0119284	1006
15	rs74028204	T	C	0.0149105	1006
15	rs6603041	A	C	0.483101	1006
15	rs17295457	C	T	0.0914513	1006
15	rs59108707	C	A	0.184891	1006
15	rs112828544	T	G	0.0149105	1006
15	rs143864972	T	A	0.0119284	1006
15	rs150081881	C	T	0.10338	1006
15	rs78910691	G	A	0.0168986	1006
15	rs113920776	A	G	0.0149105	1006
15	rs138117909	G	A	0.0119284	1006
15	rs183470093	T	G	0.0119284	1006
15	rs34426565	C	T	0.143141	1006
15	rs113256459	T	C	0.0149105	1006
15	rs72755956	G	T	0.0238569	1006
15	rs6603042	G	T	0.298211	1006
15	rs62010162	T	G	0.189861	1006
15	rs75112081	T	C	0.0248509	1006
15	rs17158132	G	A	0.0616302	1006
15	rs117369065	G	A	0.0984095	1006
15	rs4842860	A	G	0.61829	1006
15	rs79927613	G	A	0.0109344	1006
15	rs17361375	G	A	0.191849	1006
15	rs12906626	C	G	0.434394	1006
15	rs147639630	C	T	0.0238569	1006
15	rs72755958	C	T	0.00894632	1006
15	rs75132271	T	G	0.0238569	1006
15	rs74547000	T	C	0.0238569	1006
15	rs72755959	G	A	0.0387674	1006
15	rs6603044	C	T	0.425447	1006
15	rs147377994	T	G	0.0198807	1006
15	rs6603045	T	A	0.903579	1006
15	rs111531829	C	T	0.101392	1006
15	rs114465574	T	A	0.0675944	1006
15	rs7757	A	G	0.147117	1006
15	rs55933526	T	C	0.100398	1006
15	rs3087804	A	G	0.434394	1006
15	rs80271201	G	A	0.0218688	1006
15	rs140540874	G	A	0.0129225	1006
15	rs17158127	T	C	0.147117	1006
15	rs8031896	T	C	0.241551	1006
15	rs74460561	G	A	0.0238569	1006
15	rs62010164	A	G	0.192843	1006
15	rs10400812	C	T	0.435388	1006
15	rs36038412	A	T	0.144135	1006
15	rs12913130	A	T	0.434394	1006
15	rs139437001	A	C	0.0238569	1006
15	rs34869943	C	A	0.134195	1006
15	rs192658981	G	T	0.0238569	1006
15	rs185501615	C	T	0.00795229	1006
15	rs28569354	G	A	0.0705765	1006
15	rs11858468	T	C	0.195825	1006
15	rs7181169	T	C	0.435388	1006
15	rs62010166	C	G	0.192843	1006
15	rs11858074	C	T	0.144135	1006
15	rs28662361	A	C	0.0715706	1006
15	rs11858162	C	T	0.191849	1006
15	rs72755962	A	G	0.0626243	1006
15	rs77836682	G	T	0.0238569	1006
15	rs67822554	G	A	0.142147	1006
15	rs66606849	G	A	0.142147	1006
15	rs8038619	A	G	0.0715706	1006
15	rs117093359	G	C	0.0238569	1006
15	rs12911706	C	A	0.136183	1006
15	rs12904695	T	C	0.427435	1006
15	rs12911891	C	T	0.136183	1006
15	rs117998309	A	G	0.0238569	1006
15	rs12900411	A	G	0.136183	1006
15	rs28755408	T	C	0.0715706	1006
15	rs117399838	G	A	0.101392	1006
15	rs8035852	A	T	0.11332	1006
15	rs77998253	C	G	0.0238569	1006
15	rs8040998	T	C	0.426441	1006
15	rs12102041	G	C	0.171968	1006
15	rs28509292	A	G	0.0715706	1006
15	rs60819629	C	G	0.191849	1006
15	rs142563912	C	T	0.027833	1006
15	rs4842991	G	A	0.0198807	1006
15	rs2123159	A	T	0.526839	1006
15	rs66619192	A	G	0.191849	1006
15	rs28510490	A	T	0.0725646	1006
15	rs111701791	G	A	0.191849	1006
15	rs11636145	G	A	0.0258449	1006
15	rs12592391	A	C	0.139165	1006
15	rs12441575	G	A	0.191849	1006
15	rs12437901	C	G	0.191849	1006
15	rs12906027	C	T	0.134195	1006
15	rs35207081	C	G	0.134195	1006
15	rs13329195	C	T	0.425447	1006
15	rs72755969	A	G	0.026839	1006
15	rs72755971	G	A	0.028827	1006
15	rs62010170	G	A	0.191849	1006
15	rs8038246	C	G	0.0805169	1006
15	rs28540116	A	G	0.0715706	1006
15	rs9646239	A	C	0.137177	1006
15	rs146598972	G	A	0.00994036	1006
15	rs75878802	G	A	0.0238569	1006
15	rs71412290	A	G	0.0666004	1006
15	rs12903066	T	C	0.140159	1006
15	rs12910117	C	G	0.0666004	1006
15	rs4842993	A	C	0.0924453	1006
15	rs28485801	A	C	0.21173	1006
15	rs716886	G	A	0.287276	1006
15	rs144874180	A	G	0.0198807	1006
15	rs7172665	C	A	0.419483	1006
15	rs7177599	G	T	0.418489	1006
15	rs117865852	C	T	0.0238569	1006
15	rs12907032	T	G	0.428429	1006
15	rs12437558	C	G	0.191849	1006
15	rs28429062	T	C	0.0715706	1006
15	rs62010172	T	A	0.191849	1006
15	rs8023669	T	C	0.427435	1006
15	rs148432792	G	A	0.0944334	1006
15	rs62010173	A	G	0.191849	1006
15	rs144558528	A	T	0.0129225	1006
15	rs188372105	A	C	0.0238569	1006
15	rs17507300	A	G	0.206759	1006
15	rs76439108	G	A	0.0159046	1006
15	rs75762202	G	A	0.0238569	1006
15	rs12441006	C	A	0.192843	1006
15	rs12438575	G	C	0.192843	1006
15	rs67482297	G	A	0.130219	1006
15	rs117215955	G	A	0.0238569	1006
15	rs117563222	C	A	0.0238569	1006
15	rs10152914	A	G	0.601392	1006
15	rs2167603	C	G	0.59841	1006
15	rs8038107	C	G	0.597416	1006
15	rs77719086	T	C	0.0238569	1006
15	rs1568657	A	G	0.173956	1006
15	rs75260352	C	G	0.0238569	1006
15	rs12440265	A	T	0.192843	1006
15	rs59572346	T	A	0.0616302	1006
15	rs28408839	T	C	0.0695825	1006
15	rs4079029	C	T	0.356859	1006
15	rs181404270	T	A	0.00894632	1006
15	rs137902425	C	A	0.0168986	1006
15	rs28580677	G	C	0.382704	1006
15	rs28711332	T	C	0.0695825	1006
15	rs77277740	T	C	0.0218688	1006
15	rs28454771	C	T	0.0695825	1006
15	rs35627116	G	A	0.130219	1006
15	rs140182832	G	A	0.00894632	1006
15	rs28570610	T	C	0.0695825	1006
15	rs9672992	T	C	0.0218688	1006
15	rs7177462	G	A	0.261431	1006
15	rs6603046	C	T	0.422465	1006
15	rs76326109	G	A	0.0188867	1006
15	rs75585102	G	A	0.0238569	1006
15	rs76934136	T	C	0.0238569	1006
15	rs8031723	T	C	0.191849	1006
15	rs62010175	T	C	0.191849	1006
15	rs8040457	C	G	0.421471	1006
15	rs77575002	C	T	0.0238569	1006
15	rs7170547	G	C	0.425447	1006
15	rs60836422	C	A	0.184891	1006
15	rs116990091	G	A	0.0238569	1006
15	rs59747602	C	T	0.171968	1006
15	rs12917594	C	G	0.133201	1006
15	rs7166645	G	A	0.398608	1006
15	rs28479338	T	C	0.0705765	1006
15	rs750214	C	A	0.423459	1006
15	rs150639769	A	G	0.00695825	1006
15	rs2381030	A	G	0.426441	1006
15	rs117411488	G	A	0.191849	1006
15	rs74685162	C	T	0.192843	1006
15	rs12439782	T	C	0.427435	1006
15	rs12437858	C	T	0.191849	1006
15	rs62010176	A	T	0.05666	1006
15	rs66757932	T	G	0.191849	1006
15	rs79338792	C	T	0.0765408	1006
15	rs11259964	T	C	0.601392	1006
15	rs75677362	G	A	0.0238569	1006
15	rs144302148	G	A	0.0238569	1006
15	rs140830696	A	T	0.0238569	1006
15	rs9919979	C	A	0.0715706	1006
15	rs12902721	G	C	0.132207	1006
15	rs28707195	G	A	0.0715706	1006
15	rs62010177	C	T	0.189861	1006
15	rs13329269	T	C	0.422465	1006
15	rs7163516	C	T	0.422465	1006
15	rs8035001	C	T	0.643141	1006
15	rs74794267	G	A	0.0964215	1006
15	rs11855722	A	C	0.323062	1006
15	rs75269442	G	A	0.0238569	1006
15	rs2084839	T	G	0.423459	1006
15	rs55751241	T	C	0.242545	1006
15	rs75258730	T	G	0.133201	1006
15	rs28538218	A	G	0.408549	1006
15	rs62010179	G	C	0.426441	1006
15	rs138158328	G	A	0.0387674	1006
15	rs13379920	A	G	0.324056	1006
15	rs8031977	T	G	0.625249	1006
15	rs149441791	C	T	0.0188867	1006
15	rs116958215	G	A	0.0149105	1006
15	rs113109911	G	A	0.0129225	1006
15	rs1986102	C	T	0.314115	1006
15	rs185707473	C	T	0.00596421	1006
15	rs8040141	T	C	0.318091	1006
15	rs62010181	A	G	0.32505	1006
15	rs2381031	T	G	0.722664	1006
15	rs67466213	T	C	0.0994036	1006
15	rs56187021	C	G	0.32008	1006
15	rs1452116	G	A	0.315109	1006
15	rs66715755	G	A	0.0974155	1006
15	rs144564742	A	C	0.00894632	1006
15	rs145088754	T	C	0.00994036	1006
15	rs28711295	A	T	0.407555	1006
15	rs67988460	T	C	0.0984095	1006
15	rs73453289	T	C	0.129225	1006
15	rs1452115	T	C	0.465209	1006
15	rs1452114	C	T	0.408549	1006
15	rs76862179	C	A	0.0218688	1006
15	rs150709712	C	G	0.0785288	1006
15	rs28436027	A	G	0.274354	1006
15	rs56391827	C	T	0.272366	1006
15	rs77691132	C	T	0.120278	1006
15	rs10152258	C	G	0.708748	1006
15	rs28444867	C	A	0.0695825	1006
15	rs62010205	T	C	0.137177	1006
15	rs58281154	T	C	0.199801	1006
15	rs34471356	A	T	0.235586	1006
15	rs1075619	T	C	0.198807	1006
15	rs80329914	C	T	0.0616302	1006
15	rs79470022	T	G	0.0616302	1006
15	rs1989	C	T	0.120278	1006
15	rs71412295	C	A	0.120278	1006
15	rs6603047	A	G	0.275348	1006
15	rs62010208	C	T	0.0437376	1006
15	rs113474861	C	T	0.0705765	1006
15	rs150845598	C	T	0.0666004	1006
15	rs8037783	C	T	0.267396	1006
15	rs55683536	G	C	0.199801	1006
15	rs72755992	C	T	0.198807	1006
15	rs4843071	T	C	0.911531	1006
15	rs140917511	A	T	0.0149105	1006
15	rs117955529	A	T	0.0188867	1006
15	rs77662756	C	T	0.0407555	1006
15	rs17507693	A	T	0.198807	1006
15	rs78946589	C	T	0.0168986	1006
15	rs116869658	G	A	0.027833	1006
15	rs117245385	T	C	0.0129225	1006
15	rs12439903	A	G	0.198807	1006
15	rs17507763	T	C	0.198807	1006
15	rs17158080	C	T	0.267396	1006
15	rs143798143	G	A	0.00795229	1006
15	rs2034618	C	T	0.198807	1006
15	rs28754750	C	T	0.275348	1006
15	rs17567151	C	G	0.198807	1006
15	rs62010212	C	A	0.199801	1006
15	rs41326445	G	A	0.196819	1006
15	rs34255692	C	T	0.0536779	1006
15	rs36070450	G	A	0.164016	1006
15	rs2034617	G	A	0.265408	1006
15	rs12440386	C	T	0.197813	1006
15	rs147604746	T	C	0.0457256	1006
15	rs8043224	T	C	0.197813	1006
15	rs11858377	G	A	0.197813	1006
15	rs183182158	T	C	0.0188867	1006
15	rs72755995	C	T	0.0626243	1006
15	rs147628133	C	T	0.0119284	1006
15	rs62010214	G	C	0.198807	1006
15	rs145257386	T	C	0.028827	1006
15	rs138992554	G	T	0.00795229	1006
15	rs12441585	C	T	0.266402	1006
15	rs77663823	C	T	0.0119284	1006
15	rs112662756	G	C	0.0626243	1006
15	rs7179867	A	G	0.909543	1006
15	rs11852496	T	C	0.202783	1006
15	rs12438398	T	A	0.198807	1006
15	rs10520576	G	A	0.198807	1006
15	rs8035810	T	A	0.275348	1006
15	rs72755997	A	G	0.0208748	1006
15	rs8027577	G	A	0.198807	1006
15	rs144581997	C	T	0.00795229	1006
15	rs72756000	T	C	0.0487078	1006
15	rs11854888	C	T	0.198807	1006
15	rs113467834	C	T	0.0934394	1006
15	rs11259965	T	A	0.198807	1006
15	rs60959573	T	C	0.0606362	1006
15	rs12593638	C	T	0.202783	1006
15	rs112050949	A	T	0.0616302	1006
15	rs113265844	C	T	0.0626243	1006
15	rs116146703	C	T	0.00795229	1006
15	rs8038486	A	C	0.198807	1006
15	rs17567869	C	G	0.202783	1006
15	rs17508610	A	G	0.197813	1006
15	rs17567999	C	T	0.0884692	1006
15	rs72758306	T	C	0.0626243	1006
15	rs77361090	C	A	0.0119284	1006
15	rs116957980	T	C	0.0646123	1006
15	rs72758307	T	C	0.0666004	1006
15	rs7167364	G	A	0.0626243	1006
15	rs75263483	G	A	0.0119284	1006
15	rs62010215	C	T	0.197813	1006
15	rs12440562	T	G	0.197813	1006
15	rs3816450	A	G	0.10835	1006
15	rs965264	T	C	0.198807	1006
15	rs965263	G	T	0.196819	1006
15	rs75633053	T	C	0.0159046	1006
15	rs28567531	C	G	0.0715706	1006
15	rs11855639	C	G	0.198807	1006
15	rs55691648	G	A	0.0984095	1006
15	rs7165978	A	G	0.198807	1006
15	rs77241114	A	T	0.0447316	1006
15	rs80311077	T	C	0.0805169	1006
15	rs7164083	C	T	0.198807	1006
15	rs11259967	G	A	0.198807	1006
15	rs111799123	C	T	0.0626243	1006
15	rs12593532	T	C	0.198807	1006
15	rs56045305	A	G	0.198807	1006
15	rs1112404	A	C	0.197813	1006
15	rs72758308	G	C	0.0626243	1006
15	rs72758310	T	C	0.0616302	1006
15	rs7165114	A	C	0.197813	1006
15	rs7173876	G	A	0.0755467	1006
15	rs34256265	G	A	0.122266	1006
15	rs12591855	G	A	0.197813	1006
15	rs62010219	C	T	0.0377734	1006
15	rs138408470	C	T	0.0139165	1006
15	rs17568298	G	A	0.196819	1006
15	rs72758313	G	A	0.0606362	1006
15	rs17158063	G	C	0.244533	1006
15	rs62010220	G	A	0.196819	1006
15	rs12443424	C	G	0.197813	1006
15	rs17158059	C	T	0.0616302	1006
15	rs17568459	G	A	0.197813	1006
15	rs113530051	C	T	0.0606362	1006
15	rs11856164	A	G	0.196819	1006
15	rs11852408	G	A	0.197813	1006
15	rs17841157	C	T	0.0606362	1006
15	rs12595330	A	G	0.197813	1006
15	rs60344060	T	G	0.196819	1006
15	rs141670957	G	A	0.0198807	1006
15	rs17509233	A	G	0.196819	1006
15	rs62010247	A	G	0.0427435	1006
15	rs36093153	T	C	0.0735586	1006
15	rs11852446	A	G	0.197813	1006
15	rs189488081	A	G	0.0228628	1006
15	rs11856000	T	G	0.27336	1006
15	rs72758319	C	T	0.082505	1006
15	rs28373753	A	C	0.27336	1006
15	rs4563011	T	C	0.197813	1006
15	rs62010248	G	A	0.197813	1006
15	rs62010249	G	T	0.16004	1006
15	rs150973418	C	T	0.027833	1006
15	rs12443109	C	T	0.197813	1006
15	rs12441409	G	C	0.196819	1006
15	rs57729044	T	C	0.197813	1006
15	rs148137550	C	T	0.00994036	1006
15	rs57219675	C	T	0.197813	1006
15	rs77579595	G	A	0.00695825	1006
15	rs11259968	C	T	0.197813	1006
15	rs11259969	T	G	0.197813	1006
15	rs11856806	T	G	0.197813	1006
15	rs11857641	T	C	0.197813	1006
15	rs62010252	C	T	0.196819	1006
15	rs76373906	T	C	0.00994036	1006
15	rs142730066	G	C	0.0616302	1006
15	rs77618143	A	G	0.114314	1006
```
