## Supplementary material for "Characterization of shared and ancestry-specific signals driving complex traits using multi-ancestry fine-mapping": s1_ref.bim

```
15	rs140246711	0	82884151	G	A
15	rs148258055	0	82887316	G	A
15	rs558776458	0	82900107	G	A
15	rs445337	0	83038438	T	C
15	rs1267659	0	83213963	C	T
15	rs1267658	0	83214154	C	T
15	rs62009918	0	83215134	C	T
15	rs142217377	0	83215163	G	A
15	rs1267657	0	83215251	T	C
15	rs76467663	0	83215456	G	A
15	rs803688	0	83216793	A	G
15	rs803687	0	83216872	G	T
15	rs117934554	0	83218648	C	T
15	rs12441776	0	83219310	G	A
15	rs803686	0	83219340	G	A
15	rs111897625	0	83219373	A	G
15	rs142865934	0	83219838	G	C
15	rs72751639	0	83219900	G	A
15	rs140914141	0	83219905	G	C
15	rs1267656	0	83220099	C	T
15	rs117811788	0	83221008	G	A
15	rs117172003	0	83221390	C	G
15	rs3850610	0	83221392	C	A
15	rs12324877	0	83221809	A	C
15	rs117970733	0	83222341	G	A
15	rs1145173	0	83223425	A	G
15	rs1145172	0	83223616	T	C
15	rs141903711	0	83223667	G	A
15	rs17270866	0	83223774	C	T
15	rs1145170	0	83225922	C	T
15	rs17507216	0	83226925	G	A
15	rs75276426	0	83227164	T	G
15	rs72751643	0	83228194	T	C
15	rs28493687	0	83228812	T	C
15	rs117402296	0	83229020	A	G
15	rs76496098	0	83229141	T	C
15	rs10163167	0	83229395	A	G
15	rs2871011	0	83229542	C	T
15	rs6603030	0	83230103	A	G
15	rs147472013	0	83230500	G	A
15	rs112202228	0	83231144	A	G
15	rs75311361	0	83231336	T	C
15	rs17841176	0	83232586	T	C
15	rs59746564	0	83233157	T	C
15	rs148495949	0	83233196	C	T
15	rs143609608	0	83235154	T	C
15	rs12592022	0	83235298	T	A
15	rs17158413	0	83235408	G	A
15	rs17271041	0	83235876	G	C
15	rs783542	0	83236014	G	C
15	rs8023333	0	83236050	C	A
15	rs28648832	0	83236392	A	G
15	rs17158405	0	83237691	T	G
15	rs698500	0	83237769	T	C
15	rs17356118	0	83237899	A	G
15	rs34032397	0	83238132	C	T
15	rs79373403	0	83238834	T	C
15	rs147825212	0	83239044	C	T
15	rs783543	0	83239486	A	C
15	rs783544	0	83240293	A	C
15	rs118064941	0	83240705	G	A
15	rs17158403	0	83241228	C	G
15	rs76970154	0	83241392	C	T
15	rs77679643	0	83241804	T	C
15	rs3809507	0	83241876	A	G
15	rs116875482	0	83242401	G	A
15	rs117269027	0	83242955	A	G
15	rs783545	0	83243263	C	T
15	rs1259180	0	83244680	T	C
15	rs60160189	0	83245053	T	C
15	rs4779032	0	83245326	T	C
15	rs4779033	0	83245384	T	C
15	rs4779034	0	83245549	G	A
15	rs28587782	0	83245631	G	A
15	rs28582623	0	83246131	A	G
15	rs2678445	0	83246141	T	A
15	rs8039549	0	83246718	G	A
15	rs28676810	0	83246758	C	T
15	rs8028363	0	83246886	T	C
15	rs35934048	0	83247363	C	T
15	rs55844519	0	83247864	T	C
15	rs10468216	0	83248039	C	T
15	rs12903954	0	83248060	A	G
15	rs10468217	0	83248079	T	C
15	rs12441668	0	83249012	G	A
15	rs783531	0	83249119	C	T
15	rs783532	0	83249367	C	T
15	rs79359602	0	83249894	G	A
15	rs72751657	0	83250008	T	A
15	rs783533	0	83250186	C	T
15	rs783534	0	83250243	C	T
15	rs8032281	0	83250767	G	A
15	rs28485966	0	83251390	C	T
15	rs783536	0	83252783	T	C
15	rs783537	0	83252807	A	G
15	rs148514077	0	83252850	T	C
15	rs783538	0	83253143	C	G
15	rs3914699	0	83253985	A	G
15	rs783539	0	83254070	A	C
15	rs117816978	0	83254547	G	C
15	rs137996567	0	83254704	G	A
15	rs783540	0	83254708	A	G
15	rs783541	0	83255061	T	C
15	rs10520565	0	83255074	C	T
15	rs78616413	0	83256366	T	A
15	rs116865603	0	83257197	A	G
15	rs803747	0	83258096	A	G
15	rs117459603	0	83258286	G	A
15	rs115184820	0	83258368	G	A
15	rs71412256	0	83258986	A	C
15	rs28593415	0	83259135	A	T
15	rs76008587	0	83259365	C	T
15	rs78702683	0	83259521	G	C
15	rs4779035	0	83260436	T	C
15	rs117504645	0	83260750	C	T
15	rs34940771	0	83260971	G	A
15	rs28808991	0	83260979	G	C
15	rs72751661	0	83261513	G	A
15	rs12148332	0	83261639	C	T
15	rs146687115	0	83262036	T	C
15	rs2567635	0	83262181	T	G
15	rs2678448	0	83263405	G	A
15	rs2567636	0	83263428	C	T
15	rs72751662	0	83263455	G	A
15	rs150684763	0	83263744	G	A
15	rs3970696	0	83263756	T	A
15	rs139908197	0	83263775	G	A
15	rs36109438	0	83264459	T	G
15	rs28415133	0	83264713	G	C
15	rs118004666	0	83265802	G	A
15	rs141419836	0	83266171	T	C
15	rs783530	0	83266549	G	C
15	rs146993642	0	83267070	C	T
15	rs143111293	0	83267261	G	A
15	rs783529	0	83267981	A	G
15	rs149555963	0	83268549	T	C
15	rs12907604	0	83268978	T	C
15	rs12437576	0	83268987	G	C
15	rs783528	0	83269090	G	A
15	rs6603031	0	83269415	T	C
15	rs150950127	0	83269853	T	C
15	rs72751665	0	83270419	T	C
15	rs117032495	0	83270691	G	C
15	rs1259176	0	83270898	G	A
15	rs12438371	0	83271070	A	G
15	rs189227545	0	83271291	A	G
15	rs1259177	0	83271322	C	T
15	rs111922042	0	83271426	C	T
15	rs1313492	0	83272955	A	G
15	rs1313493	0	83273906	G	A
15	rs72751668	0	83273962	C	A
15	rs1313494	0	83274279	C	T
15	rs74980302	0	83274314	A	G
15	rs112657459	0	83275009	G	C
15	rs138858508	0	83276066	G	A
15	rs71412264	0	83276556	C	G
15	rs117259394	0	83278336	C	G
15	rs77621600	0	83278371	A	C
15	rs1259182	0	83278750	C	T
15	rs1259183	0	83279433	C	T
15	rs783520	0	83279505	G	A
15	rs117713060	0	83279910	G	C
15	rs783521	0	83280445	A	G
15	rs783522	0	83280613	A	G
15	rs188411805	0	83281357	G	A
15	rs117307189	0	83281758	C	G
15	rs73439163	0	83281966	C	T
15	rs117163683	0	83281988	T	C
15	rs55924160	0	83282196	C	T
15	rs1269134	0	83282628	T	C
15	rs75854332	0	83283082	A	G
15	rs783523	0	83283555	C	T
15	rs783524	0	83284144	A	C
15	rs17158396	0	83284439	A	G
15	rs783525	0	83284629	T	A
15	rs12904929	0	83284722	A	C
15	rs2567632	0	83284804	A	G
15	rs12901630	0	83284907	G	A
15	rs10152286	0	83284965	G	T
15	rs783526	0	83285795	C	A
15	rs783527	0	83285847	C	T
15	rs34186444	0	83287500	A	G
15	rs12899287	0	83288230	G	A
15	rs13379724	0	83288643	T	A
15	rs77054593	0	83289604	A	G
15	rs148738467	0	83289821	G	A
15	rs57181760	0	83290111	G	A
15	rs112478508	0	83290138	C	T
15	rs76307081	0	83290588	C	T
15	rs12911812	0	83292304	G	A
15	rs17158391	0	83292724	T	C
15	rs117855353	0	83292833	T	C
15	rs138692626	0	83292936	A	G
15	rs72751672	0	83292997	C	T
15	rs17158390	0	83293028	A	G
15	rs117458247	0	83293299	C	T
15	rs147738309	0	83294012	T	C
15	rs7167880	0	83294436	G	A
15	rs77227857	0	83294537	T	A
15	rs2870966	0	83295244	G	A
15	rs61733713	0	83296073	C	T
15	rs144574454	0	83296131	A	G
15	rs117796531	0	83296495	G	A
15	rs11855735	0	83296545	A	T
15	rs79840709	0	83296589	C	G
15	rs75395360	0	83296810	A	C
15	rs10400906	0	83297138	C	T
15	rs7182403	0	83297613	C	T
15	rs7165125	0	83297936	C	G
15	rs72751675	0	83299203	A	C
15	rs28374463	0	83299364	A	C
15	rs8033106	0	83299461	C	T
15	rs140396474	0	83299824	G	A
15	rs62009945	0	83299956	T	A
15	rs7181761	0	83300937	A	G
15	rs2870965	0	83301029	A	G
15	rs4779038	0	83301395	T	C
15	rs141582866	0	83301703	A	G
15	rs112219333	0	83302248	C	T
15	rs12914359	0	83302429	C	T
15	rs192983749	0	83303790	G	A
15	rs72751676	0	83304977	T	C
15	rs79110915	0	83305152	C	G
15	rs72751677	0	83305475	G	A
15	rs17356528	0	83305550	A	G
15	rs148178287	0	83306121	A	G
15	rs12916980	0	83306447	C	G
15	rs1594511	0	83307063	T	A
15	rs11635044	0	83307677	T	C
15	rs60451143	0	83308136	C	T
15	rs117124923	0	83308959	T	C
15	rs7171180	0	83309108	T	C
15	rs34676523	0	83309269	G	A
15	rs138117236	0	83309422	C	T
15	rs78285529	0	83309945	C	A
15	rs1367841	0	83310625	A	G
15	rs4778686	0	83310835	A	G
15	rs144779125	0	83310861	G	T
15	rs79874554	0	83311278	G	A
15	rs77422019	0	83314238	G	C
15	rs71412266	0	83314953	C	T
15	rs7161977	0	83315533	C	T
15	rs11635624	0	83315731	C	A
15	rs57217657	0	83315860	C	T
15	rs8038497	0	83317081	G	C
15	rs4779039	0	83317767	C	G
15	rs4778687	0	83317836	C	T
15	rs117136110	0	83317909	A	G
15	rs11631963	0	83318202	T	C
15	rs138765108	0	83318420	C	T
15	rs7495972	0	83319622	G	C
15	rs148685652	0	83320134	T	C
15	rs191155936	0	83320381	C	G
15	rs72751690	0	83320547	G	A
15	rs7165129	0	83320637	G	T
15	rs74482845	0	83320657	C	T
15	rs143649933	0	83320760	G	T
15	rs12385960	0	83320941	C	T
15	rs12385961	0	83320984	C	T
15	rs11637433	0	83321336	A	G
15	rs72751693	0	83321476	A	C
15	rs1864700	0	83323255	C	G
15	rs1864699	0	83323318	A	G
15	rs75357244	0	83323448	C	A
15	rs7165690	0	83323555	A	G
15	rs2099259	0	83323688	C	T
15	rs116320172	0	83325211	C	T
15	rs138105502	0	83325266	C	T
15	rs12917094	0	83325293	T	C
15	rs66793760	0	83325529	G	A
15	rs77301290	0	83325975	C	T
15	rs7496727	0	83326051	C	A
15	rs117790009	0	83326278	G	A
15	rs74944014	0	83326557	C	T
15	rs11633829	0	83326938	C	T
15	rs117846384	0	83327192	C	T
15	rs140779683	0	83327412	G	A
15	rs12905138	0	83327999	G	A
15	rs11635442	0	83328542	C	G
15	rs113056981	0	83328587	G	A
15	rs11630643	0	83330183	C	G
15	rs72753906	0	83330873	C	T
15	rs151177638	0	83331069	C	G
15	rs2278355	0	83331155	C	T
15	rs145292515	0	83331781	C	T
15	rs12898427	0	83332152	G	A
15	rs9806591	0	83334016	A	G
15	rs9806343	0	83334245	C	T
15	rs7494860	0	83334419	T	C
15	rs72753908	0	83334856	C	T
15	rs117547358	0	83335421	C	T
15	rs6603033	0	83335875	A	C
15	rs72630438	0	83336872	C	T
15	rs4779041	0	83337059	G	A
15	rs150880425	0	83338327	C	T
15	rs35734713	0	83338505	G	C
15	rs4779042	0	83338544	A	G
15	rs67205493	0	83338732	G	A
15	rs28833239	0	83339057	T	A
15	rs4779044	0	83339353	A	C
15	rs11635476	0	83339500	A	G
15	rs142143422	0	83339852	C	G
15	rs6422424	0	83339853	A	G
15	rs117959961	0	83339895	C	T
15	rs140987547	0	83340212	C	T
15	rs7183881	0	83340571	A	G
15	rs7166248	0	83340689	A	G
15	rs28877110	0	83340863	C	T
15	rs138467194	0	83340882	A	G
15	rs117498572	0	83341781	C	T
15	rs28667458	0	83342028	A	G
15	rs12908713	0	83342381	A	T
15	rs4779046	0	83342772	A	G
15	rs149963808	0	83343269	C	T
15	rs7163990	0	83344271	A	G
15	rs1431717	0	83344869	T	C
15	rs1431716	0	83344932	C	T
15	rs7496954	0	83345536	T	G
15	rs56127234	0	83346396	C	T
15	rs147827968	0	83349149	G	C
15	rs1075845	0	83350617	C	T
15	rs117291358	0	83351127	T	C
15	rs72753914	0	83351223	T	C
15	rs78412972	0	83351511	G	A
15	rs28888975	0	83351871	C	T
15	rs9806381	0	83351911	C	T
15	rs566551173	0	83351936	G	A
15	rs8040293	0	83352056	A	G
15	rs11638815	0	83352282	A	C
15	rs72753916	0	83352753	A	G
15	rs117028427	0	83352971	G	A
15	rs117972561	0	83354643	G	A
15	rs7178350	0	83355634	A	C
15	rs8043401	0	83356259	A	G
15	rs8040152	0	83356728	C	T
15	rs72753919	0	83358339	C	T
15	rs17841171	0	83358388	A	G
15	rs140609841	0	83360050	A	G
15	rs150052214	0	83360068	T	C
15	rs113970449	0	83360589	A	C
15	rs17158366	0	83361080	C	A
15	rs12442733	0	83361512	G	A
15	rs4779048	0	83361663	A	G
15	rs4779049	0	83361774	A	C
15	rs7184045	0	83362160	G	C
15	rs28595450	0	83362758	T	C
15	rs138748233	0	83362809	G	A
15	rs12903624	0	83363196	G	A
15	rs12438312	0	83363323	G	A
15	rs12438334	0	83363347	G	A
15	rs76692646	0	83363619	C	T
15	rs57578325	0	83363887	C	T
15	rs12442686	0	83363938	A	G
15	rs35728728	0	83363956	A	G
15	rs28864981	0	83364172	C	T
15	rs55870914	0	83364938	G	T
15	rs62011675	0	83365910	C	T
15	rs140207494	0	83365947	G	T
15	rs11639010	0	83366042	C	T
15	rs10906984	0	83366296	A	C
15	rs8032321	0	83367708	C	T
15	rs17841169	0	83367732	C	T
15	rs8040488	0	83367833	A	G
15	rs9652567	0	83368514	T	G
15	rs186017271	0	83368605	G	A
15	rs183110114	0	83368719	G	A
15	rs4779050	0	83368738	T	G
15	rs141024593	0	83369560	G	C
15	rs28737193	0	83370070	C	T
15	rs4779051	0	83370171	A	C
15	rs116918931	0	83371149	G	C
15	rs144631812	0	83371180	G	A
15	rs4779052	0	83371566	A	G
15	rs4779053	0	83371598	T	C
15	rs117727783	0	83371844	G	A
15	rs147248036	0	83373033	T	C
15	rs138998945	0	83373141	T	G
15	rs12911134	0	83373943	C	G
15	rs140248638	0	83374040	G	A
15	rs117002178	0	83375038	C	T
15	rs141976159	0	83376056	C	T
15	rs12907942	0	83376828	C	T
15	rs4627310	0	83377082	T	A
15	rs117558086	0	83377295	A	T
15	rs75959419	0	83377703	G	A
15	rs189438321	0	83377935	C	T
15	rs546684897	0	83378210	G	C
15	rs559095818	0	83378233	G	A
15	rs78366152	0	83378248	G	C
15	rs200226421	0	83378366	G	A
15	rs188568477	0	83378616	C	T
15	rs11630081	0	83379406	C	T
15	rs146979947	0	83379532	G	C
15	rs12438565	0	83380801	T	G
15	rs4513065	0	83380848	C	G
15	rs112943215	0	83381110	C	A
15	rs78104714	0	83381199	C	G
15	rs12148608	0	83382102	G	A
15	rs117858314	0	83382326	G	A
15	rs28371837	0	83383187	T	G
15	rs78605789	0	83383231	A	G
15	rs74444887	0	83384041	C	T
15	rs28607761	0	83384069	A	G
15	rs28828695	0	83385477	G	A
15	rs56297905	0	83385992	G	A
15	rs147339586	0	83386110	G	A
15	rs59669012	0	83386567	C	T
15	rs147623285	0	83386608	T	C
15	rs79993096	0	83386657	C	T
15	rs12437785	0	83387357	T	A
15	rs7182320	0	83387752	G	A
15	rs150234458	0	83388645	C	T
15	rs4779056	0	83388726	A	G
15	rs59568968	0	83388847	G	A
15	rs7162465	0	83389160	C	T
15	rs57154772	0	83389209	T	C
15	rs28719490	0	83389440	A	G
15	rs146795433	0	83390488	T	C
15	rs76246294	0	83391441	C	A
15	rs8030185	0	83391537	G	A
15	rs7170775	0	83392387	C	T
15	rs57868794	0	83393539	G	A
15	rs11635114	0	83393718	G	A
15	rs139576939	0	83393723	G	C
15	rs11631182	0	83394080	A	G
15	rs116851984	0	83394498	G	C
15	rs11635460	0	83394553	G	A
15	rs10468219	0	83395254	G	C
15	rs11633991	0	83395340	T	C
15	rs10468211	0	83396991	C	T
15	rs1877242	0	83397458	T	C
15	rs7163840	0	83398303	C	T
15	rs7163848	0	83398315	C	T
15	rs7178459	0	83398384	T	C
15	rs34125390	0	83398973	G	A
15	rs34191802	0	83398992	C	T
15	rs76037357	0	83399490	A	G
15	rs142256392	0	83400419	C	T
15	rs111653613	0	83400959	T	C
15	rs8036227	0	83401124	G	A
15	rs1553885	0	83401281	C	T
15	rs12440776	0	83401541	T	C
15	rs12443184	0	83401757	G	A
15	rs150108673	0	83401765	G	A
15	rs79849356	0	83402305	T	C
15	rs2379997	0	83402833	A	G
15	rs8028130	0	83403726	C	T
15	rs80018815	0	83403878	G	T
15	rs183564658	0	83405210	G	A
15	rs62011680	0	83405784	C	T
15	rs1971554	0	83406228	T	C
15	rs114989890	0	83406266	A	G
15	rs144859299	0	83406284	C	T
15	rs13379712	0	83406702	A	G
15	rs79673641	0	83407688	C	T
15	rs180730435	0	83408615	A	T
15	rs10162991	0	83408733	C	G
15	rs147796595	0	83408780	G	A
15	rs149825929	0	83409619	C	T
15	rs144784118	0	83409703	C	T
15	rs148439657	0	83409886	G	T
15	rs12900374	0	83410013	T	C
15	rs191094457	0	83410116	A	T
15	rs76058915	0	83410535	G	A
15	rs72753941	0	83411399	T	C
15	rs28847707	0	83411593	G	A
15	rs147068300	0	83411884	G	A
15	rs150169368	0	83412273	T	G
15	rs77825876	0	83412474	G	T
15	rs141570436	0	83412487	G	A
15	rs118163899	0	83412619	A	C
15	rs139345881	0	83413041	G	A
15	rs146663233	0	83413681	A	G
15	rs28540813	0	83413797	G	A
15	rs2137053	0	83413916	C	A
15	rs9806642	0	83413949	G	C
15	rs78281769	0	83414197	T	C
15	rs28664062	0	83414429	T	C
15	rs4638544	0	83415111	G	A
15	rs75258423	0	83415117	G	A
15	rs142428846	0	83415352	C	T
15	rs73443061	0	83415618	G	T
15	rs113904757	0	83415901	G	C
15	rs7174656	0	83416204	A	G
15	rs2890313	0	83417453	C	A
15	rs11631209	0	83417703	T	A
15	rs62011682	0	83418142	C	T
15	rs1124911	0	83419244	T	C
15	rs7179851	0	83422580	A	G
15	rs3803383	0	83423493	C	T
15	rs151032868	0	83423687	A	G
15	rs11631033	0	83423885	A	G
15	rs12915384	0	83425314	T	G
15	rs193070046	0	83426185	G	A
15	rs142681630	0	83426341	C	T
15	rs28534460	0	83426645	T	C
15	rs150004358	0	83426822	C	T
15	rs11635357	0	83427020	A	G
15	rs3743102	0	83427394	T	C
15	rs8023873	0	83427684	C	T
15	rs1108134	0	83428192	C	T
15	rs1108135	0	83428193	G	A
15	rs2379993	0	83428568	T	C
15	rs180714408	0	83428742	C	T
15	rs12917248	0	83428925	T	G
15	rs8039001	0	83429475	A	G
15	rs62011683	0	83429776	T	C
15	rs12592976	0	83430396	T	C
15	rs35159939	0	83430440	T	A
15	rs11637448	0	83430673	G	C
15	rs11633676	0	83431272	A	G
15	rs12914752	0	83431452	A	G
15	rs1553886	0	83431905	T	A
15	rs62011684	0	83433214	C	T
15	rs66978683	0	83433708	C	A
15	rs8036185	0	83433778	A	G
15	rs8033573	0	83434410	G	A
15	rs8033726	0	83434501	G	A
15	rs113342457	0	83435264	C	T
15	rs1877241	0	83435828	G	A
15	rs1109373	0	83435987	T	C
15	rs1107116	0	83436685	C	T
15	rs1877240	0	83438878	G	T
15	rs1105867	0	83439083	T	C
15	rs2089844	0	83439519	A	G
15	rs72753955	0	83439818	A	G
15	rs1105139	0	83440015	T	G
15	rs1112679	0	83440026	C	G
15	rs1533136	0	83440344	C	T
15	rs1533135	0	83440487	A	T
15	rs1105287	0	83441012	C	A
15	rs72753957	0	83441049	C	G
15	rs1105288	0	83441343	C	G
15	rs8028133	0	83442067	G	A
15	rs182248027	0	83443599	G	A
15	rs80030755	0	83443841	G	A
15	rs189896657	0	83443888	C	T
15	rs12909628	0	83444005	C	T
15	rs76028853	0	83444900	A	G
15	rs117457110	0	83445117	C	T
15	rs2379991	0	83445338	C	T
15	rs35989107	0	83446725	C	T
15	rs4779061	0	83447631	T	G
15	rs4132210	0	83447788	C	G
15	rs145583139	0	83448470	C	A
15	rs12913102	0	83448490	C	T
15	rs12910279	0	83448684	T	C
15	rs191364511	0	83450721	C	T
15	rs4779062	0	83450957	C	G
15	rs7172538	0	83451169	A	C
15	rs77342732	0	83451188	A	G
15	rs12912820	0	83451361	T	C
15	rs6422425	0	83452049	T	C
15	rs79176116	0	83452428	A	C
15	rs8028917	0	83453012	T	A
15	rs139904118	0	83453338	C	G
15	rs7163402	0	83453495	A	G
15	rs11635290	0	83454282	G	A
15	rs72753962	0	83454995	A	G
15	rs11259947	0	83455137	A	G
15	rs62011702	0	83455423	G	A
15	rs150338347	0	83455741	G	A
15	rs112494094	0	83457052	G	A
15	rs4260027	0	83457424	C	T
15	rs57612574	0	83458158	A	T
15	rs12907456	0	83458365	A	G
15	rs66500181	0	83459370	T	C
15	rs11856868	0	83459413	C	T
15	rs190073146	0	83460130	A	T
15	rs4779063	0	83460182	A	G
15	rs11631378	0	83460697	C	T
15	rs11637563	0	83461040	G	A
15	rs11259948	0	83461261	C	G
15	rs36111056	0	83461873	G	A
15	rs150180739	0	83461894	C	G
15	rs10152762	0	83461916	C	T
15	rs12900574	0	83462515	A	G
15	rs11856878	0	83463093	A	G
15	rs11259949	0	83464023	T	C
15	rs4617830	0	83464372	A	C
15	rs141176966	0	83464551	C	T
15	rs4238539	0	83464612	T	A
15	rs150717224	0	83464980	C	T
15	rs4779064	0	83465231	C	T
15	rs58229275	0	83465758	C	T
15	rs4779065	0	83466344	T	C
15	rs2379992	0	83466709	C	T
15	rs12907913	0	83467095	A	G
15	rs1828510	0	83467786	C	T
15	rs12910606	0	83468655	C	A
15	rs12899020	0	83468813	A	G
15	rs55934845	0	83470119	C	T
15	rs76855410	0	83471499	C	A
15	rs75743031	0	83472006	G	A
15	rs1553883	0	83472349	A	G
15	rs2379994	0	83472507	T	C
15	rs117856180	0	83472742	A	G
15	rs76263931	0	83474612	A	G
15	rs117221371	0	83474641	T	C
15	rs35852340	0	83475053	C	T
15	rs75527689	0	83475352	T	A
15	rs117916675	0	83475988	C	T
15	rs12914161	0	83476317	T	C
15	rs150853316	0	83476542	T	C
15	rs72753973	0	83476544	G	T
15	rs191374148	0	83476825	G	A
15	rs117771133	0	83477075	T	G
15	rs72753974	0	83477614	G	C
15	rs8042254	0	83478169	G	A
15	rs75466753	0	83478368	G	A
15	rs66851469	0	83479349	T	C
15	rs35590674	0	83480154	C	T
15	rs34337936	0	83481259	C	T
15	rs144030056	0	83481451	G	A
15	rs117069215	0	83481519	C	T
15	rs8025432	0	83481579	A	C
15	rs142835761	0	83481773	G	C
15	rs35270670	0	83481880	A	G
15	rs74562831	0	83482281	A	G
15	rs11259951	0	83482318	A	G
15	rs112938852	0	83483383	T	A
15	rs57252413	0	83483837	G	T
15	rs117674012	0	83484342	A	G
15	rs7179000	0	83484538	G	A
15	rs2137052	0	83484956	A	G
15	rs12903411	0	83485804	G	A
15	rs11857233	0	83486082	A	C
15	rs144672959	0	83487191	G	A
15	rs55994896	0	83487213	G	T
15	rs17841165	0	83487310	T	C
15	rs1807242	0	83488382	T	A
15	rs145451188	0	83488701	G	A
15	rs2379996	0	83488773	T	C
15	rs111315590	0	83489331	C	G
15	rs60686632	0	83489631	A	C
15	rs147328266	0	83489807	T	C
15	rs117726430	0	83490867	T	G
15	rs1971555	0	83491638	G	T
15	rs2890314	0	83492784	A	T
15	rs12902970	0	83493525	T	C
15	rs55800901	0	83493699	A	G
15	rs28539127	0	83493843	C	T
15	rs12907810	0	83494051	T	C
15	rs146479592	0	83494275	T	C
15	rs4779068	0	83494901	G	A
15	rs113597176	0	83495011	C	T
15	rs113378787	0	83495214	T	A
15	rs35989256	0	83496743	A	G
15	rs35788008	0	83497488	A	G
15	rs17158267	0	83497589	G	A
15	rs17158263	0	83497660	C	T
15	rs12905235	0	83497918	A	C
15	rs8041231	0	83498795	T	G
15	rs62011706	0	83499082	G	A
15	rs111732364	0	83499138	G	A
15	rs77885195	0	83499250	C	T
15	rs139061517	0	83499472	C	T
15	rs3814282	0	83499665	G	A
15	rs3814281	0	83499766	G	A
15	rs17158257	0	83500319	A	G
15	rs76108467	0	83500479	G	C
15	rs75470761	0	83500659	A	C
15	rs76896649	0	83500776	C	T
15	rs12905388	0	83501511	C	T
15	rs12592897	0	83501632	A	G
15	rs11259952	0	83501722	T	C
15	rs11259953	0	83502065	A	C
15	rs11259954	0	83502066	C	G
15	rs142187765	0	83502601	C	T
15	rs117392938	0	83502649	C	T
15	rs34291804	0	83502767	A	G
15	rs12915294	0	83502777	C	T
15	rs12903359	0	83502787	A	G
15	rs35407574	0	83503075	A	G
15	rs56168171	0	83503143	G	A
15	rs28698473	0	83503163	G	T
15	rs9806482	0	83503457	T	C
15	rs55747156	0	83503460	A	C
15	rs17292592	0	83503802	C	T
15	rs17158255	0	83503820	G	A
15	rs72753981	0	83503855	G	C
15	rs77416013	0	83504374	T	C
15	rs35946485	0	83504578	C	T
15	rs4779069	0	83505262	T	C
15	rs76265658	0	83505852	G	T
15	rs56108482	0	83505946	C	T
15	rs80308033	0	83506931	G	A
15	rs2046071	0	83507051	G	A
15	rs17358518	0	83507377	T	C
15	rs34541883	0	83507768	G	A
15	rs4778691	0	83508278	A	T
15	rs17158253	0	83508399	A	T
15	rs117902148	0	83508662	A	G
15	rs11635618	0	83508931	T	G
15	rs1270076	0	83511271	A	G
15	rs1256456	0	83511356	A	G
15	rs150799032	0	83511804	C	T
15	rs1271044	0	83512253	G	A
15	rs78825412	0	83512621	C	A
15	rs34814970	0	83512858	T	C
15	rs145830974	0	83513227	A	C
15	rs74696469	0	83513784	G	A
15	rs138227748	0	83514013	C	T
15	rs7174089	0	83514473	C	T
15	rs7182990	0	83514599	A	G
15	rs7178859	0	83514673	C	T
15	rs112448588	0	83514773	C	G
15	rs71412274	0	83515244	C	A
15	rs11856316	0	83515292	A	C
15	rs899747	0	83516483	C	T
15	rs955620	0	83516855	C	T
15	rs1105714	0	83516968	C	T
15	rs34287296	0	83518518	G	A
15	rs1256430	0	83519472	G	A
15	rs74416301	0	83519927	G	A
15	rs79246325	0	83520153	A	G
15	rs3784377	0	83520228	A	G
15	rs3784376	0	83520381	G	A
15	rs899746	0	83520582	G	A
15	rs1256429	0	83521036	C	T
15	rs1256428	0	83521818	C	T
15	rs117460487	0	83521843	C	T
15	rs141990231	0	83522310	T	C
15	rs12442119	0	83522745	C	T
15	rs2055891	0	83523163	A	G
15	rs77753976	0	83523241	G	A
15	rs1256426	0	83523368	C	G
15	rs2306428	0	83523387	C	T
15	rs79233812	0	83523572	G	A
15	rs1256425	0	83523956	C	T
15	rs1256424	0	83524257	A	C
15	rs1256433	0	83525581	G	A
15	rs117008539	0	83525810	C	T
15	rs1256432	0	83526222	G	A
15	rs35522893	0	83526337	C	T
15	rs146530005	0	83526481	C	G
15	rs144810433	0	83526566	C	G
15	rs12594415	0	83527562	T	A
15	rs118108920	0	83527567	A	G
15	rs78847356	0	83528098	A	T
15	rs2667376	0	83528843	T	C
15	rs2667377	0	83529130	A	G
15	rs2667378	0	83529238	T	A
15	rs2928572	0	83530649	T	C
15	rs56686717	0	83530946	T	C
15	rs17359001	0	83531468	C	T
15	rs62011709	0	83531774	T	A
15	rs78459107	0	83532913	T	A
15	rs11856299	0	83534421	C	T
15	rs145959744	0	83534680	G	A
15	rs2667379	0	83534764	G	A
15	rs2458017	0	83534803	A	G
15	rs115583906	0	83534862	G	A
15	rs2667380	0	83535090	G	A
15	rs72753996	0	83535116	T	C
15	rs117765475	0	83535184	G	C
15	rs117872319	0	83535185	A	C
15	rs117338801	0	83535673	A	T
15	rs11259957	0	83536174	T	C
15	rs34347059	0	83536665	A	G
15	rs1256436	0	83537042	C	T
15	rs74514980	0	83538074	C	G
15	rs1256438	0	83538304	C	G
15	rs143803754	0	83538354	C	T
15	rs1256439	0	83538911	T	C
15	rs1256440	0	83539242	T	C
15	rs1256441	0	83539575	G	T
15	rs1256442	0	83539594	T	C
15	rs1256443	0	83539609	G	A
15	rs1256444	0	83540253	T	C
15	rs1256445	0	83540537	G	T
15	rs151254243	0	83541523	G	C
15	rs140429379	0	83541599	G	A
15	rs1256446	0	83541947	C	T
15	rs3784374	0	83542046	A	G
15	rs1256447	0	83542167	A	T
15	rs1256448	0	83542183	C	T
15	rs116907258	0	83542221	C	T
15	rs1256449	0	83542325	A	G
15	rs1256450	0	83543040	A	G
15	rs1256451	0	83543605	T	C
15	rs1256452	0	83543706	A	G
15	rs1256453	0	83543848	C	A
15	rs1256454	0	83543958	C	T
15	rs1256455	0	83544522	T	C
15	rs17158194	0	83544584	T	C
15	rs1021022	0	83544854	A	C
15	rs62011712	0	83545091	A	G
15	rs2621226	0	83545425	G	A
15	rs2667382	0	83545977	A	T
15	rs2667383	0	83546057	A	G
15	rs2667384	0	83547026	T	C
15	rs1588546	0	83547269	A	C
15	rs79401880	0	83548174	C	G
15	rs78849978	0	83548543	G	C
15	rs17359494	0	83549287	T	C
15	rs77652984	0	83549712	T	C
15	rs1256434	0	83550040	C	T
15	rs2667385	0	83551313	G	A
15	rs150044761	0	83551502	G	A
15	rs2621227	0	83558512	G	A
15	rs187414216	0	83558835	A	G
15	rs2621228	0	83559954	A	G
15	rs3784366	0	83560048	C	G
15	rs3784365	0	83560222	C	T
15	rs79233060	0	83560457	C	A
15	rs2251275	0	83560575	T	G
15	rs6603035	0	83560630	G	A
15	rs183668245	0	83560658	C	T
15	rs8038679	0	83561108	T	C
15	rs880289	0	83561142	T	C
15	rs7169401	0	83561295	G	A
15	rs41310978	0	83561606	A	G
15	rs9806543	0	83562665	G	A
15	rs116903074	0	83562756	C	T
15	rs7174726	0	83563759	T	C
15	rs2061948	0	83564157	G	A
15	rs117331323	0	83564379	C	T
15	rs62011731	0	83564588	G	A
15	rs7496832	0	83564793	A	C
15	rs75102930	0	83564947	T	C
15	rs62011732	0	83565221	C	T
15	rs79812372	0	83565288	T	C
15	rs17158168	0	83565711	C	A
15	rs8031927	0	83566061	A	G
15	rs8036957	0	83566105	T	C
15	rs11259959	0	83566796	C	T
15	rs7173264	0	83566921	G	C
15	rs7183030	0	83567027	T	A
15	rs7168760	0	83567028	C	A
15	rs116956327	0	83567579	C	T
15	rs2127648	0	83568769	C	T
15	rs10906985	0	83569076	G	A
15	rs7173683	0	83569199	T	A
15	rs7174216	0	83569422	T	C
15	rs17841163	0	83569612	T	C
15	rs17294229	0	83569735	G	C
15	rs17841162	0	83569832	C	G
15	rs55633961	0	83570067	A	G
15	rs17360083	0	83570081	C	A
15	rs8030940	0	83570114	G	A
15	rs1600568	0	83573429	T	C
15	rs147115482	0	83573565	A	C
15	rs12101624	0	83574168	A	C
15	rs112463269	0	83574214	G	A
15	rs12385964	0	83575025	T	A
15	rs12385947	0	83575040	C	T
15	rs111442444	0	83575188	T	A
15	rs72755921	0	83575494	C	T
15	rs62011734	0	83575729	A	C
15	rs13380133	0	83576028	C	G
15	rs111553671	0	83576087	C	T
15	rs142180593	0	83577009	G	A
15	rs750234	0	83577693	A	G
15	rs77970865	0	83578095	T	G
15	rs2019208	0	83578461	C	T
15	rs112590638	0	83580096	C	T
15	rs4843141	0	83580201	G	A
15	rs62011735	0	83581018	C	A
15	rs7171095	0	83581087	T	C
15	rs12913501	0	83581187	C	T
15	rs12441914	0	83582211	A	G
15	rs116991601	0	83582486	T	A
15	rs75672102	0	83583650	A	G
15	rs4843144	0	83584065	G	A
15	rs4843145	0	83584165	C	A
15	rs4843146	0	83584170	T	C
15	rs144638332	0	83584479	C	T
15	rs872598	0	83584579	A	C
15	rs872599	0	83584643	G	T
15	rs139195738	0	83585244	T	C
15	rs869498	0	83585402	C	T
15	rs117817423	0	83585406	G	A
15	rs149519882	0	83585677	C	T
15	rs7176643	0	83585708	A	C
15	rs7182096	0	83585710	T	C
15	rs4842917	0	83585847	C	T
15	rs147261411	0	83586338	G	A
15	rs117517494	0	83586466	T	C
15	rs17294476	0	83586926	G	A
15	rs181940500	0	83587038	G	A
15	rs75676207	0	83587472	T	C
15	rs117861312	0	83587720	C	T
15	rs11259960	0	83588703	G	A
15	rs12148275	0	83588895	A	G
15	rs28463621	0	83589972	G	A
15	rs17158157	0	83590217	T	C
15	rs12050725	0	83590345	T	A
15	rs75219016	0	83591525	C	T
15	rs115046402	0	83591756	G	C
15	rs144514041	0	83592163	T	A
15	rs74632889	0	83592450	G	A
15	rs76434789	0	83592696	G	A
15	rs72755928	0	83593620	G	C
15	rs17158155	0	83596227	G	A
15	rs79275587	0	83597581	C	T
15	rs79238447	0	83598136	G	A
15	rs58070122	0	83598585	T	C
15	rs146054511	0	83600466	T	C
15	rs140011088	0	83600545	G	A
15	rs144964736	0	83601326	C	T
15	rs79268797	0	83601380	T	C
15	rs72755929	0	83601886	A	T
15	rs12442894	0	83602849	G	A
15	rs117873966	0	83603106	G	T
15	rs75536287	0	83603212	G	A
15	rs72755930	0	83603452	C	T
15	rs12443081	0	83603563	G	A
15	rs138818221	0	83604065	C	A
15	rs77498070	0	83604444	C	T
15	rs141960871	0	83604793	C	T
15	rs2061947	0	83606232	T	C
15	rs62011737	0	83607149	T	C
15	rs8034220	0	83608230	C	T
15	rs111624646	0	83608756	G	A
15	rs142526130	0	83609339	C	T
15	rs115149403	0	83609470	A	G
15	rs115498235	0	83609505	T	C
15	rs111895074	0	83609524	G	A
15	rs77179055	0	83610322	A	T
15	rs7170046	0	83611095	C	T
15	rs76145380	0	83611199	C	T
15	rs12441675	0	83611362	C	T
15	rs55754542	0	83611537	C	T
15	rs117071370	0	83611976	A	G
15	rs113581482	0	83612962	T	C
15	rs2219889	0	83613169	A	T
15	rs77880602	0	83613180	C	A
15	rs79988298	0	83613360	A	G
15	rs537391769	0	83613505	A	T
15	rs76849503	0	83613792	C	G
15	rs11259961	0	83614458	G	C
15	rs146285488	0	83614595	G	A
15	rs139396150	0	83614623	A	G
15	rs150987582	0	83614684	T	C
15	rs1010820	0	83614954	T	A
15	rs1002881	0	83615274	G	A
15	rs117766505	0	83615762	T	C
15	rs72755935	0	83616286	C	T
15	rs72755936	0	83619335	T	A
15	rs8031595	0	83619966	C	A
15	rs146188674	0	83620317	C	G
15	rs67634629	0	83620774	T	C
15	rs185677744	0	83621700	C	A
15	rs12102013	0	83622646	A	T
15	rs62011742	0	83623066	G	A
15	rs144694016	0	83623154	A	G
15	rs11857990	0	83623423	A	G
15	rs78938268	0	83625589	T	C
15	rs117837466	0	83625692	C	T
15	rs117952621	0	83625739	G	A
15	rs4842928	0	83626556	T	A
15	rs75591339	0	83627623	T	C
15	rs72755940	0	83627652	G	C
15	rs75299086	0	83628016	C	G
15	rs72755942	0	83628788	A	G
15	rs145395179	0	83629331	C	T
15	rs80118152	0	83630079	G	A
15	rs112990284	0	83630157	T	C
15	rs67022650	0	83630823	A	T
15	rs116062324	0	83630855	A	G
15	rs117649951	0	83631162	C	T
15	rs10220724	0	83631223	C	G
15	rs10220725	0	83631285	C	T
15	rs143628471	0	83631302	G	A
15	rs142458666	0	83632066	A	T
15	rs140685657	0	83632131	C	T
15	rs4842843	0	83632164	T	C
15	rs8028925	0	83634125	A	G
15	rs115691967	0	83634584	G	T
15	rs10220868	0	83634736	T	C
15	rs118135023	0	83635843	A	T
15	rs2061946	0	83635966	C	G
15	rs118044722	0	83636626	C	T
15	rs1871658	0	83637249	G	C
15	rs72755947	0	83638985	G	A
15	rs75220447	0	83639227	T	A
15	rs79135686	0	83639252	G	T
15	rs4842935	0	83640267	A	G
15	rs145530967	0	83640285	G	T
15	rs11259963	0	83641353	G	C
15	rs2046070	0	83641784	A	T
15	rs145669092	0	83642779	T	G
15	rs28819476	0	83644328	G	C
15	rs147165172	0	83644475	T	C
15	rs6603038	0	83646331	T	C
15	rs79105164	0	83646958	C	T
15	rs12902742	0	83647483	T	A
15	rs2123161	0	83647518	A	G
15	rs8023761	0	83647740	G	A
15	rs75065032	0	83648990	C	T
15	rs2167602	0	83649292	A	G
15	rs78292983	0	83650570	A	C
15	rs190725277	0	83650580	T	C
15	rs182781668	0	83650581	G	A
15	rs62011744	0	83650753	T	C
15	rs77394885	0	83650787	A	C
15	rs8037659	0	83651286	C	A
15	rs8025253	0	83651288	A	G
15	rs145089887	0	83651353	T	C
15	rs77856557	0	83651362	C	T
15	rs76230174	0	83653188	A	G
15	rs112694444	0	83655082	C	G
15	rs74030863	0	83655104	T	A
15	rs28451607	0	83655726	C	G
15	rs72755950	0	83655988	A	G
15	rs115868366	0	83657468	T	C
15	rs61738562	0	83657800	G	T
15	rs142607590	0	83659990	A	T
15	rs28510273	0	83660298	T	A
15	rs57779835	0	83660801	C	G
15	rs117256957	0	83660888	A	T
15	rs58396076	0	83661795	G	T
15	rs111369223	0	83662085	T	C
15	rs7169539	0	83662530	C	G
15	rs7166355	0	83662709	T	C
15	rs8043020	0	83663005	A	G
15	rs2123157	0	83663941	T	C
15	rs1037403	0	83664191	C	G
15	rs2381028	0	83664519	C	T
15	rs6603039	0	83664641	C	G
15	rs186953222	0	83665688	T	C
15	rs111508217	0	83667984	C	G
15	rs191347348	0	83668068	G	A
15	rs4842859	0	83668463	T	C
15	rs4842976	0	83668830	T	C
15	rs74030873	0	83669010	A	T
15	rs117325340	0	83669151	G	A
15	rs74028204	0	83669439	T	C
15	rs6603041	0	83670073	A	C
15	rs17295457	0	83670356	C	T
15	rs59108707	0	83671826	C	A
15	rs112828544	0	83671914	T	G
15	rs143864972	0	83672857	T	A
15	rs150081881	0	83674185	C	T
15	rs78910691	0	83674432	G	A
15	rs113920776	0	83674706	A	G
15	rs138117909	0	83675428	G	A
15	rs183470093	0	83676425	T	G
15	rs34426565	0	83677006	C	T
15	rs113256459	0	83677088	T	C
15	rs72755956	0	83677515	G	T
15	rs6603042	0	83678394	G	T
15	rs62010162	0	83678413	T	G
15	rs75112081	0	83679602	T	C
15	rs17158132	0	83679706	G	A
15	rs117369065	0	83680114	G	A
15	rs4842860	0	83680287	A	G
15	rs79927613	0	83680319	G	A
15	rs17361375	0	83680329	G	A
15	rs12906626	0	83680426	C	G
15	rs147639630	0	83680439	C	T
15	rs72755958	0	83681862	C	T
15	rs75132271	0	83682869	T	G
15	rs74547000	0	83683209	T	C
15	rs72755959	0	83683705	G	A
15	rs6603044	0	83683811	C	T
15	rs147377994	0	83683846	T	G
15	rs6603045	0	83683890	T	A
15	rs111531829	0	83684841	C	T
15	rs114465574	0	83685181	T	A
15	rs7757	0	83685440	A	G
15	rs55933526	0	83685469	T	C
15	rs3087804	0	83685773	A	G
15	rs80271201	0	83685888	G	A
15	rs140540874	0	83686105	G	A
15	rs17158127	0	83686759	T	C
15	rs8031896	0	83688187	T	C
15	rs74460561	0	83688265	G	A
15	rs62010164	0	83688633	A	G
15	rs10400812	0	83689688	C	T
15	rs36038412	0	83689704	A	T
15	rs12913130	0	83690437	A	T
15	rs139437001	0	83690537	A	C
15	rs34869943	0	83691283	C	A
15	rs192658981	0	83691434	G	T
15	rs185501615	0	83691453	C	T
15	rs28569354	0	83691773	G	A
15	rs11858468	0	83693276	T	C
15	rs7181169	0	83693513	T	C
15	rs62010166	0	83694078	C	G
15	rs11858074	0	83694742	C	T
15	rs28662361	0	83694947	A	C
15	rs11858162	0	83695106	C	T
15	rs72755962	0	83696363	A	G
15	rs77836682	0	83696373	G	T
15	rs67822554	0	83697020	G	A
15	rs66606849	0	83697176	G	A
15	rs8038619	0	83698826	A	G
15	rs117093359	0	83699539	G	C
15	rs12911706	0	83700322	C	A
15	rs12904695	0	83700365	T	C
15	rs12911891	0	83700469	C	T
15	rs117998309	0	83700620	A	G
15	rs12900411	0	83700667	A	G
15	rs28755408	0	83701158	T	C
15	rs117399838	0	83701657	G	A
15	rs8035852	0	83701973	A	T
15	rs77998253	0	83702047	C	G
15	rs8040998	0	83702064	T	C
15	rs12102041	0	83702464	G	C
15	rs28509292	0	83703484	A	G
15	rs60819629	0	83703678	C	G
15	rs142563912	0	83703902	C	T
15	rs4842991	0	83704283	G	A
15	rs2123159	0	83704651	A	T
15	rs66619192	0	83705683	A	G
15	rs28510490	0	83705796	A	T
15	rs111701791	0	83706588	G	A
15	rs11636145	0	83706699	G	A
15	rs12592391	0	83707015	A	C
15	rs12441575	0	83707185	G	A
15	rs12437901	0	83707283	C	G
15	rs12906027	0	83707703	C	T
15	rs35207081	0	83708065	C	G
15	rs13329195	0	83708085	C	T
15	rs72755969	0	83708124	A	G
15	rs72755971	0	83708202	G	A
15	rs62010170	0	83709325	G	A
15	rs8038246	0	83709406	C	G
15	rs28540116	0	83711450	A	G
15	rs9646239	0	83711468	A	C
15	rs146598972	0	83712097	G	A
15	rs75878802	0	83712458	G	A
15	rs71412290	0	83712460	A	G
15	rs12903066	0	83712603	T	C
15	rs12910117	0	83712655	C	G
15	rs4842993	0	83713442	A	C
15	rs28485801	0	83714274	A	C
15	rs716886	0	83715853	G	A
15	rs144874180	0	83716480	A	G
15	rs7172665	0	83717146	C	A
15	rs7177599	0	83717246	G	T
15	rs117865852	0	83718097	C	T
15	rs12907032	0	83718609	T	G
15	rs12437558	0	83719057	C	G
15	rs28429062	0	83719242	T	C
15	rs62010172	0	83720413	T	A
15	rs8023669	0	83720657	T	C
15	rs148432792	0	83720843	G	A
15	rs62010173	0	83720896	A	G
15	rs144558528	0	83721351	A	T
15	rs188372105	0	83721484	A	C
15	rs17507300	0	83722059	A	G
15	rs76439108	0	83722714	G	A
15	rs75762202	0	83722920	G	A
15	rs12441006	0	83723047	C	A
15	rs12438575	0	83723061	G	C
15	rs67482297	0	83723559	G	A
15	rs117215955	0	83723677	G	A
15	rs117563222	0	83723678	C	A
15	rs10152914	0	83724143	A	G
15	rs2167603	0	83724410	C	G
15	rs8038107	0	83724987	C	G
15	rs77719086	0	83726175	T	C
15	rs1568657	0	83726179	A	G
15	rs75260352	0	83726263	C	G
15	rs12440265	0	83726267	A	T
15	rs59572346	0	83727362	T	A
15	rs28408839	0	83727800	T	C
15	rs4079029	0	83727830	C	T
15	rs181404270	0	83727889	T	A
15	rs137902425	0	83728283	C	A
15	rs28580677	0	83728419	G	C
15	rs28711332	0	83728710	T	C
15	rs77277740	0	83728799	T	C
15	rs28454771	0	83728870	C	T
15	rs35627116	0	83729268	G	A
15	rs140182832	0	83729820	G	A
15	rs28570610	0	83731787	T	C
15	rs9672992	0	83731860	T	C
15	rs7177462	0	83732905	G	A
15	rs6603046	0	83733001	C	T
15	rs76326109	0	83733002	G	A
15	rs75585102	0	83733536	G	A
15	rs76934136	0	83733732	T	C
15	rs8031723	0	83733832	T	C
15	rs62010175	0	83734393	T	C
15	rs8040457	0	83735926	C	G
15	rs77575002	0	83737015	C	T
15	rs7170547	0	83737571	G	C
15	rs60836422	0	83738415	C	A
15	rs116990091	0	83738551	G	A
15	rs59747602	0	83739485	C	T
15	rs12917594	0	83740117	C	G
15	rs7166645	0	83740277	G	A
15	rs28479338	0	83740345	T	C
15	rs750214	0	83740936	C	A
15	rs150639769	0	83741715	A	G
15	rs2381030	0	83741876	A	G
15	rs117411488	0	83742791	G	A
15	rs74685162	0	83742792	C	T
15	rs12439782	0	83744293	T	C
15	rs12437858	0	83744405	C	T
15	rs62010176	0	83744559	A	T
15	rs66757932	0	83744740	T	G
15	rs79338792	0	83745247	C	T
15	rs11259964	0	83745534	T	C
15	rs75677362	0	83746879	G	A
15	rs144302148	0	83747910	G	A
15	rs140830696	0	83747918	A	T
15	rs9919979	0	83748799	C	A
15	rs12902721	0	83748988	G	C
15	rs28707195	0	83749134	G	A
15	rs62010177	0	83749158	C	T
15	rs13329269	0	83749352	T	C
15	rs7163516	0	83749532	C	T
15	rs8035001	0	83750752	C	T
15	rs74794267	0	83750766	G	A
15	rs11855722	0	83751420	A	C
15	rs75269442	0	83751868	G	A
15	rs2084839	0	83752159	T	G
15	rs55751241	0	83752643	T	C
15	rs75258730	0	83753682	T	G
15	rs28538218	0	83753712	A	G
15	rs62010179	0	83754356	G	C
15	rs138158328	0	83754970	G	A
15	rs13379920	0	83756393	A	G
15	rs8031977	0	83756821	T	G
15	rs149441791	0	83756992	C	T
15	rs116958215	0	83757516	G	A
15	rs113109911	0	83758196	G	A
15	rs1986102	0	83758884	C	T
15	rs185707473	0	83760114	C	T
15	rs8040141	0	83761724	T	C
15	rs62010181	0	83762285	A	G
15	rs2381031	0	83764330	T	G
15	rs67466213	0	83764802	T	C
15	rs56187021	0	83765518	C	G
15	rs1452116	0	83765994	G	A
15	rs66715755	0	83767450	G	A
15	rs144564742	0	83767594	A	C
15	rs145088754	0	83767799	T	C
15	rs28711295	0	83768944	A	T
15	rs67988460	0	83768995	T	C
15	rs73453289	0	83769807	T	C
15	rs1452115	0	83769823	T	C
15	rs1452114	0	83769879	C	T
15	rs76862179	0	83770182	C	A
15	rs150709712	0	83772011	C	G
15	rs28436027	0	83774399	A	G
15	rs56391827	0	83774555	C	T
15	rs77691132	0	83774623	C	T
15	rs10152258	0	83775815	C	G
15	rs28444867	0	83776256	C	A
15	rs62010205	0	83777375	T	C
15	rs58281154	0	83779683	T	C
15	rs34471356	0	83781014	A	T
15	rs1075619	0	83781474	T	C
15	rs80329914	0	83781598	C	T
15	rs79470022	0	83781599	T	G
15	rs1989	0	83781631	C	T
15	rs71412295	0	83781859	C	A
15	rs6603047	0	83782248	A	G
15	rs62010208	0	83783337	C	T
15	rs113474861	0	83784014	C	T
15	rs150845598	0	83784058	C	T
15	rs8037783	0	83784959	C	T
15	rs55683536	0	83785403	G	C
15	rs72755992	0	83785723	C	T
15	rs4843071	0	83789908	T	C
15	rs140917511	0	83789984	A	T
15	rs117955529	0	83791671	A	T
15	rs77662756	0	83792771	C	T
15	rs17507693	0	83793622	A	T
15	rs78946589	0	83793958	C	T
15	rs116869658	0	83794048	G	A
15	rs117245385	0	83794621	T	C
15	rs12439903	0	83795807	A	G
15	rs17507763	0	83797341	T	C
15	rs17158080	0	83798496	C	T
15	rs143798143	0	83799430	G	A
15	rs2034618	0	83799632	C	T
15	rs28754750	0	83800910	C	T
15	rs17567151	0	83801716	C	G
15	rs62010212	0	83802702	C	A
15	rs41326445	0	83803546	G	A
15	rs34255692	0	83804387	C	T
15	rs36070450	0	83804477	G	A
15	rs2034617	0	83804830	G	A
15	rs12440386	0	83804861	C	T
15	rs147604746	0	83806150	T	C
15	rs8043224	0	83808103	T	C
15	rs11858377	0	83808810	G	A
15	rs183182158	0	83809087	T	C
15	rs72755995	0	83809764	C	T
15	rs147628133	0	83811919	C	T
15	rs62010214	0	83812085	G	C
15	rs145257386	0	83812450	T	C
15	rs138992554	0	83813330	G	T
15	rs12441585	0	83816804	C	T
15	rs77663823	0	83816883	C	T
15	rs112662756	0	83817245	G	C
15	rs7179867	0	83817323	A	G
15	rs11852496	0	83817559	T	C
15	rs12438398	0	83818150	T	A
15	rs10520576	0	83818272	G	A
15	rs8035810	0	83819291	T	A
15	rs72755997	0	83819409	A	G
15	rs8027577	0	83819664	G	A
15	rs144581997	0	83820710	C	T
15	rs72756000	0	83821704	T	C
15	rs11854888	0	83821883	C	T
15	rs113467834	0	83821912	C	T
15	rs11259965	0	83822244	T	A
15	rs60959573	0	83822261	T	C
15	rs12593638	0	83822753	C	T
15	rs112050949	0	83822842	A	T
15	rs113265844	0	83822856	C	T
15	rs116146703	0	83823779	C	T
15	rs8038486	0	83823910	A	C
15	rs17567869	0	83824251	C	G
15	rs17508610	0	83824701	A	G
15	rs17567999	0	83825117	C	T
15	rs72758306	0	83825209	T	C
15	rs77361090	0	83826395	C	A
15	rs116957980	0	83827296	T	C
15	rs72758307	0	83827747	T	C
15	rs7167364	0	83828494	G	A
15	rs75263483	0	83831208	G	A
15	rs62010215	0	83831426	C	T
15	rs12440562	0	83832698	T	G
15	rs3816450	0	83832934	A	G
15	rs965264	0	83833581	T	C
15	rs965263	0	83833931	G	T
15	rs75633053	0	83834053	T	C
15	rs28567531	0	83834324	C	G
15	rs11855639	0	83835385	C	G
15	rs55691648	0	83836050	G	A
15	rs7165978	0	83836372	A	G
15	rs77241114	0	83836422	A	T
15	rs80311077	0	83837614	T	C
15	rs7164083	0	83837705	C	T
15	rs11259967	0	83838099	G	A
15	rs111799123	0	83838361	C	T
15	rs12593532	0	83838530	T	C
15	rs56045305	0	83838753	A	G
15	rs1112404	0	83842480	A	C
15	rs72758308	0	83842739	G	C
15	rs72758310	0	83842901	T	C
15	rs7165114	0	83843114	A	C
15	rs7173876	0	83845282	G	A
15	rs34256265	0	83845494	G	A
15	rs12591855	0	83846150	G	A
15	rs62010219	0	83846990	C	T
15	rs138408470	0	83847628	C	T
15	rs17568298	0	83848326	G	A
15	rs72758313	0	83848605	G	A
15	rs17158063	0	83848883	G	C
15	rs62010220	0	83848978	G	A
15	rs12443424	0	83849306	C	G
15	rs17158059	0	83849961	C	T
15	rs17568459	0	83850071	G	A
15	rs113530051	0	83850384	C	T
15	rs11856164	0	83851743	A	G
15	rs11852408	0	83852576	G	A
15	rs17841157	0	83852620	C	T
15	rs12595330	0	83854397	A	G
15	rs60344060	0	83854762	T	G
15	rs141670957	0	83854893	G	A
15	rs17509233	0	83855156	A	G
15	rs62010247	0	83855231	A	G
15	rs36093153	0	83855242	T	C
15	rs11852446	0	83855329	A	G
15	rs189488081	0	83856146	A	G
15	rs11856000	0	83856571	T	G
15	rs72758319	0	83857434	C	T
15	rs28373753	0	83857722	A	C
15	rs4563011	0	83857945	T	C
15	rs62010248	0	83858534	G	A
15	rs62010249	0	83859836	G	T
15	rs150973418	0	83860924	C	T
15	rs12443109	0	83861302	C	T
15	rs12441409	0	83861757	G	C
15	rs57729044	0	83862371	T	C
15	rs148137550	0	83862656	C	T
15	rs57219675	0	83862711	C	T
15	rs77579595	0	83862847	G	A
15	rs11259968	0	83863924	C	T
15	rs11259969	0	83864087	T	G
15	rs11856806	0	83864279	T	G
15	rs11857641	0	83864853	T	C
15	rs62010252	0	83865172	C	T
15	rs76373906	0	83865673	T	C
15	rs142730066	0	83866719	G	C
15	rs77618143	0	83868088	A	G
```
