## Supplementary material for "Characterization of shared and ancestry-specific signals driving complex traits using multi-ancestry fine-mapping": s2.afreq

```
#CHROM	ID	REF	ALT	ALT_FREQS	OBS_CT
15	rs140246711	G	A	0.15873	1008
15	rs148258055	G	A	0.15873	1008
15	rs445337	T	C	0.241071	1008
15	rs367697008	T	C	0.0109127	1008
15	rs1267659	C	T	0.46627	1008
15	rs1267658	C	T	0.467262	1008
15	rs1267657	T	C	0.46627	1008
15	rs140456585	C	T	0.0178571	1008
15	rs803688	A	G	0.467262	1008
15	rs803687	G	T	0.467262	1008
15	rs2277566	C	T	0.0396825	1008
15	rs803686	G	A	0.234127	1008
15	rs1267656	C	T	0.774802	1008
15	rs77547652	T	C	0.0208333	1008
15	rs1145173	A	G	0.470238	1008
15	rs1145172	T	C	0.470238	1008
15	rs1145170	C	T	0.196429	1008
15	rs28493687	T	C	0.318452	1008
15	rs76496098	T	C	0.31746	1008
15	rs10163167	A	G	0.316468	1008
15	rs2871011	C	T	0.316468	1008
15	rs6603030	A	G	0.784722	1008
15	rs75311361	T	C	0.31746	1008
15	rs80348765	T	C	0.0208333	1008
15	rs17841176	T	C	0.236111	1008
15	rs59746564	T	C	0.310516	1008
15	rs79836804	T	C	0.00892857	1008
15	rs12592022	T	A	0.304563	1008
15	rs783542	G	C	0.781746	1008
15	rs8023333	C	A	0.308532	1008
15	rs17158407	C	T	0.00297619	1008
15	rs183057850	G	A	0.015873	1008
15	rs187459660	A	T	0.015873	1008
15	rs698500	T	C	0.46627	1008
15	rs783543	A	C	0.470238	1008
15	rs783544	A	C	0.781746	1008
15	rs3809507	A	G	0.0585317	1008
15	rs783545	C	T	0.465278	1008
15	rs1259180	T	C	0.467262	1008
15	rs60160189	T	C	0.236111	1008
15	rs4779032	T	C	0.46627	1008
15	rs190058965	T	A	0.0128968	1008
15	rs2678445	T	A	0.458333	1008
15	rs8039549	G	A	0.311508	1008
15	rs8028363	T	C	0.236111	1008
15	rs35934048	C	T	0.463294	1008
15	rs12903954	A	G	0.0347222	1008
15	rs10468217	T	C	0.46627	1008
15	rs783531	C	T	0.46627	1008
15	rs783532	C	T	0.464286	1008
15	rs783533	C	T	0.464286	1008
15	rs783534	C	T	0.464286	1008
15	rs8032281	G	A	0.235119	1008
15	rs141844084	A	C	0.0218254	1008
15	rs783536	T	C	0.46627	1008
15	rs783537	A	G	0.46627	1008
15	rs783538	C	G	0.231151	1008
15	rs189411927	C	T	0.0178571	1008
15	rs783539	A	C	0.46627	1008
15	rs17841174	A	C	0.0912698	1008
15	rs783540	A	G	0.46627	1008
15	rs783541	T	C	0.197421	1008
15	rs10520565	C	T	0.311508	1008
15	rs803747	A	G	0.46627	1008
15	rs71412256	A	C	0.444444	1008
15	rs34940771	G	A	0.195437	1008
15	rs28808991	G	C	0.46627	1008
15	rs188994697	T	G	0.0228175	1008
15	rs12148332	C	T	0.46627	1008
15	rs2567635	T	G	0.46627	1008
15	rs2678448	G	A	0.46627	1008
15	rs2567636	C	T	0.46627	1008
15	rs3970696	T	A	0.46627	1008
15	rs36109438	T	G	0.465278	1008
15	rs28415133	G	C	0.465278	1008
15	rs783530	G	C	0.46627	1008
15	rs783529	A	G	0.46627	1008
15	rs12907604	T	C	0.0347222	1008
15	rs783528	G	A	0.230159	1008
15	rs142570670	G	A	0.0922619	1008
15	rs139503783	G	A	0.014881	1008
15	rs1259176	G	A	0.231151	1008
15	rs1259177	C	T	0.231151	1008
15	rs111922042	C	T	0.00892857	1008
15	rs138812087	G	A	0.0198413	1008
15	rs76644951	T	C	0.0198413	1008
15	rs1313492	A	G	0.467262	1008
15	rs1313493	G	A	0.467262	1008
15	rs1313494	C	T	0.231151	1008
15	rs74980302	A	G	0.0178571	1008
15	rs71412264	C	G	0.0357143	1008
15	rs142218791	A	T	0.0277778	1008
15	rs1259182	C	T	0.465278	1008
15	rs1259183	C	T	0.46627	1008
15	rs783520	G	A	0.46627	1008
15	rs783521	A	G	0.46627	1008
15	rs783522	A	G	0.46627	1008
15	rs139439051	A	G	0.0168651	1008
15	rs73439163	C	T	0.234127	1008
15	rs55924160	C	T	0.46627	1008
15	rs1269134	T	C	0.46627	1008
15	rs783523	C	T	0.46627	1008
15	rs783524	A	C	0.233135	1008
15	rs783525	T	A	0.46627	1008
15	rs12904929	A	C	0.0357143	1008
15	rs2567632	A	G	0.231151	1008
15	rs12901630	G	A	0.0347222	1008
15	rs783526	C	A	0.46627	1008
15	rs783527	C	T	0.46627	1008
15	rs34186444	A	G	0.46627	1008
15	rs57181760	G	A	0.46627	1008
15	rs112478508	C	T	0.195437	1008
15	rs76307081	C	T	0.0257937	1008
15	rs185022130	C	A	0.00793651	1008
15	rs12911812	G	A	0.0357143	1008
15	rs17158390	A	G	0.46627	1008
15	rs78565363	A	G	0.0456349	1008
15	rs7167880	G	A	0.46627	1008
15	rs2870966	G	A	0.46627	1008
15	rs11855735	A	T	0.467262	1008
15	rs10400906	C	T	0.467262	1008
15	rs7182403	C	T	0.467262	1008
15	rs7165125	C	G	0.467262	1008
15	rs28374463	A	C	0.467262	1008
15	rs8033106	C	T	0.780754	1008
15	rs62009945	T	A	0.195437	1008
15	rs138043168	G	A	0.0168651	1008
15	rs7181761	A	G	0.469246	1008
15	rs2870965	A	G	0.475198	1008
15	rs79121330	T	C	0.0416667	1008
15	rs112219333	C	T	0.196429	1008
15	rs56180966	C	G	0.236111	1008
15	rs151017787	A	G	0.0188492	1008
15	rs80185446	G	C	0.0178571	1008
15	rs17356528	A	G	0.232143	1008
15	rs12916980	C	G	0.46627	1008
15	rs117944764	G	C	0.0218254	1008
15	rs1594511	T	A	0.46627	1008
15	rs11635044	T	C	0.164683	1008
15	rs60451143	C	T	0.234127	1008
15	rs7171180	T	C	0.46627	1008
15	rs1367841	A	G	0.53373	1008
15	rs4778686	A	G	0.53373	1008
15	rs71412266	C	T	0.161706	1008
15	rs11635624	C	A	0.550595	1008
15	rs57217657	C	T	0.218254	1008
15	rs4779039	C	G	0.551587	1008
15	rs11631963	T	C	0.551587	1008
15	rs7495972	G	C	0.236111	1008
15	rs7165129	G	T	0.803571	1008
15	rs139195843	C	T	0.0109127	1008
15	rs11637433	A	G	0.53373	1008
15	rs75516283	T	C	0.0168651	1008
15	rs76069466	T	C	0.0456349	1008
15	rs1864700	C	G	0.235119	1008
15	rs1864699	A	G	0.53373	1008
15	rs2099259	C	T	0.53373	1008
15	rs12917094	T	C	0.0347222	1008
15	rs66793760	G	A	0.235119	1008
15	rs7496727	C	A	0.0267857	1008
15	rs11633829	C	T	0.529762	1008
15	rs11635442	C	G	0.215278	1008
15	rs117933613	G	A	0.0337302	1008
15	rs2278355	C	T	0.517857	1008
15	rs2303988	C	A	0.0744048	1008
15	rs75449949	C	A	0.030754	1008
15	rs7494860	T	C	0.53373	1008
15	rs182066759	A	G	0.0218254	1008
15	rs74748885	G	A	0.0347222	1008
15	rs6603033	A	C	0.534722	1008
15	rs72630438	C	T	0.107143	1008
15	rs4779041	G	A	0.53373	1008
15	rs144227237	A	G	0.0228175	1008
15	rs141550272	T	C	0.0267857	1008
15	rs35734713	G	C	0.215278	1008
15	rs4779042	A	G	0.319444	1008
15	rs67205493	G	A	0.233135	1008
15	rs4779044	A	C	0.53373	1008
15	rs11635476	A	G	0.219246	1008
15	rs6422424	A	G	0.768849	1008
15	rs117959961	C	T	0.314484	1008
15	rs150193395	G	A	0.0109127	1008
15	rs7183881	A	G	0.53373	1008
15	rs7166248	A	G	0.53373	1008
15	rs28667458	A	G	0.53373	1008
15	rs12908713	A	T	0.804563	1008
15	rs4779046	A	G	0.808532	1008
15	rs1431717	T	C	0.220238	1008
15	rs7496954	T	G	0.53373	1008
15	rs145630503	T	C	0.0119048	1008
15	rs17158372	A	G	0.0952381	1008
15	rs147138587	T	C	0.0188492	1008
15	rs1075845	C	T	0.235119	1008
15	rs8040293	A	G	0.53373	1008
15	rs11638815	A	C	0.218254	1008
15	rs7178350	A	C	0.53373	1008
15	rs8043401	A	G	0.53373	1008
15	rs8040152	C	T	0.315476	1008
15	rs76115164	T	C	0.00992063	1008
15	rs148128981	G	C	0.031746	1008
15	rs17158369	C	T	0.12004	1008
15	rs17841171	A	G	0.313492	1008
15	rs146732495	T	C	0.015873	1008
15	rs17158366	C	A	0.236111	1008
15	rs4779048	A	G	0.219246	1008
15	rs4779049	A	C	0.219246	1008
15	rs7184045	G	C	0.3125	1008
15	rs28595450	T	C	0.3125	1008
15	rs138748233	G	A	0.3125	1008
15	rs12438312	G	A	0.531746	1008
15	rs12438334	G	A	0.3125	1008
15	rs57578325	C	T	0.237103	1008
15	rs12442686	A	G	0.53373	1008
15	rs55870914	G	T	0.236111	1008
15	rs62011675	C	T	0.219246	1008
15	rs11639010	C	T	0.219246	1008
15	rs10906984	A	C	0.531746	1008
15	rs79115617	T	C	0.0208333	1008
15	rs17841169	C	T	0.236111	1008
15	rs145460091	C	T	0.0208333	1008
15	rs9652567	T	G	0.531746	1008
15	rs4779050	T	G	0.531746	1008
15	rs4779051	A	C	0.743056	1008
15	rs4779052	A	G	0.771825	1008
15	rs4779053	T	C	0.534722	1008
15	rs147248036	T	C	0.316468	1008
15	rs12911134	C	G	0.534722	1008
15	rs151201535	C	G	0.0347222	1008
15	rs78104714	C	G	0.313492	1008
15	rs12148608	G	A	0.313492	1008
15	rs143699899	G	C	0.015873	1008
15	rs28828695	G	A	0.224206	1008
15	rs56297905	G	A	0.223214	1008
15	rs59669012	C	T	0.279762	1008
15	rs146784608	A	C	0.0972222	1008
15	rs12437785	T	A	0.223214	1008
15	rs7182320	G	A	0.222222	1008
15	rs4779056	A	G	0.222222	1008
15	rs57154772	T	C	0.27877	1008
15	rs28719490	A	G	0.871032	1008
15	rs146795433	T	C	0.102183	1008
15	rs8030185	G	A	0.59127	1008
15	rs57868794	G	A	0.267857	1008
15	rs11635114	G	A	0.0277778	1008
15	rs11631182	A	G	0.209325	1008
15	rs11635460	G	A	0.210317	1008
15	rs11633991	T	C	0.219246	1008
15	rs76648699	C	G	0.0952381	1008
15	rs1877242	T	C	0.223214	1008
15	rs7163840	C	T	0.859127	1008
15	rs7178459	T	C	0.87004	1008
15	rs34125390	G	A	0.210317	1008
15	rs34191802	C	T	0.210317	1008
15	rs76037357	A	G	0.382937	1008
15	rs8036227	G	A	0.277778	1008
15	rs1553885	C	T	0.863095	1008
15	rs79131023	C	T	0.0168651	1008
15	rs79849356	T	C	0.37004	1008
15	rs2379997	A	G	0.219246	1008
15	rs79800642	T	G	0.030754	1008
15	rs62011680	C	T	0.0277778	1008
15	rs1971554	T	C	0.874008	1008
15	rs138742136	G	A	0.109127	1008
15	rs143806340	G	A	0.0168651	1008
15	rs78160767	C	T	0.249008	1008
15	rs28847707	G	A	0.368056	1008
15	rs150169368	T	G	0.244048	1008
15	rs77825876	G	T	0.234127	1008
15	rs149606924	G	A	0.0188492	1008
15	rs148491356	G	A	0.232143	1008
15	rs28540813	G	A	0.368056	1008
15	rs2137053	C	A	0.262897	1008
15	rs9806642	G	C	0.24504	1008
15	rs78281769	T	C	0.244048	1008
15	rs12595423	G	A	0.0694444	1008
15	rs28664062	T	C	0.368056	1008
15	rs4638544	G	A	0.368056	1008
15	rs75258423	G	A	0.262897	1008
15	rs73443061	G	T	0.268849	1008
15	rs7174656	A	G	0.368056	1008
15	rs2890313	C	A	0.880952	1008
15	rs11631209	T	A	0.244048	1008
15	rs145102025	G	A	0.0297619	1008
15	rs1124911	T	C	0.387897	1008
15	rs3803383	C	T	0.360119	1008
15	rs11631033	A	G	0.244048	1008
15	rs79614034	C	A	0.0634921	1008
15	rs150443848	G	C	0.00496032	1008
15	rs77081252	T	A	0.0505952	1008
15	rs59593645	C	T	0.0704365	1008
15	rs28534460	T	C	0.272817	1008
15	rs150004358	C	T	0.0337302	1008
15	rs11635357	A	G	0.251984	1008
15	rs3743102	T	C	0.360119	1008
15	rs8023873	C	T	0.357143	1008
15	rs1108135	G	A	0.262897	1008
15	rs2379993	T	C	0.880952	1008
15	rs12917248	T	G	0.251984	1008
15	rs8039001	A	G	0.862103	1008
15	rs12592976	T	C	0.24504	1008
15	rs35159939	T	A	0.255952	1008
15	rs11637448	G	C	0.251984	1008
15	rs11633676	A	G	0.251984	1008
15	rs12914752	A	G	0.258929	1008
15	rs1553886	T	A	0.253968	1008
15	rs66978683	C	A	0.244048	1008
15	rs8036185	A	G	0.244048	1008
15	rs8033573	G	A	0.496032	1008
15	rs8033726	G	A	0.244048	1008
15	rs182599443	A	T	0.0128968	1008
15	rs1877241	G	A	0.861111	1008
15	rs1109373	T	C	0.496032	1008
15	rs1107116	C	T	0.244048	1008
15	rs1105867	T	C	0.857143	1008
15	rs2089844	A	G	0.856151	1008
15	rs1112679	C	G	0.491071	1008
15	rs1533136	C	T	0.490079	1008
15	rs1533135	A	T	0.244048	1008
15	rs1105287	C	A	0.277778	1008
15	rs1105288	C	G	0.491071	1008
15	rs193129233	A	T	0.00793651	1008
15	rs8028133	G	A	0.491071	1008
15	rs80030755	G	A	0.247024	1008
15	rs144908655	G	A	0.0168651	1008
15	rs2379991	C	T	0.243056	1008
15	rs35989107	C	T	0.24504	1008
15	rs4779061	T	G	0.248016	1008
15	rs4132210	C	G	0.249008	1008
15	rs12913102	C	T	0.489087	1008
15	rs12910279	T	C	0.867063	1008
15	rs117945791	A	G	0.0496032	1008
15	rs142965179	A	G	0.0198413	1008
15	rs76640723	A	G	0.0525794	1008
15	rs4779062	C	G	0.364087	1008
15	rs7172538	A	C	0.256944	1008
15	rs12912820	T	C	0.612103	1008
15	rs117521374	G	A	0.0248016	1008
15	rs6422425	T	C	0.868056	1008
15	rs79176116	A	C	0.248016	1008
15	rs8028917	T	A	0.318452	1008
15	rs7163402	A	G	0.872024	1008
15	rs11635290	G	A	0.248016	1008
15	rs11259947	A	G	0.502976	1008
15	rs112494094	G	A	0.251984	1008
15	rs147045375	T	C	0.0218254	1008
15	rs4260027	C	T	0.501984	1008
15	rs57612574	A	T	0.251984	1008
15	rs12907456	A	G	0.251984	1008
15	rs66500181	T	C	0.474206	1008
15	rs11856868	C	T	0.253968	1008
15	rs117306472	G	T	0.130952	1008
15	rs4779063	A	G	0.852183	1008
15	rs11631378	C	T	0.21627	1008
15	rs11637563	G	A	0.21627	1008
15	rs11259948	C	G	0.482143	1008
15	rs12900574	A	G	0.173611	1008
15	rs145830630	T	G	0.0704365	1008
15	rs77850773	C	G	0.0585317	1008
15	rs11856878	A	G	0.266865	1008
15	rs11259949	T	C	0.486111	1008
15	rs4238539	T	A	0.858135	1008
15	rs58229275	C	T	0.208333	1008
15	rs184243923	C	A	0.0168651	1008
15	rs4779065	T	C	0.853175	1008
15	rs2379992	C	T	0.853175	1008
15	rs12907913	A	G	0.485119	1008
15	rs1828510	C	T	0.265873	1008
15	rs12910606	C	A	0.265873	1008
15	rs12595140	C	T	0.0575397	1008
15	rs1553883	A	G	0.866071	1008
15	rs2379994	T	C	0.250992	1008
15	rs35852340	C	T	0.217262	1008
15	rs144563001	T	C	0.0188492	1008
15	rs12914161	T	C	0.85119	1008
15	rs72753973	G	T	0.22123	1008
15	rs118142935	A	G	0.0138889	1008
15	rs8042254	G	A	0.242063	1008
15	rs66851469	T	C	0.472222	1008
15	rs145800406	C	G	0.0684524	1008
15	rs35590674	C	T	0.22123	1008
15	rs9635453	T	G	0.134921	1008
15	rs34337936	C	T	0.217262	1008
15	rs8025432	A	C	0.472222	1008
15	rs76374995	T	A	0.0575397	1008
15	rs11259951	A	G	0.250992	1008
15	rs112938852	T	A	0.217262	1008
15	rs187075148	T	C	0.0625	1008
15	rs57252413	G	T	0.217262	1008
15	rs2137052	A	G	0.22123	1008
15	rs12903411	G	A	0.443452	1008
15	rs11857233	A	C	0.222222	1008
15	rs150148152	T	C	0.0138889	1008
15	rs17158274	T	A	0.031746	1008
15	rs55994896	G	T	0.184524	1008
15	rs17841165	T	C	0.191468	1008
15	rs78759121	G	T	0.0565476	1008
15	rs1807242	T	A	0.377976	1008
15	rs144780932	C	T	0.0535714	1008
15	rs2379996	T	C	0.470238	1008
15	rs60686632	A	C	0.193452	1008
15	rs76555783	A	G	0.0426587	1008
15	rs1971555	G	T	0.465278	1008
15	rs12595713	T	C	0.0565476	1008
15	rs2890314	A	T	0.467262	1008
15	rs12902970	T	C	0.453373	1008
15	rs28539127	C	T	0.385913	1008
15	rs80315752	C	T	0.0565476	1008
15	rs12907810	T	C	0.222222	1008
15	rs4779068	G	A	0.383929	1008
15	rs35989256	A	G	0.214286	1008
15	rs35788008	A	G	0.228175	1008
15	rs17158267	G	A	0.171627	1008
15	rs17158263	C	T	0.22619	1008
15	rs12905235	A	C	0.85119	1008
15	rs8041231	T	G	0.552579	1008
15	rs3814282	G	A	0.204365	1008
15	rs3814281	G	A	0.204365	1008
15	rs17158257	A	G	0.195437	1008
15	rs77794281	C	T	0.0565476	1008
15	rs12905388	C	T	0.241071	1008
15	rs12592897	A	G	0.405754	1008
15	rs11259952	T	C	0.576389	1008
15	rs11259953	A	C	0.194444	1008
15	rs11259954	C	G	0.193452	1008
15	rs142187765	C	T	0.00595238	1008
15	rs34291804	A	G	0.31746	1008
15	rs12903359	A	G	0.260913	1008
15	rs35407574	A	G	0.375	1008
15	rs28698473	G	T	0.191468	1008
15	rs9806482	T	C	0.237103	1008
15	rs17158255	G	A	0.206349	1008
15	rs4779069	T	C	0.396825	1008
15	rs56108482	C	T	0.191468	1008
15	rs2046071	G	A	0.241071	1008
15	rs34541883	G	A	0.261905	1008
15	rs4778691	A	T	0.255952	1008
15	rs17158253	A	T	0.196429	1008
15	rs11635618	T	G	0.260913	1008
15	rs17158251	T	C	0.0357143	1008
15	rs1270076	A	G	0.93254	1008
15	rs1256456	A	G	0.93254	1008
15	rs61374112	A	G	0.0575397	1008
15	rs147189119	A	C	0.0664683	1008
15	rs1271044	G	A	0.563492	1008
15	rs74696469	G	A	0.0119048	1008
15	rs7174089	C	T	0.250992	1008
15	rs7182990	A	G	0.261905	1008
15	rs11856316	A	C	0.263889	1008
15	rs899747	C	T	0.797619	1008
15	rs955620	C	T	0.252976	1008
15	rs76318684	G	T	0.0545635	1008
15	rs3784380	T	C	0.111111	1008
15	rs1256430	G	A	0.169643	1008
15	rs3784377	A	G	0.452381	1008
15	rs3784376	G	A	0.445437	1008
15	rs899746	G	A	0.426587	1008
15	rs1256429	C	T	0.848214	1008
15	rs1256428	C	T	0.543651	1008
15	rs12594197	C	T	0.0119048	1008
15	rs12442119	C	T	0.446429	1008
15	rs1256426	C	G	0.736111	1008
15	rs2306428	C	T	0.202381	1008
15	rs1256425	C	T	0.938492	1008
15	rs145448451	C	T	0.0416667	1008
15	rs1256424	A	C	0.724206	1008
15	rs138355994	C	T	0.0168651	1008
15	rs79066649	T	A	0.047619	1008
15	rs1256433	G	A	0.249008	1008
15	rs1256432	G	A	0.633929	1008
15	rs12594415	T	A	0.452381	1008
15	rs2667376	T	C	0.722222	1008
15	rs2667377	A	G	0.717262	1008
15	rs2667378	T	A	0.714286	1008
15	rs79555557	C	A	0.00992063	1008
15	rs12591165	C	T	0.0912698	1008
15	rs2928572	T	C	0.933532	1008
15	rs56686717	T	C	0.210317	1008
15	rs149929434	C	T	0.0267857	1008
15	rs2667379	G	A	0.712302	1008
15	rs2458017	A	G	0.933532	1008
15	rs75698765	G	A	0.0218254	1008
15	rs2667380	G	A	0.712302	1008
15	rs34347059	A	G	0.232143	1008
15	rs1256436	C	T	0.62996	1008
15	rs1256438	C	G	0.634921	1008
15	rs1256439	T	C	0.637897	1008
15	rs1256440	T	C	0.636905	1008
15	rs1256441	G	T	0.636905	1008
15	rs1256442	T	C	0.636905	1008
15	rs1256443	G	A	0.632937	1008
15	rs1256444	T	C	0.636905	1008
15	rs1256445	G	T	0.631944	1008
15	rs57339283	A	G	0.0138889	1008
15	rs1256446	C	T	0.637897	1008
15	rs193054052	C	G	0.0109127	1008
15	rs3784374	A	G	0.389881	1008
15	rs1256447	A	T	0.638889	1008
15	rs1256448	C	T	0.637897	1008
15	rs1256449	A	G	0.638889	1008
15	rs1256450	A	G	0.639881	1008
15	rs75498705	A	T	0.0595238	1008
15	rs1256451	T	C	0.848214	1008
15	rs1256452	A	G	0.848214	1008
15	rs1256453	C	A	0.84623	1008
15	rs1256454	C	T	0.628968	1008
15	rs1256455	T	C	0.854167	1008
15	rs17158194	T	C	0.215278	1008
15	rs1021022	A	C	0.632937	1008
15	rs2621226	G	A	0.62996	1008
15	rs2667382	A	T	0.845238	1008
15	rs2667383	A	G	0.854167	1008
15	rs186470669	G	A	0.0128968	1008
15	rs2667384	T	C	0.639881	1008
15	rs137958265	T	C	0.0188492	1008
15	rs1588546	A	C	0.210317	1008
15	rs1256434	C	T	0.845238	1008
15	rs2667385	G	A	0.845238	1008
15	rs2621227	G	A	0.845238	1008
15	rs2621228	A	G	0.845238	1008
15	rs3784366	C	G	0.217262	1008
15	rs3784365	C	T	0.217262	1008
15	rs2251275	T	G	0.627976	1008
15	rs6603035	G	A	0.627976	1008
15	rs8038679	T	C	0.151786	1008
15	rs880289	T	C	0.372024	1008
15	rs7169401	G	A	0.154762	1008
15	rs41310978	A	G	0.145833	1008
15	rs9806543	G	A	0.154762	1008
15	rs151210077	C	T	0.094246	1008
15	rs7174726	T	C	0.217262	1008
15	rs2061948	G	A	0.717262	1008
15	rs62011731	G	A	0.154762	1008
15	rs62011732	C	T	0.151786	1008
15	rs17158168	C	A	0.209325	1008
15	rs8031927	A	G	0.372024	1008
15	rs8036957	T	C	0.372024	1008
15	rs11259959	C	T	0.154762	1008
15	rs7173264	G	C	0.37004	1008
15	rs7183030	T	A	0.154762	1008
15	rs7168760	C	A	0.154762	1008
15	rs17158165	G	C	0.094246	1008
15	rs79127068	A	G	0.094246	1008
15	rs117384501	T	G	0.0198413	1008
15	rs2127648	C	T	0.21627	1008
15	rs10906985	G	A	0.149802	1008
15	rs7173683	T	A	0.366071	1008
15	rs7174216	T	C	0.21627	1008
15	rs17841163	T	C	0.21627	1008
15	rs76392270	A	G	0.0267857	1008
15	rs17294229	G	C	0.367063	1008
15	rs17841162	C	G	0.21627	1008
15	rs55633961	A	G	0.372024	1008
15	rs17360083	C	A	0.149802	1008
15	rs8030940	G	A	0.22123	1008
15	rs1600568	T	C	0.988095	1008
15	rs141504324	C	G	0.014881	1008
15	rs144037186	A	T	0.014881	1008
15	rs12101624	A	C	0.223214	1008
15	rs12385964	T	A	0.147817	1008
15	rs12385947	C	T	0.360119	1008
15	rs62011734	A	C	0.150794	1008
15	rs13380133	C	G	0.151786	1008
15	rs750234	A	G	0.391865	1008
15	rs147754513	C	T	0.0208333	1008
15	rs4843141	G	A	0.573413	1008
15	rs7171095	T	C	0.595238	1008
15	rs149327542	T	C	0.014881	1008
15	rs12441914	A	G	0.570437	1008
15	rs4843144	G	A	0.552579	1008
15	rs4843145	C	A	0.572421	1008
15	rs4843146	T	C	0.571429	1008
15	rs872598	A	C	0.612103	1008
15	rs872599	G	T	0.579365	1008
15	rs141127615	C	A	0.0188492	1008
15	rs869498	C	T	0.402778	1008
15	rs7176643	A	C	0.612103	1008
15	rs7182096	T	C	0.612103	1008
15	rs4842917	C	T	0.604167	1008
15	rs17294476	G	A	0.100198	1008
15	rs11259960	G	A	0.577381	1008
15	rs12148275	A	G	0.585317	1008
15	rs17158157	T	C	0.485119	1008
15	rs12050725	T	A	0.613095	1008
15	rs139759125	C	T	0.014881	1008
15	rs144689248	G	C	0.0188492	1008
15	rs74249852	C	G	0.0595238	1008
15	rs17158155	G	A	0.383929	1008
15	rs184689541	G	C	0.00892857	1008
15	rs79238447	G	A	0.446429	1008
15	rs150366589	C	T	0.0198413	1008
15	rs72755929	A	T	0.110119	1008
15	rs144865320	C	T	0.0109127	1008
15	rs77076599	C	A	0.0664683	1008
15	rs2061947	T	C	0.618056	1008
15	rs145130705	G	T	0.014881	1008
15	rs8034220	C	T	0.578373	1008
15	rs12441675	C	T	0.607143	1008
15	rs2219889	A	T	0.100198	1008
15	rs77880602	C	A	0.10119	1008
15	rs79988298	A	G	0.100198	1008
15	rs143923635	C	T	0.0376984	1008
15	rs79644447	T	C	0.0267857	1008
15	rs1002881	G	A	0.171627	1008
15	rs142367508	C	T	0.031746	1008
15	rs11857990	A	G	0.00793651	1008
15	rs78086831	T	C	0.0287698	1008
15	rs4842928	T	A	0.570437	1008
15	rs182848496	C	T	0.00198413	1008
15	rs144733525	G	A	0.0128968	1008
15	rs72755942	A	G	0.104167	1008
15	rs140638838	T	C	0.014881	1008
15	rs78335136	G	A	0.109127	1008
15	rs10220724	C	G	0.6875	1008
15	rs4842843	T	C	0.691468	1008
15	rs138198716	C	T	0.0198413	1008
15	rs10220868	T	C	0.689484	1008
15	rs2061946	C	G	0.689484	1008
15	rs142117194	C	T	0.0168651	1008
15	rs1871658	G	C	0.689484	1008
15	rs117841558	T	C	0.0218254	1008
15	rs4842935	A	G	0.574405	1008
15	rs11259963	G	C	0.578373	1008
15	rs2046070	A	T	0.578373	1008
15	rs6603038	T	C	0.578373	1008
15	rs8023761	G	A	0.00793651	1008
15	rs2167602	A	G	0.572421	1008
15	rs77746936	G	A	0.109127	1008
15	rs8037659	C	A	0.570437	1008
15	rs8025253	A	G	0.571429	1008
15	rs77462514	T	C	0.109127	1008
15	rs28451607	C	G	0.570437	1008
15	rs72755950	A	G	0.0257937	1008
15	rs28510273	T	A	0.578373	1008
15	rs57779835	C	G	0.399802	1008
15	rs142317248	C	T	0.0267857	1008
15	rs8043020	A	G	0.578373	1008
15	rs117481319	A	T	0.0188492	1008
15	rs12591237	G	T	0.108135	1008
15	rs2123157	T	C	0.578373	1008
15	rs1037403	C	G	0.578373	1008
15	rs2381028	C	T	0.570437	1008
15	rs150154436	G	A	0.0406746	1008
15	rs4842859	T	C	0.576389	1008
15	rs6603041	A	C	0.576389	1008
15	rs151116434	A	G	0.0486111	1008
15	rs59108707	C	A	0.575397	1008
15	rs139727269	G	A	0.0615079	1008
15	rs72755956	G	T	0.0188492	1008
15	rs17158132	G	A	0.125	1008
15	rs4842860	A	G	0.690476	1008
15	rs12906626	C	G	0.111111	1008
15	rs6603044	C	T	0.110119	1008
15	rs6603045	T	A	0.984127	1008
15	rs140291126	A	G	0.0168651	1008
15	rs7757	A	G	0.104167	1008
15	rs3087804	A	G	0.111111	1008
15	rs17158127	T	C	0.104167	1008
15	rs8031896	T	C	0.108135	1008
15	rs10400812	C	T	0.111111	1008
15	rs36038412	A	T	0.104167	1008
15	rs12913130	A	T	0.111111	1008
15	rs77864318	A	G	0.0496032	1008
15	rs34869943	C	A	0.103175	1008
15	rs75806491	G	A	0.0228175	1008
15	rs7181169	T	C	0.111111	1008
15	rs11858074	C	T	0.104167	1008
15	rs75468879	T	C	0.0257937	1008
15	rs117393979	T	C	0.00992063	1008
15	rs67822554	G	A	0.104167	1008
15	rs66606849	G	A	0.104167	1008
15	rs12911706	C	A	0.103175	1008
15	rs12904695	T	C	0.110119	1008
15	rs12911891	C	T	0.103175	1008
15	rs12900411	A	G	0.103175	1008
15	rs8040998	T	C	0.110119	1008
15	rs12102041	G	C	0.572421	1008
15	rs117553868	C	T	0.210317	1008
15	rs2123159	A	T	0.306548	1008
15	rs11636145	G	A	0.0178571	1008
15	rs12592391	A	C	0.103175	1008
15	rs12906027	C	T	0.103175	1008
15	rs35207081	C	G	0.103175	1008
15	rs13329195	C	T	0.110119	1008
15	rs72755969	A	G	0.0178571	1008
15	rs118115716	T	G	0.0357143	1008
15	rs8038246	C	G	0.190476	1008
15	rs9646239	A	C	0.103175	1008
15	rs117317772	C	T	0.0337302	1008
15	rs12903066	T	C	0.103175	1008
15	rs12910117	C	G	0.00198413	1008
15	rs79563540	C	A	0.0198413	1008
15	rs4842993	A	C	0.378968	1008
15	rs76588376	A	G	0.047619	1008
15	rs28485801	A	C	0.110119	1008
15	rs716886	G	A	0.00694444	1008
15	rs7172665	C	A	0.0625	1008
15	rs7177599	G	T	0.111111	1008
15	rs12907032	T	G	0.110119	1008
15	rs8023669	T	C	0.126984	1008
15	rs17507300	A	G	0.107143	1008
15	rs67482297	G	A	0.103175	1008
15	rs149496046	T	C	0.047619	1008
15	rs10152914	A	G	0.680556	1008
15	rs2167603	C	G	0.679563	1008
15	rs8038107	C	G	0.679563	1008
15	rs1568657	A	G	0.571429	1008
15	rs59572346	T	A	0.12996	1008
15	rs4079029	C	T	0.107143	1008
15	rs28580677	G	C	0.107143	1008
15	rs35627116	G	A	0.10119	1008
15	rs7177462	G	A	0.00694444	1008
15	rs6603046	C	T	0.108135	1008
15	rs8040457	C	G	0.108135	1008
15	rs148183519	A	C	0.00892857	1008
15	rs7170547	G	C	0.108135	1008
15	rs60836422	C	A	0.547619	1008
15	rs59747602	C	T	0.5625	1008
15	rs12917594	C	G	0.10119	1008
15	rs7166645	G	A	0.108135	1008
15	rs750214	C	A	0.108135	1008
15	rs2381030	A	G	0.109127	1008
15	rs12439782	T	C	0.110119	1008
15	rs200560424	G	A	0.014881	1008
15	rs11259964	T	C	0.700397	1008
15	rs79068928	G	A	0.014881	1008
15	rs12902721	G	C	0.104167	1008
15	rs13329269	T	C	0.110119	1008
15	rs7163516	C	T	0.111111	1008
15	rs8035001	C	T	0.674603	1008
15	rs74794267	G	A	0.367063	1008
15	rs2084839	T	G	0.116071	1008
15	rs55751241	T	C	0.570437	1008
15	rs12593316	C	A	0.109127	1008
15	rs28538218	A	G	0.119048	1008
15	rs62010179	G	C	0.700397	1008
15	rs80237065	G	T	0.0198413	1008
15	rs78778368	T	G	0.0257937	1008
15	rs13379920	A	G	0.587302	1008
15	rs8031977	T	G	0.706349	1008
15	rs1986102	C	T	0.579365	1008
15	rs66982382	G	C	0.117063	1008
15	rs79858129	G	A	0.146825	1008
15	rs66603627	G	A	0.116071	1008
15	rs8040141	T	C	0.587302	1008
15	rs62010181	A	G	0.703373	1008
15	rs79315509	T	C	0.0198413	1008
15	rs2381031	T	G	0.729167	1008
15	rs118002544	G	A	0.0337302	1008
15	rs58329615	A	G	0.116071	1008
15	rs56187021	C	G	0.582341	1008
15	rs1452116	G	A	0.696429	1008
15	rs11853742	C	G	0.114087	1008
15	rs28711295	A	T	0.593254	1008
15	rs73453289	T	C	0.123016	1008
15	rs1452115	T	C	0.537698	1008
15	rs1452114	C	T	0.64881	1008
15	rs143568243	A	T	0.0277778	1008
15	rs76367736	C	T	0.0486111	1008
15	rs28436027	A	G	0.144841	1008
15	rs56391827	C	T	0.144841	1008
15	rs77094972	C	T	0.141865	1008
15	rs10152258	C	G	0.749008	1008
15	rs113598767	G	C	0.141865	1008
15	rs61323939	C	A	0.142857	1008
15	rs58281154	T	C	0.141865	1008
15	rs34471356	A	T	0.534722	1008
15	rs6603047	A	G	0.142857	1008
15	rs138772757	C	T	0.00793651	1008
15	rs150845598	C	T	0.107143	1008
15	rs8037783	C	T	0.141865	1008
15	rs55683536	G	C	0.141865	1008
15	rs141896507	G	A	0.0238095	1008
15	rs144001336	C	A	0.0238095	1008
15	rs11856171	T	A	0.137897	1008
15	rs73455410	T	A	0.138889	1008
15	rs17507693	A	T	0.141865	1008
15	rs73455413	A	G	0.138889	1008
15	rs12439903	A	G	0.141865	1008
15	rs17841159	T	C	0.015873	1008
15	rs17507763	T	C	0.141865	1008
15	rs80294262	C	A	0.138889	1008
15	rs17158080	C	T	0.141865	1008
15	rs148258357	G	A	0.0138889	1008
15	rs60935326	G	A	0.138889	1008
15	rs2034618	C	T	0.141865	1008
15	rs28754750	C	T	0.141865	1008
15	rs17567151	C	G	0.141865	1008
15	rs62010212	C	A	0.141865	1008
15	rs34255692	C	T	0.0198413	1008
15	rs2034617	G	A	0.141865	1008
15	rs12440386	C	T	0.141865	1008
15	rs75469242	A	C	0.144841	1008
15	rs8043224	T	C	0.142857	1008
15	rs11858377	G	A	0.143849	1008
15	rs74341931	C	T	0.00892857	1008
15	rs561503477	T	C	0.0109127	1008
15	rs62010214	G	C	0.146825	1008
15	rs76641890	T	C	0.047619	1008
15	rs12441585	C	T	0.141865	1008
15	rs11852496	T	C	0.141865	1008
15	rs117909475	T	C	0.0218254	1008
15	rs12438398	T	A	0.141865	1008
15	rs10520576	G	A	0.141865	1008
15	rs8035810	T	A	0.141865	1008
15	rs8027577	G	A	0.141865	1008
15	rs144569299	C	T	0.0595238	1008
15	rs11854888	C	T	0.141865	1008
15	rs11259965	T	A	0.141865	1008
15	rs60959573	T	C	0.0178571	1008
15	rs12593638	C	T	0.141865	1008
15	rs8038486	A	C	0.141865	1008
15	rs17567869	C	G	0.141865	1008
15	rs77151186	C	T	0.135913	1008
15	rs72758307	T	C	0.113095	1008
15	rs73455451	T	C	0.138889	1008
15	rs62010215	C	T	0.139881	1008
15	rs76213270	A	C	0.107143	1008
15	rs3816450	A	G	0.358135	1008
15	rs965264	T	C	0.141865	1008
15	rs75633053	T	C	0.243056	1008
15	rs11855639	C	G	0.141865	1008
15	rs117331254	C	T	0.0218254	1008
15	rs7165978	A	G	0.145833	1008
15	rs151173432	C	T	0.0218254	1008
15	rs7164083	C	T	0.141865	1008
15	rs11259967	G	A	0.141865	1008
15	rs12593532	T	C	0.141865	1008
15	rs144534563	G	A	0.0178571	1008
15	rs56045305	A	G	0.141865	1008
15	rs74773891	T	C	0.138889	1008
15	rs1112404	A	C	0.141865	1008
15	rs7165114	A	C	0.141865	1008
15	rs148797922	T	A	0.0228175	1008
15	rs12591855	G	A	0.141865	1008
15	rs12594496	C	T	0.138889	1008
15	rs17158063	G	C	0.534722	1008
15	rs12443424	C	G	0.141865	1008
15	rs17568459	G	A	0.141865	1008
15	rs76974209	C	A	0.0188492	1008
15	rs79970877	G	A	0.0505952	1008
15	rs145104420	A	T	0.0367063	1008
15	rs76136180	C	T	0.138889	1008
15	rs11852408	G	A	0.141865	1008
15	rs79070816	T	A	0.138889	1008
15	rs12595330	A	G	0.141865	1008
15	rs12232240	A	G	0.0416667	1008
15	rs11852446	A	G	0.141865	1008
15	rs117718360	C	T	0.0257937	1008
15	rs11857878	G	A	0.138889	1008
15	rs11856000	T	G	0.143849	1008
15	rs73437314	G	A	0.138889	1008
15	rs138982017	T	C	0.014881	1008
15	rs28373753	A	C	0.143849	1008
15	rs4563011	T	C	0.141865	1008
15	rs62010248	G	A	0.141865	1008
15	rs74832645	G	T	0.094246	1008
15	rs12443109	C	T	0.141865	1008
15	rs57729044	T	C	0.141865	1008
15	rs58292616	C	T	0.138889	1008
15	rs57219675	C	T	0.141865	1008
15	rs11259968	C	T	0.141865	1008
15	rs11259969	T	G	0.141865	1008
15	rs11856806	T	G	0.141865	1008
15	rs11857641	T	C	0.141865	1008
15	rs77618143	A	G	0.356151	1008
15	rs73437324	G	A	0.138889	1008
```
