## Supplementary material for "Characterization of shared and ancestry-specific signals driving complex traits using multi-ancestry fine-mapping": s2_ref.bim

```
15	rs140246711	0	82884151	G	A
15	rs148258055	0	82887316	G	A
15	rs445337	0	83038438	T	C
15	rs367697008	0	83040833	T	C
15	rs1267659	0	83213963	C	T
15	rs1267658	0	83214154	C	T
15	rs1267657	0	83215251	T	C
15	rs140456585	0	83216191	C	T
15	rs803688	0	83216793	A	G
15	rs803687	0	83216872	G	T
15	rs2277566	0	83218165	C	T
15	rs803686	0	83219340	G	A
15	rs1267656	0	83220099	C	T
15	rs77547652	0	83221641	T	C
15	rs1145173	0	83223425	A	G
15	rs1145172	0	83223616	T	C
15	rs1145170	0	83225922	C	T
15	rs28493687	0	83228812	T	C
15	rs76496098	0	83229141	T	C
15	rs10163167	0	83229395	A	G
15	rs2871011	0	83229542	C	T
15	rs6603030	0	83230103	A	G
15	rs75311361	0	83231336	T	C
15	rs80348765	0	83231966	T	C
15	rs17841176	0	83232586	T	C
15	rs59746564	0	83233157	T	C
15	rs79836804	0	83234901	T	C
15	rs12592022	0	83235298	T	A
15	rs783542	0	83236014	G	C
15	rs8023333	0	83236050	C	A
15	rs17158407	0	83236825	C	T
15	rs183057850	0	83236874	G	A
15	rs187459660	0	83236875	A	T
15	rs698500	0	83237769	T	C
15	rs783543	0	83239486	A	C
15	rs783544	0	83240293	A	C
15	rs3809507	0	83241876	A	G
15	rs783545	0	83243263	C	T
15	rs1259180	0	83244680	T	C
15	rs60160189	0	83245053	T	C
15	rs4779032	0	83245326	T	C
15	rs190058965	0	83245528	T	A
15	rs2678445	0	83246141	T	A
15	rs8039549	0	83246718	G	A
15	rs8028363	0	83246886	T	C
15	rs35934048	0	83247363	C	T
15	rs12903954	0	83248060	A	G
15	rs10468217	0	83248079	T	C
15	rs783531	0	83249119	C	T
15	rs783532	0	83249367	C	T
15	rs783533	0	83250186	C	T
15	rs783534	0	83250243	C	T
15	rs8032281	0	83250767	G	A
15	rs141844084	0	83252351	A	C
15	rs783536	0	83252783	T	C
15	rs783537	0	83252807	A	G
15	rs783538	0	83253143	C	G
15	rs189411927	0	83253272	C	T
15	rs783539	0	83254070	A	C
15	rs17841174	0	83254246	A	C
15	rs783540	0	83254708	A	G
15	rs783541	0	83255061	T	C
15	rs10520565	0	83255074	C	T
15	rs803747	0	83258096	A	G
15	rs71412256	0	83258986	A	C
15	rs34940771	0	83260971	G	A
15	rs28808991	0	83260979	G	C
15	rs188994697	0	83261492	T	G
15	rs12148332	0	83261639	C	T
15	rs2567635	0	83262181	T	G
15	rs2678448	0	83263405	G	A
15	rs2567636	0	83263428	C	T
15	rs3970696	0	83263756	T	A
15	rs36109438	0	83264459	T	G
15	rs28415133	0	83264713	G	C
15	rs783530	0	83266549	G	C
15	rs783529	0	83267981	A	G
15	rs12907604	0	83268978	T	C
15	rs783528	0	83269090	G	A
15	rs142570670	0	83269814	G	A
15	rs139503783	0	83270229	G	A
15	rs1259176	0	83270898	G	A
15	rs1259177	0	83271322	C	T
15	rs111922042	0	83271426	C	T
15	rs138812087	0	83271951	G	A
15	rs76644951	0	83272534	T	C
15	rs1313492	0	83272955	A	G
15	rs1313493	0	83273906	G	A
15	rs1313494	0	83274279	C	T
15	rs74980302	0	83274314	A	G
15	rs71412264	0	83276556	C	G
15	rs142218791	0	83278387	A	T
15	rs1259182	0	83278750	C	T
15	rs1259183	0	83279433	C	T
15	rs783520	0	83279505	G	A
15	rs783521	0	83280445	A	G
15	rs783522	0	83280613	A	G
15	rs139439051	0	83281785	A	G
15	rs73439163	0	83281966	C	T
15	rs55924160	0	83282196	C	T
15	rs1269134	0	83282628	T	C
15	rs783523	0	83283555	C	T
15	rs783524	0	83284144	A	C
15	rs783525	0	83284629	T	A
15	rs12904929	0	83284722	A	C
15	rs2567632	0	83284804	A	G
15	rs12901630	0	83284907	G	A
15	rs783526	0	83285795	C	A
15	rs783527	0	83285847	C	T
15	rs34186444	0	83287500	A	G
15	rs57181760	0	83290111	G	A
15	rs112478508	0	83290138	C	T
15	rs76307081	0	83290588	C	T
15	rs185022130	0	83290712	C	A
15	rs12911812	0	83292304	G	A
15	rs17158390	0	83293028	A	G
15	rs78565363	0	83293231	A	G
15	rs7167880	0	83294436	G	A
15	rs2870966	0	83295244	G	A
15	rs11855735	0	83296545	A	T
15	rs10400906	0	83297138	C	T
15	rs7182403	0	83297613	C	T
15	rs7165125	0	83297936	C	G
15	rs28374463	0	83299364	A	C
15	rs8033106	0	83299461	C	T
15	rs62009945	0	83299956	T	A
15	rs138043168	0	83300190	G	A
15	rs7181761	0	83300937	A	G
15	rs2870965	0	83301029	A	G
15	rs79121330	0	83301575	T	C
15	rs112219333	0	83302248	C	T
15	rs56180966	0	83303515	C	G
15	rs151017787	0	83304010	A	G
15	rs80185446	0	83305310	G	C
15	rs17356528	0	83305550	A	G
15	rs12916980	0	83306447	C	G
15	rs117944764	0	83306485	G	C
15	rs1594511	0	83307063	T	A
15	rs11635044	0	83307677	T	C
15	rs60451143	0	83308136	C	T
15	rs7171180	0	83309108	T	C
15	rs1367841	0	83310625	A	G
15	rs4778686	0	83310835	A	G
15	rs71412266	0	83314953	C	T
15	rs11635624	0	83315731	C	A
15	rs57217657	0	83315860	C	T
15	rs4779039	0	83317767	C	G
15	rs11631963	0	83318202	T	C
15	rs7495972	0	83319622	G	C
15	rs7165129	0	83320637	G	T
15	rs139195843	0	83321306	C	T
15	rs11637433	0	83321336	A	G
15	rs75516283	0	83323012	T	C
15	rs76069466	0	83323024	T	C
15	rs1864700	0	83323255	C	G
15	rs1864699	0	83323318	A	G
15	rs2099259	0	83323688	C	T
15	rs12917094	0	83325293	T	C
15	rs66793760	0	83325529	G	A
15	rs7496727	0	83326051	C	A
15	rs11633829	0	83326938	C	T
15	rs11635442	0	83328542	C	G
15	rs117933613	0	83330451	G	A
15	rs2278355	0	83331155	C	T
15	rs2303988	0	83332077	C	A
15	rs75449949	0	83333254	C	A
15	rs7494860	0	83334419	T	C
15	rs182066759	0	83335263	A	G
15	rs74748885	0	83335323	G	A
15	rs6603033	0	83335875	A	C
15	rs72630438	0	83336872	C	T
15	rs4779041	0	83337059	G	A
15	rs144227237	0	83337568	A	G
15	rs141550272	0	83338046	T	C
15	rs35734713	0	83338505	G	C
15	rs4779042	0	83338544	A	G
15	rs67205493	0	83338732	G	A
15	rs4779044	0	83339353	A	C
15	rs11635476	0	83339500	A	G
15	rs6422424	0	83339853	A	G
15	rs117959961	0	83339895	C	T
15	rs150193395	0	83340213	G	A
15	rs7183881	0	83340571	A	G
15	rs7166248	0	83340689	A	G
15	rs28667458	0	83342028	A	G
15	rs12908713	0	83342381	A	T
15	rs4779046	0	83342772	A	G
15	rs1431717	0	83344869	T	C
15	rs7496954	0	83345536	T	G
15	rs145630503	0	83345832	T	C
15	rs17158372	0	83346998	A	G
15	rs147138587	0	83347858	T	C
15	rs1075845	0	83350617	C	T
15	rs8040293	0	83352056	A	G
15	rs11638815	0	83352282	A	C
15	rs7178350	0	83355634	A	C
15	rs8043401	0	83356259	A	G
15	rs8040152	0	83356728	C	T
15	rs76115164	0	83356972	T	C
15	rs148128981	0	83357156	G	C
15	rs17158369	0	83357728	C	T
15	rs17841171	0	83358388	A	G
15	rs146732495	0	83360486	T	C
15	rs17158366	0	83361080	C	A
15	rs4779048	0	83361663	A	G
15	rs4779049	0	83361774	A	C
15	rs7184045	0	83362160	G	C
15	rs28595450	0	83362758	T	C
15	rs138748233	0	83362809	G	A
15	rs12438312	0	83363323	G	A
15	rs12438334	0	83363347	G	A
15	rs57578325	0	83363887	C	T
15	rs12442686	0	83363938	A	G
15	rs55870914	0	83364938	G	T
15	rs62011675	0	83365910	C	T
15	rs11639010	0	83366042	C	T
15	rs10906984	0	83366296	A	C
15	rs79115617	0	83367241	T	C
15	rs17841169	0	83367732	C	T
15	rs145460091	0	83368074	C	T
15	rs9652567	0	83368514	T	G
15	rs4779050	0	83368738	T	G
15	rs4779051	0	83370171	A	C
15	rs4779052	0	83371566	A	G
15	rs4779053	0	83371598	T	C
15	rs147248036	0	83373033	T	C
15	rs12911134	0	83373943	C	G
15	rs151201535	0	83378866	C	G
15	rs78104714	0	83381199	C	G
15	rs12148608	0	83382102	G	A
15	rs143699899	0	83384244	G	C
15	rs28828695	0	83385477	G	A
15	rs56297905	0	83385992	G	A
15	rs59669012	0	83386567	C	T
15	rs146784608	0	83387070	A	C
15	rs12437785	0	83387357	T	A
15	rs7182320	0	83387752	G	A
15	rs4779056	0	83388726	A	G
15	rs57154772	0	83389209	T	C
15	rs28719490	0	83389440	A	G
15	rs146795433	0	83390488	T	C
15	rs8030185	0	83391537	G	A
15	rs57868794	0	83393539	G	A
15	rs11635114	0	83393718	G	A
15	rs11631182	0	83394080	A	G
15	rs11635460	0	83394553	G	A
15	rs11633991	0	83395340	T	C
15	rs76648699	0	83395948	C	G
15	rs1877242	0	83397458	T	C
15	rs7163840	0	83398303	C	T
15	rs7178459	0	83398384	T	C
15	rs34125390	0	83398973	G	A
15	rs34191802	0	83398992	C	T
15	rs76037357	0	83399490	A	G
15	rs8036227	0	83401124	G	A
15	rs1553885	0	83401281	C	T
15	rs79131023	0	83401764	C	T
15	rs79849356	0	83402305	T	C
15	rs2379997	0	83402833	A	G
15	rs79800642	0	83404548	T	G
15	rs62011680	0	83405784	C	T
15	rs1971554	0	83406228	T	C
15	rs138742136	0	83406581	G	A
15	rs143806340	0	83408054	G	A
15	rs78160767	0	83408444	C	T
15	rs28847707	0	83411593	G	A
15	rs150169368	0	83412273	T	G
15	rs77825876	0	83412474	G	T
15	rs149606924	0	83413176	G	A
15	rs148491356	0	83413740	G	A
15	rs28540813	0	83413797	G	A
15	rs2137053	0	83413916	C	A
15	rs9806642	0	83413949	G	C
15	rs78281769	0	83414197	T	C
15	rs12595423	0	83414213	G	A
15	rs28664062	0	83414429	T	C
15	rs4638544	0	83415111	G	A
15	rs75258423	0	83415117	G	A
15	rs73443061	0	83415618	G	T
15	rs7174656	0	83416204	A	G
15	rs2890313	0	83417453	C	A
15	rs11631209	0	83417703	T	A
15	rs145102025	0	83418080	G	A
15	rs1124911	0	83419244	T	C
15	rs3803383	0	83423493	C	T
15	rs11631033	0	83423885	A	G
15	rs79614034	0	83424063	C	A
15	rs150443848	0	83424903	G	C
15	rs77081252	0	83425425	T	A
15	rs59593645	0	83426235	C	T
15	rs28534460	0	83426645	T	C
15	rs150004358	0	83426822	C	T
15	rs11635357	0	83427020	A	G
15	rs3743102	0	83427394	T	C
15	rs8023873	0	83427684	C	T
15	rs1108135	0	83428193	G	A
15	rs2379993	0	83428568	T	C
15	rs12917248	0	83428925	T	G
15	rs8039001	0	83429475	A	G
15	rs12592976	0	83430396	T	C
15	rs35159939	0	83430440	T	A
15	rs11637448	0	83430673	G	C
15	rs11633676	0	83431272	A	G
15	rs12914752	0	83431452	A	G
15	rs1553886	0	83431905	T	A
15	rs66978683	0	83433708	C	A
15	rs8036185	0	83433778	A	G
15	rs8033573	0	83434410	G	A
15	rs8033726	0	83434501	G	A
15	rs182599443	0	83435310	A	T
15	rs1877241	0	83435828	G	A
15	rs1109373	0	83435987	T	C
15	rs1107116	0	83436685	C	T
15	rs1105867	0	83439083	T	C
15	rs2089844	0	83439519	A	G
15	rs1112679	0	83440026	C	G
15	rs1533136	0	83440344	C	T
15	rs1533135	0	83440487	A	T
15	rs1105287	0	83441012	C	A
15	rs1105288	0	83441343	C	G
15	rs193129233	0	83441799	A	T
15	rs8028133	0	83442067	G	A
15	rs80030755	0	83443841	G	A
15	rs144908655	0	83444950	G	A
15	rs2379991	0	83445338	C	T
15	rs35989107	0	83446725	C	T
15	rs4779061	0	83447631	T	G
15	rs4132210	0	83447788	C	G
15	rs12913102	0	83448490	C	T
15	rs12910279	0	83448684	T	C
15	rs117945791	0	83449030	A	G
15	rs142965179	0	83449456	A	G
15	rs76640723	0	83450426	A	G
15	rs4779062	0	83450957	C	G
15	rs7172538	0	83451169	A	C
15	rs12912820	0	83451361	T	C
15	rs117521374	0	83451483	G	A
15	rs6422425	0	83452049	T	C
15	rs79176116	0	83452428	A	C
15	rs8028917	0	83453012	T	A
15	rs7163402	0	83453495	A	G
15	rs11635290	0	83454282	G	A
15	rs11259947	0	83455137	A	G
15	rs112494094	0	83457052	G	A
15	rs147045375	0	83457078	T	C
15	rs4260027	0	83457424	C	T
15	rs57612574	0	83458158	A	T
15	rs12907456	0	83458365	A	G
15	rs66500181	0	83459370	T	C
15	rs11856868	0	83459413	C	T
15	rs117306472	0	83459679	G	T
15	rs4779063	0	83460182	A	G
15	rs11631378	0	83460697	C	T
15	rs11637563	0	83461040	G	A
15	rs11259948	0	83461261	C	G
15	rs12900574	0	83462515	A	G
15	rs145830630	0	83462783	T	G
15	rs77850773	0	83462892	C	G
15	rs11856878	0	83463093	A	G
15	rs11259949	0	83464023	T	C
15	rs4238539	0	83464612	T	A
15	rs58229275	0	83465758	C	T
15	rs184243923	0	83466288	C	A
15	rs4779065	0	83466344	T	C
15	rs2379992	0	83466709	C	T
15	rs12907913	0	83467095	A	G
15	rs1828510	0	83467786	C	T
15	rs12910606	0	83468655	C	A
15	rs12595140	0	83470692	C	T
15	rs1553883	0	83472349	A	G
15	rs2379994	0	83472507	T	C
15	rs35852340	0	83475053	C	T
15	rs144563001	0	83475421	T	C
15	rs12914161	0	83476317	T	C
15	rs72753973	0	83476544	G	T
15	rs118142935	0	83476694	A	G
15	rs8042254	0	83478169	G	A
15	rs66851469	0	83479349	T	C
15	rs145800406	0	83480062	C	G
15	rs35590674	0	83480154	C	T
15	rs9635453	0	83480984	T	G
15	rs34337936	0	83481259	C	T
15	rs8025432	0	83481579	A	C
15	rs76374995	0	83481859	T	A
15	rs11259951	0	83482318	A	G
15	rs112938852	0	83483383	T	A
15	rs187075148	0	83483712	T	C
15	rs57252413	0	83483837	G	T
15	rs2137052	0	83484956	A	G
15	rs12903411	0	83485804	G	A
15	rs11857233	0	83486082	A	C
15	rs150148152	0	83486155	T	C
15	rs17158274	0	83487180	T	A
15	rs55994896	0	83487213	G	T
15	rs17841165	0	83487310	T	C
15	rs78759121	0	83487763	G	T
15	rs1807242	0	83488382	T	A
15	rs144780932	0	83488430	C	T
15	rs2379996	0	83488773	T	C
15	rs60686632	0	83489631	A	C
15	rs76555783	0	83489926	A	G
15	rs1971555	0	83491638	G	T
15	rs12595713	0	83492225	T	C
15	rs2890314	0	83492784	A	T
15	rs12902970	0	83493525	T	C
15	rs28539127	0	83493843	C	T
15	rs80315752	0	83494011	C	T
15	rs12907810	0	83494051	T	C
15	rs4779068	0	83494901	G	A
15	rs35989256	0	83496743	A	G
15	rs35788008	0	83497488	A	G
15	rs17158267	0	83497589	G	A
15	rs17158263	0	83497660	C	T
15	rs12905235	0	83497918	A	C
15	rs8041231	0	83498795	T	G
15	rs3814282	0	83499665	G	A
15	rs3814281	0	83499766	G	A
15	rs17158257	0	83500319	A	G
15	rs77794281	0	83501412	C	T
15	rs12905388	0	83501511	C	T
15	rs12592897	0	83501632	A	G
15	rs11259952	0	83501722	T	C
15	rs11259953	0	83502065	A	C
15	rs11259954	0	83502066	C	G
15	rs142187765	0	83502601	C	T
15	rs34291804	0	83502767	A	G
15	rs12903359	0	83502787	A	G
15	rs35407574	0	83503075	A	G
15	rs28698473	0	83503163	G	T
15	rs9806482	0	83503457	T	C
15	rs17158255	0	83503820	G	A
15	rs4779069	0	83505262	T	C
15	rs56108482	0	83505946	C	T
15	rs2046071	0	83507051	G	A
15	rs34541883	0	83507768	G	A
15	rs4778691	0	83508278	A	T
15	rs17158253	0	83508399	A	T
15	rs11635618	0	83508931	T	G
15	rs17158251	0	83509156	T	C
15	rs1270076	0	83511271	A	G
15	rs1256456	0	83511356	A	G
15	rs61374112	0	83511855	A	G
15	rs147189119	0	83512232	A	C
15	rs1271044	0	83512253	G	A
15	rs74696469	0	83513784	G	A
15	rs7174089	0	83514473	C	T
15	rs7182990	0	83514599	A	G
15	rs11856316	0	83515292	A	C
15	rs899747	0	83516483	C	T
15	rs955620	0	83516855	C	T
15	rs76318684	0	83517396	G	T
15	rs3784380	0	83519371	T	C
15	rs1256430	0	83519472	G	A
15	rs3784377	0	83520228	A	G
15	rs3784376	0	83520381	G	A
15	rs899746	0	83520582	G	A
15	rs1256429	0	83521036	C	T
15	rs1256428	0	83521818	C	T
15	rs12594197	0	83522170	C	T
15	rs12442119	0	83522745	C	T
15	rs1256426	0	83523368	C	G
15	rs2306428	0	83523387	C	T
15	rs1256425	0	83523956	C	T
15	rs145448451	0	83524068	C	T
15	rs1256424	0	83524257	A	C
15	rs138355994	0	83525042	C	T
15	rs79066649	0	83525365	T	A
15	rs1256433	0	83525581	G	A
15	rs1256432	0	83526222	G	A
15	rs12594415	0	83527562	T	A
15	rs2667376	0	83528843	T	C
15	rs2667377	0	83529130	A	G
15	rs2667378	0	83529238	T	A
15	rs79555557	0	83530100	C	A
15	rs12591165	0	83530117	C	T
15	rs2928572	0	83530649	T	C
15	rs56686717	0	83530946	T	C
15	rs149929434	0	83531158	C	T
15	rs2667379	0	83534764	G	A
15	rs2458017	0	83534803	A	G
15	rs75698765	0	83534843	G	A
15	rs2667380	0	83535090	G	A
15	rs34347059	0	83536665	A	G
15	rs1256436	0	83537042	C	T
15	rs1256438	0	83538304	C	G
15	rs1256439	0	83538911	T	C
15	rs1256440	0	83539242	T	C
15	rs1256441	0	83539575	G	T
15	rs1256442	0	83539594	T	C
15	rs1256443	0	83539609	G	A
15	rs1256444	0	83540253	T	C
15	rs1256445	0	83540537	G	T
15	rs57339283	0	83540930	A	G
15	rs1256446	0	83541947	C	T
15	rs193054052	0	83542042	C	G
15	rs3784374	0	83542046	A	G
15	rs1256447	0	83542167	A	T
15	rs1256448	0	83542183	C	T
15	rs1256449	0	83542325	A	G
15	rs1256450	0	83543040	A	G
15	rs75498705	0	83543320	A	T
15	rs1256451	0	83543605	T	C
15	rs1256452	0	83543706	A	G
15	rs1256453	0	83543848	C	A
15	rs1256454	0	83543958	C	T
15	rs1256455	0	83544522	T	C
15	rs17158194	0	83544584	T	C
15	rs1021022	0	83544854	A	C
15	rs2621226	0	83545425	G	A
15	rs2667382	0	83545977	A	T
15	rs2667383	0	83546057	A	G
15	rs186470669	0	83546071	G	A
15	rs2667384	0	83547026	T	C
15	rs137958265	0	83547056	T	C
15	rs1588546	0	83547269	A	C
15	rs1256434	0	83550040	C	T
15	rs2667385	0	83551313	G	A
15	rs2621227	0	83558512	G	A
15	rs2621228	0	83559954	A	G
15	rs3784366	0	83560048	C	G
15	rs3784365	0	83560222	C	T
15	rs2251275	0	83560575	T	G
15	rs6603035	0	83560630	G	A
15	rs8038679	0	83561108	T	C
15	rs880289	0	83561142	T	C
15	rs7169401	0	83561295	G	A
15	rs41310978	0	83561606	A	G
15	rs9806543	0	83562665	G	A
15	rs151210077	0	83562772	C	T
15	rs7174726	0	83563759	T	C
15	rs2061948	0	83564157	G	A
15	rs62011731	0	83564588	G	A
15	rs62011732	0	83565221	C	T
15	rs17158168	0	83565711	C	A
15	rs8031927	0	83566061	A	G
15	rs8036957	0	83566105	T	C
15	rs11259959	0	83566796	C	T
15	rs7173264	0	83566921	G	C
15	rs7183030	0	83567027	T	A
15	rs7168760	0	83567028	C	A
15	rs17158165	0	83567948	G	C
15	rs79127068	0	83568157	A	G
15	rs117384501	0	83568239	T	G
15	rs2127648	0	83568769	C	T
15	rs10906985	0	83569076	G	A
15	rs7173683	0	83569199	T	A
15	rs7174216	0	83569422	T	C
15	rs17841163	0	83569612	T	C
15	rs76392270	0	83569716	A	G
15	rs17294229	0	83569735	G	C
15	rs17841162	0	83569832	C	G
15	rs55633961	0	83570067	A	G
15	rs17360083	0	83570081	C	A
15	rs8030940	0	83570114	G	A
15	rs1600568	0	83573429	T	C
15	rs141504324	0	83573561	C	G
15	rs144037186	0	83573790	A	T
15	rs12101624	0	83574168	A	C
15	rs12385964	0	83575025	T	A
15	rs12385947	0	83575040	C	T
15	rs62011734	0	83575729	A	C
15	rs13380133	0	83576028	C	G
15	rs750234	0	83577693	A	G
15	rs147754513	0	83578229	C	T
15	rs4843141	0	83580201	G	A
15	rs7171095	0	83581087	T	C
15	rs149327542	0	83581541	T	C
15	rs12441914	0	83582211	A	G
15	rs4843144	0	83584065	G	A
15	rs4843145	0	83584165	C	A
15	rs4843146	0	83584170	T	C
15	rs872598	0	83584579	A	C
15	rs872599	0	83584643	G	T
15	rs141127615	0	83585003	C	A
15	rs869498	0	83585402	C	T
15	rs7176643	0	83585708	A	C
15	rs7182096	0	83585710	T	C
15	rs4842917	0	83585847	C	T
15	rs17294476	0	83586926	G	A
15	rs11259960	0	83588703	G	A
15	rs12148275	0	83588895	A	G
15	rs17158157	0	83590217	T	C
15	rs12050725	0	83590345	T	A
15	rs139759125	0	83590966	C	T
15	rs144689248	0	83591630	G	C
15	rs74249852	0	83595884	C	G
15	rs17158155	0	83596227	G	A
15	rs184689541	0	83597084	G	C
15	rs79238447	0	83598136	G	A
15	rs150366589	0	83599149	C	T
15	rs72755929	0	83601886	A	T
15	rs144865320	0	83604392	C	T
15	rs77076599	0	83604693	C	A
15	rs2061947	0	83606232	T	C
15	rs145130705	0	83606672	G	T
15	rs8034220	0	83608230	C	T
15	rs12441675	0	83611362	C	T
15	rs2219889	0	83613169	A	T
15	rs77880602	0	83613180	C	A
15	rs79988298	0	83613360	A	G
15	rs143923635	0	83614460	C	T
15	rs79644447	0	83615159	T	C
15	rs1002881	0	83615274	G	A
15	rs142367508	0	83615878	C	T
15	rs11857990	0	83623423	A	G
15	rs78086831	0	83624464	T	C
15	rs4842928	0	83626556	T	A
15	rs182848496	0	83626723	C	T
15	rs144733525	0	83627568	G	A
15	rs72755942	0	83628788	A	G
15	rs140638838	0	83629014	T	C
15	rs78335136	0	83630841	G	A
15	rs10220724	0	83631223	C	G
15	rs4842843	0	83632164	T	C
15	rs138198716	0	83633932	C	T
15	rs10220868	0	83634736	T	C
15	rs2061946	0	83635966	C	G
15	rs142117194	0	83636899	C	T
15	rs1871658	0	83637249	G	C
15	rs117841558	0	83637346	T	C
15	rs4842935	0	83640267	A	G
15	rs11259963	0	83641353	G	C
15	rs2046070	0	83641784	A	T
15	rs6603038	0	83646331	T	C
15	rs8023761	0	83647740	G	A
15	rs2167602	0	83649292	A	G
15	rs77746936	0	83650036	G	A
15	rs8037659	0	83651286	C	A
15	rs8025253	0	83651288	A	G
15	rs77462514	0	83651912	T	C
15	rs28451607	0	83655726	C	G
15	rs72755950	0	83655988	A	G
15	rs28510273	0	83660298	T	A
15	rs57779835	0	83660801	C	G
15	rs142317248	0	83661961	C	T
15	rs8043020	0	83663005	A	G
15	rs117481319	0	83663292	A	T
15	rs12591237	0	83663903	G	T
15	rs2123157	0	83663941	T	C
15	rs1037403	0	83664191	C	G
15	rs2381028	0	83664519	C	T
15	rs150154436	0	83668449	G	A
15	rs4842859	0	83668463	T	C
15	rs6603041	0	83670073	A	C
15	rs151116434	0	83670317	A	G
15	rs59108707	0	83671826	C	A
15	rs139727269	0	83677486	G	A
15	rs72755956	0	83677515	G	T
15	rs17158132	0	83679706	G	A
15	rs4842860	0	83680287	A	G
15	rs12906626	0	83680426	C	G
15	rs6603044	0	83683811	C	T
15	rs6603045	0	83683890	T	A
15	rs140291126	0	83684915	A	G
15	rs7757	0	83685440	A	G
15	rs3087804	0	83685773	A	G
15	rs17158127	0	83686759	T	C
15	rs8031896	0	83688187	T	C
15	rs10400812	0	83689688	C	T
15	rs36038412	0	83689704	A	T
15	rs12913130	0	83690437	A	T
15	rs77864318	0	83690719	A	G
15	rs34869943	0	83691283	C	A
15	rs75806491	0	83693502	G	A
15	rs7181169	0	83693513	T	C
15	rs11858074	0	83694742	C	T
15	rs75468879	0	83694980	T	C
15	rs117393979	0	83696376	T	C
15	rs67822554	0	83697020	G	A
15	rs66606849	0	83697176	G	A
15	rs12911706	0	83700322	C	A
15	rs12904695	0	83700365	T	C
15	rs12911891	0	83700469	C	T
15	rs12900411	0	83700667	A	G
15	rs8040998	0	83702064	T	C
15	rs12102041	0	83702464	G	C
15	rs117553868	0	83702521	C	T
15	rs2123159	0	83704651	A	T
15	rs11636145	0	83706699	G	A
15	rs12592391	0	83707015	A	C
15	rs12906027	0	83707703	C	T
15	rs35207081	0	83708065	C	G
15	rs13329195	0	83708085	C	T
15	rs72755969	0	83708124	A	G
15	rs118115716	0	83708210	T	G
15	rs8038246	0	83709406	C	G
15	rs9646239	0	83711468	A	C
15	rs117317772	0	83712044	C	T
15	rs12903066	0	83712603	T	C
15	rs12910117	0	83712655	C	G
15	rs79563540	0	83713104	C	A
15	rs4842993	0	83713442	A	C
15	rs76588376	0	83713926	A	G
15	rs28485801	0	83714274	A	C
15	rs716886	0	83715853	G	A
15	rs7172665	0	83717146	C	A
15	rs7177599	0	83717246	G	T
15	rs12907032	0	83718609	T	G
15	rs8023669	0	83720657	T	C
15	rs17507300	0	83722059	A	G
15	rs67482297	0	83723559	G	A
15	rs149496046	0	83723850	T	C
15	rs10152914	0	83724143	A	G
15	rs2167603	0	83724410	C	G
15	rs8038107	0	83724987	C	G
15	rs1568657	0	83726179	A	G
15	rs59572346	0	83727362	T	A
15	rs4079029	0	83727830	C	T
15	rs28580677	0	83728419	G	C
15	rs35627116	0	83729268	G	A
15	rs7177462	0	83732905	G	A
15	rs6603046	0	83733001	C	T
15	rs8040457	0	83735926	C	G
15	rs148183519	0	83736991	A	C
15	rs7170547	0	83737571	G	C
15	rs60836422	0	83738415	C	A
15	rs59747602	0	83739485	C	T
15	rs12917594	0	83740117	C	G
15	rs7166645	0	83740277	G	A
15	rs750214	0	83740936	C	A
15	rs2381030	0	83741876	A	G
15	rs12439782	0	83744293	T	C
15	rs200560424	0	83744328	G	A
15	rs11259964	0	83745534	T	C
15	rs79068928	0	83748843	G	A
15	rs12902721	0	83748988	G	C
15	rs13329269	0	83749352	T	C
15	rs7163516	0	83749532	C	T
15	rs8035001	0	83750752	C	T
15	rs74794267	0	83750766	G	A
15	rs2084839	0	83752159	T	G
15	rs55751241	0	83752643	T	C
15	rs12593316	0	83752690	C	A
15	rs28538218	0	83753712	A	G
15	rs62010179	0	83754356	G	C
15	rs80237065	0	83755340	G	T
15	rs78778368	0	83755926	T	G
15	rs13379920	0	83756393	A	G
15	rs8031977	0	83756821	T	G
15	rs1986102	0	83758884	C	T
15	rs66982382	0	83759079	G	C
15	rs79858129	0	83759215	G	A
15	rs66603627	0	83759773	G	A
15	rs8040141	0	83761724	T	C
15	rs62010181	0	83762285	A	G
15	rs79315509	0	83763702	T	C
15	rs2381031	0	83764330	T	G
15	rs118002544	0	83764680	G	A
15	rs58329615	0	83764697	A	G
15	rs56187021	0	83765518	C	G
15	rs1452116	0	83765994	G	A
15	rs11853742	0	83768391	C	G
15	rs28711295	0	83768944	A	T
15	rs73453289	0	83769807	T	C
15	rs1452115	0	83769823	T	C
15	rs1452114	0	83769879	C	T
15	rs143568243	0	83771187	A	T
15	rs76367736	0	83771317	C	T
15	rs28436027	0	83774399	A	G
15	rs56391827	0	83774555	C	T
15	rs77094972	0	83775163	C	T
15	rs10152258	0	83775815	C	G
15	rs113598767	0	83776182	G	C
15	rs61323939	0	83776626	C	A
15	rs58281154	0	83779683	T	C
15	rs34471356	0	83781014	A	T
15	rs6603047	0	83782248	A	G
15	rs138772757	0	83782608	C	T
15	rs150845598	0	83784058	C	T
15	rs8037783	0	83784959	C	T
15	rs55683536	0	83785403	G	C
15	rs141896507	0	83786712	G	A
15	rs144001336	0	83787598	C	A
15	rs11856171	0	83790991	T	A
15	rs73455410	0	83792875	T	A
15	rs17507693	0	83793622	A	T
15	rs73455413	0	83794426	A	G
15	rs12439903	0	83795807	A	G
15	rs17841159	0	83796603	T	C
15	rs17507763	0	83797341	T	C
15	rs80294262	0	83798250	C	A
15	rs17158080	0	83798496	C	T
15	rs148258357	0	83798712	G	A
15	rs60935326	0	83799148	G	A
15	rs2034618	0	83799632	C	T
15	rs28754750	0	83800910	C	T
15	rs17567151	0	83801716	C	G
15	rs62010212	0	83802702	C	A
15	rs34255692	0	83804387	C	T
15	rs2034617	0	83804830	G	A
15	rs12440386	0	83804861	C	T
15	rs75469242	0	83807619	A	C
15	rs8043224	0	83808103	T	C
15	rs11858377	0	83808810	G	A
15	rs74341931	0	83809950	C	T
15	rs561503477	0	83810813	T	C
15	rs62010214	0	83812085	G	C
15	rs76641890	0	83812566	T	C
15	rs12441585	0	83816804	C	T
15	rs11852496	0	83817559	T	C
15	rs117909475	0	83817709	T	C
15	rs12438398	0	83818150	T	A
15	rs10520576	0	83818272	G	A
15	rs8035810	0	83819291	T	A
15	rs8027577	0	83819664	G	A
15	rs144569299	0	83821047	C	T
15	rs11854888	0	83821883	C	T
15	rs11259965	0	83822244	T	A
15	rs60959573	0	83822261	T	C
15	rs12593638	0	83822753	C	T
15	rs8038486	0	83823910	A	C
15	rs17567869	0	83824251	C	G
15	rs77151186	0	83826383	C	T
15	rs72758307	0	83827747	T	C
15	rs73455451	0	83828087	T	C
15	rs62010215	0	83831426	C	T
15	rs76213270	0	83831499	A	C
15	rs3816450	0	83832934	A	G
15	rs965264	0	83833581	T	C
15	rs75633053	0	83834053	T	C
15	rs11855639	0	83835385	C	G
15	rs117331254	0	83836114	C	T
15	rs7165978	0	83836372	A	G
15	rs151173432	0	83836389	C	T
15	rs7164083	0	83837705	C	T
15	rs11259967	0	83838099	G	A
15	rs12593532	0	83838530	T	C
15	rs144534563	0	83838704	G	A
15	rs56045305	0	83838753	A	G
15	rs74773891	0	83842465	T	C
15	rs1112404	0	83842480	A	C
15	rs7165114	0	83843114	A	C
15	rs148797922	0	83844474	T	A
15	rs12591855	0	83846150	G	A
15	rs12594496	0	83847434	C	T
15	rs17158063	0	83848883	G	C
15	rs12443424	0	83849306	C	G
15	rs17568459	0	83850071	G	A
15	rs76974209	0	83850596	C	A
15	rs79970877	0	83851361	G	A
15	rs145104420	0	83851597	A	T
15	rs76136180	0	83852338	C	T
15	rs11852408	0	83852576	G	A
15	rs79070816	0	83853777	T	A
15	rs12595330	0	83854397	A	G
15	rs12232240	0	83854931	A	G
15	rs11852446	0	83855329	A	G
15	rs117718360	0	83855576	C	T
15	rs11857878	0	83856392	G	A
15	rs11856000	0	83856571	T	G
15	rs73437314	0	83856715	G	A
15	rs138982017	0	83857614	T	C
15	rs28373753	0	83857722	A	C
15	rs4563011	0	83857945	T	C
15	rs62010248	0	83858534	G	A
15	rs74832645	0	83858716	G	T
15	rs12443109	0	83861302	C	T
15	rs57729044	0	83862371	T	C
15	rs58292616	0	83862669	C	T
15	rs57219675	0	83862711	C	T
15	rs11259968	0	83863924	C	T
15	rs11259969	0	83864087	T	G
15	rs11856806	0	83864279	T	G
15	rs11857641	0	83864853	T	C
15	rs77618143	0	83868088	A	G
15	rs73437324	0	83868437	G	A
```
