## Supplementary material for "Characterization of shared and ancestry-specific signals driving complex traits using multi-ancestry fine-mapping": susiex_nc3.cs80.snp

```
BP	SNP
82884151	rs140246711
82887316	rs148258055
82900107	rs558776458
83038438	rs445337
83040833	rs367697008
83213963	rs1267659
83214154	rs1267658
83215134	rs62009918
83215163	rs142217377
83215251	rs1267657
83215456	rs76467663
83216191	rs140456585
83216793	rs803688
83216872	rs803687
83218165	rs2277566
83218648	rs117934554
83219310	rs12441776
83219340	rs803686
83219373	rs111897625
83219838	rs142865934
83219900	rs72751639
83219905	rs140914141
83220099	rs1267656
83221008	rs117811788
83221390	rs117172003
83221392	rs3850610
83221641	rs77547652
83221809	rs12324877
83222341	rs117970733
83223425	rs1145173
83223616	rs1145172
83223667	rs141903711
83223774	rs17270866
83225922	rs1145170
83226925	rs17507216
83227164	rs75276426
83228194	rs72751643
83228812	rs28493687
83229020	rs117402296
83229141	rs76496098
83229395	rs10163167
83229542	rs2871011
83230103	rs6603030
83230500	rs147472013
83231144	rs112202228
83231336	rs75311361
83231966	rs80348765
83232586	rs17841176
83233157	rs59746564
83233196	rs148495949
83234901	rs79836804
83235154	rs143609608
83235298	rs12592022
83235408	rs17158413
83235876	rs17271041
83236014	rs783542
83236050	rs8023333
83236392	rs28648832
83236825	rs17158407
83236874	rs183057850
83236875	rs187459660
83237691	rs17158405
83237769	rs698500
83237899	rs17356118
83238132	rs34032397
83238834	rs79373403
83239044	rs147825212
83239486	rs783543
83240293	rs783544
83240705	rs118064941
83241228	rs17158403
83241392	rs76970154
83241804	rs77679643
83241876	rs3809507
83242401	rs116875482
83242955	rs117269027
83243263	rs783545
83244680	rs1259180
83245053	rs60160189
83245326	rs4779032
83245384	rs4779033
83245528	rs190058965
83245549	rs4779034
83245631	rs28587782
83246131	rs28582623
83246141	rs2678445
83246718	rs8039549
83246758	rs28676810
83246886	rs8028363
83247363	rs35934048
83247864	rs55844519
83248039	rs10468216
83248060	rs12903954
83248079	rs10468217
83249012	rs12441668
83249119	rs783531
83249367	rs783532
83249894	rs79359602
83250008	rs72751657
83250186	rs783533
83250243	rs783534
83250767	rs8032281
83251390	rs28485966
83252351	rs141844084
83252783	rs783536
83252807	rs783537
83252850	rs148514077
83253143	rs783538
83253272	rs189411927
83253985	rs3914699
83254070	rs783539
83254246	rs17841174
83254547	rs117816978
83254704	rs137996567
83254708	rs783540
83255061	rs783541
83255074	rs10520565
83256366	rs78616413
83257197	rs116865603
83258096	rs803747
83258286	rs117459603
83258368	rs115184820
83258986	rs71412256
83259135	rs28593415
83259365	rs76008587
83259521	rs78702683
83260436	rs4779035
83260750	rs117504645
83260971	rs34940771
83260979	rs28808991
83261492	rs188994697
83261513	rs72751661
83261639	rs12148332
83262036	rs146687115
83262181	rs2567635
83263405	rs2678448
83263428	rs2567636
83263455	rs72751662
83263744	rs150684763
83263756	rs3970696
83263775	rs139908197
83264459	rs36109438
83264713	rs28415133
83265802	rs118004666
83266171	rs141419836
83266549	rs783530
83267070	rs146993642
83267261	rs143111293
83267981	rs783529
83268549	rs149555963
83268978	rs12907604
83268987	rs12437576
83269090	rs783528
83269415	rs6603031
83269814	rs142570670
83269853	rs150950127
83270229	rs139503783
83270419	rs72751665
83270691	rs117032495
83270898	rs1259176
83271070	rs12438371
83271291	rs189227545
83271322	rs1259177
83271426	rs111922042
83271951	rs138812087
83272534	rs76644951
83272955	rs1313492
83273906	rs1313493
83273962	rs72751668
83274279	rs1313494
83274314	rs74980302
83275009	rs112657459
83276066	rs138858508
83276556	rs71412264
83278336	rs117259394
83278371	rs77621600
83278387	rs142218791
83278750	rs1259182
83279433	rs1259183
83279505	rs783520
83279910	rs117713060
83280445	rs783521
83280613	rs783522
83281357	rs188411805
83281758	rs117307189
83281785	rs139439051
83281966	rs73439163
83281988	rs117163683
83282196	rs55924160
83282628	rs1269134
83283082	rs75854332
83283555	rs783523
83284144	rs783524
83284439	rs17158396
83284629	rs783525
83284722	rs12904929
83284804	rs2567632
83284907	rs12901630
83284965	rs10152286
83285795	rs783526
83285847	rs783527
83287500	rs34186444
83288230	rs12899287
83288643	rs13379724
83289604	rs77054593
83289821	rs148738467
83290111	rs57181760
83290138	rs112478508
83290588	rs76307081
83290712	rs185022130
83292304	rs12911812
83292724	rs17158391
83292833	rs117855353
83292936	rs138692626
83292997	rs72751672
83293028	rs17158390
83293231	rs78565363
83293299	rs117458247
83294012	rs147738309
83294436	rs7167880
83294537	rs77227857
83295244	rs2870966
83296073	rs61733713
83296131	rs144574454
83296495	rs117796531
83296545	rs11855735
83296589	rs79840709
83296810	rs75395360
83297138	rs10400906
83297613	rs7182403
83297936	rs7165125
83299203	rs72751675
83299364	rs28374463
83299461	rs8033106
83299824	rs140396474
83299956	rs62009945
83300190	rs138043168
83300937	rs7181761
83301029	rs2870965
83301395	rs4779038
83301575	rs79121330
83301703	rs141582866
83302248	rs112219333
83302429	rs12914359
83303515	rs56180966
83303790	rs192983749
83304010	rs151017787
83304977	rs72751676
83305152	rs79110915
83305310	rs80185446
83305475	rs72751677
83305550	rs17356528
83306121	rs148178287
83306447	rs12916980
83306485	rs117944764
83307063	rs1594511
83307677	rs11635044
83308136	rs60451143
83308959	rs117124923
83309108	rs7171180
83309269	rs34676523
83309422	rs138117236
83309945	rs78285529
83310625	rs1367841
83310835	rs4778686
83310861	rs144779125
83311278	rs79874554
83314238	rs77422019
83314953	rs71412266
83315533	rs7161977
83315731	rs11635624
83315860	rs57217657
83317081	rs8038497
83317767	rs4779039
83317836	rs4778687
83317909	rs117136110
83318202	rs11631963
83318420	rs138765108
83319622	rs7495972
83320134	rs148685652
83320381	rs191155936
83320547	rs72751690
83320637	rs7165129
83320657	rs74482845
83320760	rs143649933
83320941	rs12385960
83320984	rs12385961
83321306	rs139195843
83321336	rs11637433
83321476	rs72751693
83323012	rs75516283
83323024	rs76069466
83323255	rs1864700
83323318	rs1864699
83323448	rs75357244
83323555	rs7165690
83323688	rs2099259
83325211	rs116320172
83325266	rs138105502
83325293	rs12917094
83325529	rs66793760
83325975	rs77301290
83326051	rs7496727
83326278	rs117790009
83326557	rs74944014
83326938	rs11633829
83327192	rs117846384
83327412	rs140779683
83327999	rs12905138
83328542	rs11635442
83328587	rs113056981
83330183	rs11630643
83330451	rs117933613
83330873	rs72753906
83331069	rs151177638
83331155	rs2278355
83331781	rs145292515
83332077	rs2303988
83332152	rs12898427
83333254	rs75449949
83334016	rs9806591
83334245	rs9806343
83334419	rs7494860
83334856	rs72753908
83335263	rs182066759
83335323	rs74748885
83335421	rs117547358
83335875	rs6603033
83336872	rs72630438
83337059	rs4779041
83337568	rs144227237
83338046	rs141550272
83338327	rs150880425
83338505	rs35734713
83338544	rs4779042
83338732	rs67205493
83339057	rs28833239
83339353	rs4779044
83339500	rs11635476
83339852	rs142143422
83339853	rs6422424
83339895	rs117959961
83340212	rs140987547
83340213	rs150193395
83340571	rs7183881
83340689	rs7166248
83340863	rs28877110
83340882	rs138467194
83341781	rs117498572
83342028	rs28667458
83342381	rs12908713
83342772	rs4779046
83343269	rs149963808
83344271	rs7163990
83344869	rs1431717
83344932	rs1431716
83345536	rs7496954
83345832	rs145630503
83346396	rs56127234
83346998	rs17158372
83347858	rs147138587
83349149	rs147827968
83350617	rs1075845
83351127	rs117291358
83351223	rs72753914
83351511	rs78412972
83351871	rs28888975
83351911	rs9806381
83351936	rs566551173
83352056	rs8040293
83352282	rs11638815
83352753	rs72753916
83352971	rs117028427
83354643	rs117972561
83355634	rs7178350
83356259	rs8043401
83356728	rs8040152
83356972	rs76115164
83357156	rs148128981
83357728	rs17158369
83358339	rs72753919
83358388	rs17841171
83360050	rs140609841
83360068	rs150052214
83360486	rs146732495
83360589	rs113970449
83361080	rs17158366
83361512	rs12442733
83361663	rs4779048
83361774	rs4779049
83362160	rs7184045
83362758	rs28595450
83362809	rs138748233
83363196	rs12903624
83363323	rs12438312
83363347	rs12438334
83363619	rs76692646
83363887	rs57578325
83363938	rs12442686
83363956	rs35728728
83364172	rs28864981
83364938	rs55870914
83365910	rs62011675
83365947	rs140207494
83366042	rs11639010
83366296	rs10906984
83367241	rs79115617
83367708	rs8032321
83367732	rs17841169
83367833	rs8040488
83368074	rs145460091
83368514	rs9652567
83368605	rs186017271
83368719	rs183110114
83368738	rs4779050
83369560	rs141024593
83370070	rs28737193
83370171	rs4779051
83371149	rs116918931
83371180	rs144631812
83371566	rs4779052
83371598	rs4779053
83371844	rs117727783
83373033	rs147248036
83373141	rs138998945
83373943	rs12911134
83374040	rs140248638
83375038	rs117002178
83376056	rs141976159
83376828	rs12907942
83377082	rs4627310
83377295	rs117558086
83377703	rs75959419
83377935	rs189438321
83378210	rs546684897
83378233	rs559095818
83378248	rs78366152
83378366	rs200226421
83378616	rs188568477
83378866	rs151201535
83379406	rs11630081
83379532	rs146979947
83380801	rs12438565
83380848	rs4513065
83381110	rs112943215
83381199	rs78104714
83382102	rs12148608
83382326	rs117858314
83383187	rs28371837
83383231	rs78605789
83384041	rs74444887
83384069	rs28607761
83384244	rs143699899
83385477	rs28828695
83385992	rs56297905
83386110	rs147339586
83386567	rs59669012
83386608	rs147623285
83386657	rs79993096
83387070	rs146784608
83387357	rs12437785
83387752	rs7182320
83388645	rs150234458
83388726	rs4779056
83388847	rs59568968
83389160	rs7162465
83389209	rs57154772
83389440	rs28719490
83390488	rs146795433
83391441	rs76246294
83391537	rs8030185
83392387	rs7170775
83393539	rs57868794
83393718	rs11635114
83393723	rs139576939
83394080	rs11631182
83394498	rs116851984
83394553	rs11635460
83395254	rs10468219
83395340	rs11633991
83395948	rs76648699
83396991	rs10468211
83397458	rs1877242
83398303	rs7163840
83398315	rs7163848
83398384	rs7178459
83398973	rs34125390
83398992	rs34191802
83399490	rs76037357
83400419	rs142256392
83400959	rs111653613
83401124	rs8036227
83401281	rs1553885
83401541	rs12440776
83401757	rs12443184
83401764	rs79131023
83401765	rs150108673
83402305	rs79849356
83402833	rs2379997
83403726	rs8028130
83403878	rs80018815
83404548	rs79800642
83405210	rs183564658
83405784	rs62011680
83406228	rs1971554
83406266	rs114989890
83406284	rs144859299
83406581	rs138742136
83406702	rs13379712
83407688	rs79673641
83408054	rs143806340
83408444	rs78160767
83408615	rs180730435
83408733	rs10162991
83408780	rs147796595
83409619	rs149825929
83409703	rs144784118
83409886	rs148439657
83410013	rs12900374
83410116	rs191094457
83410535	rs76058915
83411399	rs72753941
83411593	rs28847707
83411884	rs147068300
83412273	rs150169368
83412474	rs77825876
83412487	rs141570436
83412619	rs118163899
83413041	rs139345881
83413176	rs149606924
83413681	rs146663233
83413740	rs148491356
83413797	rs28540813
83413916	rs2137053
83413949	rs9806642
83414197	rs78281769
83414213	rs12595423
83414429	rs28664062
83415111	rs4638544
83415117	rs75258423
83415352	rs142428846
83415618	rs73443061
83415901	rs113904757
83416204	rs7174656
83417453	rs2890313
83417703	rs11631209
83418080	rs145102025
83418142	rs62011682
83419244	rs1124911
83422580	rs7179851
83423493	rs3803383
83423687	rs151032868
83423885	rs11631033
83424063	rs79614034
83424903	rs150443848
83425314	rs12915384
83425425	rs77081252
83426185	rs193070046
83426235	rs59593645
83426341	rs142681630
83426645	rs28534460
83426822	rs150004358
83427020	rs11635357
83427394	rs3743102
83427684	rs8023873
83428192	rs1108134
83428193	rs1108135
83428568	rs2379993
83428742	rs180714408
83428925	rs12917248
83429475	rs8039001
83429776	rs62011683
83430396	rs12592976
83430440	rs35159939
83430673	rs11637448
83431272	rs11633676
83431452	rs12914752
83431905	rs1553886
83433214	rs62011684
83433708	rs66978683
83433778	rs8036185
83434410	rs8033573
83434501	rs8033726
83435264	rs113342457
83435310	rs182599443
83435828	rs1877241
83435987	rs1109373
83436685	rs1107116
83438878	rs1877240
83439083	rs1105867
83439519	rs2089844
83439818	rs72753955
83440015	rs1105139
83440026	rs1112679
83440344	rs1533136
83440487	rs1533135
83441012	rs1105287
83441049	rs72753957
83441343	rs1105288
83441799	rs193129233
83442067	rs8028133
83443599	rs182248027
83443841	rs80030755
83443888	rs189896657
83444005	rs12909628
83444900	rs76028853
83444950	rs144908655
83445117	rs117457110
83445338	rs2379991
83446725	rs35989107
83447631	rs4779061
83447788	rs4132210
83448470	rs145583139
83448490	rs12913102
83448684	rs12910279
83449030	rs117945791
83449456	rs142965179
83450426	rs76640723
83450721	rs191364511
83450957	rs4779062
83451169	rs7172538
83451188	rs77342732
83451361	rs12912820
83451483	rs117521374
83452049	rs6422425
83452428	rs79176116
83453012	rs8028917
83453338	rs139904118
83453495	rs7163402
83454282	rs11635290
83454995	rs72753962
83455137	rs11259947
83455423	rs62011702
83455741	rs150338347
83457052	rs112494094
83457078	rs147045375
83457424	rs4260027
83458158	rs57612574
83458365	rs12907456
83459370	rs66500181
83459413	rs11856868
83459679	rs117306472
83460130	rs190073146
83460182	rs4779063
83460697	rs11631378
83461040	rs11637563
83461261	rs11259948
83461873	rs36111056
83461894	rs150180739
83461916	rs10152762
83462515	rs12900574
83462783	rs145830630
83462892	rs77850773
83463093	rs11856878
83464023	rs11259949
83464372	rs4617830
83464551	rs141176966
83464612	rs4238539
83464980	rs150717224
83465231	rs4779064
83465758	rs58229275
83466288	rs184243923
83466344	rs4779065
83466709	rs2379992
83467095	rs12907913
83467786	rs1828510
83468655	rs12910606
83468813	rs12899020
83470119	rs55934845
83470692	rs12595140
83471499	rs76855410
83472006	rs75743031
83472349	rs1553883
83472507	rs2379994
83472742	rs117856180
83474612	rs76263931
83474641	rs117221371
83475053	rs35852340
83475352	rs75527689
83475421	rs144563001
83475988	rs117916675
83476317	rs12914161
83476542	rs150853316
83476544	rs72753973
83476694	rs118142935
83476825	rs191374148
83477075	rs117771133
83477614	rs72753974
83478169	rs8042254
83478368	rs75466753
83479349	rs66851469
83480062	rs145800406
83480154	rs35590674
83480984	rs9635453
83481259	rs34337936
83481451	rs144030056
83481519	rs117069215
83481579	rs8025432
83481773	rs142835761
83481859	rs76374995
83481880	rs35270670
83482281	rs74562831
83482318	rs11259951
83483383	rs112938852
83483712	rs187075148
83483837	rs57252413
83484342	rs117674012
83484538	rs7179000
83484956	rs2137052
83485804	rs12903411
83486082	rs11857233
83486155	rs150148152
83487180	rs17158274
83487191	rs144672959
83487213	rs55994896
83487310	rs17841165
83487763	rs78759121
83488382	rs1807242
83488430	rs144780932
83488701	rs145451188
83488773	rs2379996
83489331	rs111315590
83489631	rs60686632
83489807	rs147328266
83489926	rs76555783
83490867	rs117726430
83491638	rs1971555
83492225	rs12595713
83492784	rs2890314
83493525	rs12902970
83493699	rs55800901
83493843	rs28539127
83494011	rs80315752
83494051	rs12907810
83494275	rs146479592
83494901	rs4779068
83495011	rs113597176
83495214	rs113378787
83496743	rs35989256
83497488	rs35788008
83497589	rs17158267
83497660	rs17158263
83497918	rs12905235
83498795	rs8041231
83499082	rs62011706
83499138	rs111732364
83499250	rs77885195
83499472	rs139061517
83499665	rs3814282
83499766	rs3814281
83500319	rs17158257
83500479	rs76108467
83500659	rs75470761
83500776	rs76896649
83501412	rs77794281
83501511	rs12905388
83501632	rs12592897
83501722	rs11259952
83502065	rs11259953
83502066	rs11259954
83502601	rs142187765
83502649	rs117392938
83502767	rs34291804
83502777	rs12915294
83502787	rs12903359
83503075	rs35407574
83503143	rs56168171
83503163	rs28698473
83503457	rs9806482
83503460	rs55747156
83503802	rs17292592
83503820	rs17158255
83503855	rs72753981
83504374	rs77416013
83504578	rs35946485
83505262	rs4779069
83505852	rs76265658
83505946	rs56108482
83506931	rs80308033
83507051	rs2046071
83507377	rs17358518
83507768	rs34541883
83508278	rs4778691
83508399	rs17158253
83508662	rs117902148
83508931	rs11635618
83509156	rs17158251
83511271	rs1270076
83511356	rs1256456
83511804	rs150799032
83511855	rs61374112
83512232	rs147189119
83512253	rs1271044
83512621	rs78825412
83512858	rs34814970
83513227	rs145830974
83513784	rs74696469
83514013	rs138227748
83514473	rs7174089
83514599	rs7182990
83514673	rs7178859
83514773	rs112448588
83515244	rs71412274
83515292	rs11856316
83516483	rs899747
83516855	rs955620
83516968	rs1105714
83517396	rs76318684
83518518	rs34287296
83519371	rs3784380
83519472	rs1256430
83519927	rs74416301
83520153	rs79246325
83520228	rs3784377
83520381	rs3784376
83520582	rs899746
83521036	rs1256429
83521818	rs1256428
83521843	rs117460487
83522170	rs12594197
83522310	rs141990231
83522745	rs12442119
83523163	rs2055891
83523241	rs77753976
83523368	rs1256426
83523387	rs2306428
83523572	rs79233812
83523956	rs1256425
83524068	rs145448451
83524257	rs1256424
83525042	rs138355994
83525365	rs79066649
83525581	rs1256433
83525810	rs117008539
83526222	rs1256432
83526337	rs35522893
83526481	rs146530005
83526566	rs144810433
83527562	rs12594415
83527567	rs118108920
83528098	rs78847356
83528843	rs2667376
83529130	rs2667377
83529238	rs2667378
83530100	rs79555557
83530117	rs12591165
83530649	rs2928572
83530946	rs56686717
83531158	rs149929434
83531468	rs17359001
83531774	rs62011709
83532913	rs78459107
83534421	rs11856299
83534680	rs145959744
83534764	rs2667379
83534803	rs2458017
83534843	rs75698765
83534862	rs115583906
83535090	rs2667380
83535116	rs72753996
83535184	rs117765475
83535185	rs117872319
83535673	rs117338801
83536174	rs11259957
83536665	rs34347059
83537042	rs1256436
83538074	rs74514980
83538304	rs1256438
83538354	rs143803754
83538911	rs1256439
83539242	rs1256440
83539575	rs1256441
83539594	rs1256442
83539609	rs1256443
83540253	rs1256444
83540537	rs1256445
83540930	rs57339283
83541523	rs151254243
83541599	rs140429379
83541947	rs1256446
83542042	rs193054052
83542046	rs3784374
83542167	rs1256447
83542183	rs1256448
83542221	rs116907258
83542325	rs1256449
83543040	rs1256450
83543320	rs75498705
83543605	rs1256451
83543706	rs1256452
83543848	rs1256453
83543958	rs1256454
83544522	rs1256455
83544584	rs17158194
83544854	rs1021022
83545091	rs62011712
83545425	rs2621226
83545977	rs2667382
83546057	rs2667383
83546071	rs186470669
83547026	rs2667384
83547056	rs137958265
83547269	rs1588546
83548174	rs79401880
83548543	rs78849978
83549287	rs17359494
83549712	rs77652984
83550040	rs1256434
83551313	rs2667385
83551502	rs150044761
83558512	rs2621227
83558835	rs187414216
83559954	rs2621228
83560048	rs3784366
83560222	rs3784365
83560457	rs79233060
83560575	rs2251275
83560630	rs6603035
83560658	rs183668245
83561108	rs8038679
83561142	rs880289
83561295	rs7169401
83561606	rs41310978
83562665	rs9806543
83562756	rs116903074
83562772	rs151210077
83563759	rs7174726
83564157	rs2061948
83564379	rs117331323
83564588	rs62011731
83564793	rs7496832
83564947	rs75102930
83565221	rs62011732
83565288	rs79812372
83565711	rs17158168
83566061	rs8031927
83566105	rs8036957
83566796	rs11259959
83566921	rs7173264
83567027	rs7183030
83567028	rs7168760
83567579	rs116956327
83567948	rs17158165
83568157	rs79127068
83568239	rs117384501
83568769	rs2127648
83569076	rs10906985
83569199	rs7173683
83569422	rs7174216
83569612	rs17841163
83569716	rs76392270
83569735	rs17294229
83569832	rs17841162
83570067	rs55633961
83570081	rs17360083
83570114	rs8030940
83573429	rs1600568
83573561	rs141504324
83573565	rs147115482
83573790	rs144037186
83574168	rs12101624
83574214	rs112463269
83575025	rs12385964
83575040	rs12385947
83575188	rs111442444
83575494	rs72755921
83575729	rs62011734
83576028	rs13380133
83576087	rs111553671
83577009	rs142180593
83577693	rs750234
83578095	rs77970865
83578229	rs147754513
83578461	rs2019208
83580096	rs112590638
83580201	rs4843141
83581018	rs62011735
83581087	rs7171095
83581187	rs12913501
83581541	rs149327542
83582211	rs12441914
83582486	rs116991601
83583650	rs75672102
83584065	rs4843144
83584165	rs4843145
83584170	rs4843146
83584479	rs144638332
83584579	rs872598
83584643	rs872599
83585003	rs141127615
83585244	rs139195738
83585402	rs869498
83585406	rs117817423
83585677	rs149519882
83585708	rs7176643
83585710	rs7182096
83585847	rs4842917
83586338	rs147261411
83586466	rs117517494
83586926	rs17294476
83587038	rs181940500
83587472	rs75676207
83587720	rs117861312
83588703	rs11259960
83588895	rs12148275
83589972	rs28463621
83590217	rs17158157
83590345	rs12050725
83590966	rs139759125
83591525	rs75219016
83591630	rs144689248
83591756	rs115046402
83592163	rs144514041
83592450	rs74632889
83592696	rs76434789
83593620	rs72755928
83595884	rs74249852
83596227	rs17158155
83597084	rs184689541
83597581	rs79275587
83598136	rs79238447
83598585	rs58070122
83599149	rs150366589
83600466	rs146054511
83600545	rs140011088
83601326	rs144964736
83601380	rs79268797
83601886	rs72755929
83602849	rs12442894
83603106	rs117873966
83603212	rs75536287
83603452	rs72755930
83603563	rs12443081
83604065	rs138818221
83604392	rs144865320
83604444	rs77498070
83604693	rs77076599
83604793	rs141960871
83606232	rs2061947
83606672	rs145130705
83607149	rs62011737
83608230	rs8034220
83608756	rs111624646
83609339	rs142526130
83609470	rs115149403
83609505	rs115498235
83609524	rs111895074
83610322	rs77179055
83611095	rs7170046
83611199	rs76145380
83611362	rs12441675
83611537	rs55754542
83611976	rs117071370
83612962	rs113581482
83613169	rs2219889
83613180	rs77880602
83613360	rs79988298
83613505	rs537391769
83613792	rs76849503
83614458	rs11259961
83614460	rs143923635
83614595	rs146285488
83614623	rs139396150
83614684	rs150987582
83614954	rs1010820
83615159	rs79644447
83615274	rs1002881
83615762	rs117766505
83615878	rs142367508
83616286	rs72755935
83619335	rs72755936
83619966	rs8031595
83620317	rs146188674
83620774	rs67634629
83621700	rs185677744
83622646	rs12102013
83623066	rs62011742
83623154	rs144694016
83623423	rs11857990
83624464	rs78086831
83625589	rs78938268
83625692	rs117837466
83625739	rs117952621
83626556	rs4842928
83626723	rs182848496
83627568	rs144733525
83627623	rs75591339
83627652	rs72755940
83628016	rs75299086
83628788	rs72755942
83629014	rs140638838
83629331	rs145395179
83630079	rs80118152
83630157	rs112990284
83630823	rs67022650
83630841	rs78335136
83630855	rs116062324
83631162	rs117649951
83631223	rs10220724
83631285	rs10220725
83631302	rs143628471
83632066	rs142458666
83632131	rs140685657
83632164	rs4842843
83633932	rs138198716
83634125	rs8028925
83634584	rs115691967
83634736	rs10220868
83635843	rs118135023
83635966	rs2061946
83636626	rs118044722
83636899	rs142117194
83637249	rs1871658
83637346	rs117841558
83638985	rs72755947
83639227	rs75220447
83639252	rs79135686
83640267	rs4842935
83640285	rs145530967
83641353	rs11259963
83641784	rs2046070
83642779	rs145669092
83644328	rs28819476
83644475	rs147165172
83646331	rs6603038
83646958	rs79105164
83647483	rs12902742
83647518	rs2123161
83647740	rs8023761
83648990	rs75065032
83649292	rs2167602
83650036	rs77746936
83650570	rs78292983
83650580	rs190725277
83650581	rs182781668
83650753	rs62011744
83650787	rs77394885
83651286	rs8037659
83651288	rs8025253
83651353	rs145089887
83651362	rs77856557
83651912	rs77462514
83653188	rs76230174
83655082	rs112694444
83655104	rs74030863
83655726	rs28451607
83655988	rs72755950
83657468	rs115868366
83657800	rs61738562
83659990	rs142607590
83660298	rs28510273
83660801	rs57779835
83660888	rs117256957
83661795	rs58396076
83661961	rs142317248
83662085	rs111369223
83662530	rs7169539
83662709	rs7166355
83663005	rs8043020
83663292	rs117481319
83663903	rs12591237
83663941	rs2123157
83664191	rs1037403
83664519	rs2381028
83664641	rs6603039
83665688	rs186953222
83667984	rs111508217
83668068	rs191347348
83668449	rs150154436
83668463	rs4842859
83668830	rs4842976
83669010	rs74030873
83669151	rs117325340
83669439	rs74028204
83670073	rs6603041
83670317	rs151116434
83670356	rs17295457
83671826	rs59108707
83671914	rs112828544
83672857	rs143864972
83674185	rs150081881
83674432	rs78910691
83674706	rs113920776
83675428	rs138117909
83676425	rs183470093
83677006	rs34426565
83677088	rs113256459
83677486	rs139727269
83677515	rs72755956
83678394	rs6603042
83678413	rs62010162
83679602	rs75112081
83679706	rs17158132
83680114	rs117369065
83680287	rs4842860
83680319	rs79927613
83680329	rs17361375
83680426	rs12906626
83680439	rs147639630
83681862	rs72755958
83682869	rs75132271
83683209	rs74547000
83683705	rs72755959
83683811	rs6603044
83683846	rs147377994
83683890	rs6603045
83684841	rs111531829
83684915	rs140291126
83685181	rs114465574
83685440	rs7757
83685469	rs55933526
83685773	rs3087804
83685888	rs80271201
83686105	rs140540874
83686759	rs17158127
83688187	rs8031896
83688265	rs74460561
83688633	rs62010164
83689688	rs10400812
83689704	rs36038412
83690437	rs12913130
83690537	rs139437001
83690719	rs77864318
83691283	rs34869943
83691434	rs192658981
83691453	rs185501615
83691773	rs28569354
83693276	rs11858468
83693502	rs75806491
83693513	rs7181169
83694078	rs62010166
83694742	rs11858074
83694947	rs28662361
83694980	rs75468879
83695106	rs11858162
83696363	rs72755962
83696373	rs77836682
83696376	rs117393979
83697020	rs67822554
83697176	rs66606849
83698826	rs8038619
83699539	rs117093359
83700322	rs12911706
83700365	rs12904695
83700469	rs12911891
83700620	rs117998309
83700667	rs12900411
83701158	rs28755408
83701657	rs117399838
83701973	rs8035852
83702047	rs77998253
83702064	rs8040998
83702464	rs12102041
83702521	rs117553868
83703484	rs28509292
83703678	rs60819629
83703902	rs142563912
83704283	rs4842991
83704651	rs2123159
83705683	rs66619192
83705796	rs28510490
83706588	rs111701791
83706699	rs11636145
83707015	rs12592391
83707185	rs12441575
83707283	rs12437901
83707703	rs12906027
83708065	rs35207081
83708085	rs13329195
83708124	rs72755969
83708202	rs72755971
83708210	rs118115716
83709325	rs62010170
83709406	rs8038246
83711450	rs28540116
83711468	rs9646239
83712044	rs117317772
83712097	rs146598972
83712458	rs75878802
83712460	rs71412290
83712603	rs12903066
83712655	rs12910117
83713104	rs79563540
83713442	rs4842993
83713926	rs76588376
83714274	rs28485801
83715853	rs716886
83716480	rs144874180
83717146	rs7172665
83717246	rs7177599
83718097	rs117865852
83718609	rs12907032
83719057	rs12437558
83719242	rs28429062
83720413	rs62010172
83720657	rs8023669
83720843	rs148432792
83720896	rs62010173
83721351	rs144558528
83721484	rs188372105
83722059	rs17507300
83722714	rs76439108
83722920	rs75762202
83723047	rs12441006
83723061	rs12438575
83723559	rs67482297
83723677	rs117215955
83723678	rs117563222
83723850	rs149496046
83724143	rs10152914
83724410	rs2167603
83724987	rs8038107
83726175	rs77719086
83726179	rs1568657
83726263	rs75260352
83726267	rs12440265
83727362	rs59572346
83727800	rs28408839
83727830	rs4079029
83727889	rs181404270
83728283	rs137902425
83728419	rs28580677
83728710	rs28711332
83728799	rs77277740
83728870	rs28454771
83729268	rs35627116
83729820	rs140182832
83731787	rs28570610
83731860	rs9672992
83732905	rs7177462
83733001	rs6603046
83733002	rs76326109
83733536	rs75585102
83733732	rs76934136
83733832	rs8031723
83734393	rs62010175
83735926	rs8040457
83736991	rs148183519
83737015	rs77575002
83737571	rs7170547
83738415	rs60836422
83738551	rs116990091
83739485	rs59747602
83740117	rs12917594
83740277	rs7166645
83740345	rs28479338
83740936	rs750214
83741715	rs150639769
83741876	rs2381030
83742791	rs117411488
83742792	rs74685162
83744293	rs12439782
83744328	rs200560424
83744405	rs12437858
83744559	rs62010176
83744740	rs66757932
83745247	rs79338792
83745534	rs11259964
83746879	rs75677362
83747910	rs144302148
83747918	rs140830696
83748799	rs9919979
83748843	rs79068928
83748988	rs12902721
83749134	rs28707195
83749158	rs62010177
83749352	rs13329269
83749532	rs7163516
83750752	rs8035001
83750766	rs74794267
83751420	rs11855722
83751868	rs75269442
83752159	rs2084839
83752643	rs55751241
83752690	rs12593316
83753682	rs75258730
83753712	rs28538218
83754356	rs62010179
83754970	rs138158328
83755340	rs80237065
83755926	rs78778368
83756393	rs13379920
83756821	rs8031977
83756992	rs149441791
83757516	rs116958215
83758196	rs113109911
83758884	rs1986102
83759079	rs66982382
83759215	rs79858129
83759773	rs66603627
83760114	rs185707473
83761724	rs8040141
83762285	rs62010181
83763702	rs79315509
83764330	rs2381031
83764680	rs118002544
83764697	rs58329615
83764802	rs67466213
83765518	rs56187021
83765994	rs1452116
83767450	rs66715755
83767594	rs144564742
83767799	rs145088754
83768391	rs11853742
83768944	rs28711295
83768995	rs67988460
83769807	rs73453289
83769823	rs1452115
83769879	rs1452114
83770182	rs76862179
83771187	rs143568243
83771317	rs76367736
83772011	rs150709712
83774399	rs28436027
83774555	rs56391827
83774623	rs77691132
83775163	rs77094972
83775815	rs10152258
83776182	rs113598767
83776256	rs28444867
83776626	rs61323939
83777375	rs62010205
83779683	rs58281154
83781014	rs34471356
83781474	rs1075619
83781598	rs80329914
83781599	rs79470022
83781631	rs1989
83781859	rs71412295
83782248	rs6603047
83782608	rs138772757
83783337	rs62010208
83784014	rs113474861
83784058	rs150845598
83784959	rs8037783
83785403	rs55683536
83785723	rs72755992
83786712	rs141896507
83787598	rs144001336
83789908	rs4843071
83789984	rs140917511
83790991	rs11856171
83791671	rs117955529
83792771	rs77662756
83792875	rs73455410
83793622	rs17507693
83793958	rs78946589
83794048	rs116869658
83794426	rs73455413
83794621	rs117245385
83795807	rs12439903
83796603	rs17841159
83797341	rs17507763
83798250	rs80294262
83798496	rs17158080
83798712	rs148258357
83799148	rs60935326
83799430	rs143798143
83799632	rs2034618
83800910	rs28754750
83801716	rs17567151
83802702	rs62010212
83803546	rs41326445
83804387	rs34255692
83804477	rs36070450
83804830	rs2034617
83804861	rs12440386
83806150	rs147604746
83807619	rs75469242
83808103	rs8043224
83808810	rs11858377
83809087	rs183182158
83809764	rs72755995
83809950	rs74341931
83810813	rs561503477
83811919	rs147628133
83812085	rs62010214
83812450	rs145257386
83812566	rs76641890
83813330	rs138992554
83816804	rs12441585
83816883	rs77663823
83817245	rs112662756
83817323	rs7179867
83817559	rs11852496
83817709	rs117909475
83818150	rs12438398
83818272	rs10520576
83819291	rs8035810
83819409	rs72755997
83819664	rs8027577
83820710	rs144581997
83821047	rs144569299
83821704	rs72756000
83821883	rs11854888
83821912	rs113467834
83822244	rs11259965
83822261	rs60959573
83822753	rs12593638
83822842	rs112050949
83822856	rs113265844
83823779	rs116146703
83823910	rs8038486
83824251	rs17567869
83824701	rs17508610
83825117	rs17567999
83825209	rs72758306
83826383	rs77151186
83826395	rs77361090
83827296	rs116957980
83827747	rs72758307
83828087	rs73455451
83828494	rs7167364
83831208	rs75263483
83831426	rs62010215
83831499	rs76213270
83832698	rs12440562
83832934	rs3816450
83833581	rs965264
83833931	rs965263
83834053	rs75633053
83834324	rs28567531
83835385	rs11855639
83836050	rs55691648
83836114	rs117331254
83836372	rs7165978
83836389	rs151173432
83836422	rs77241114
83837614	rs80311077
83837705	rs7164083
83838099	rs11259967
83838361	rs111799123
83838530	rs12593532
83838704	rs144534563
83838753	rs56045305
83842465	rs74773891
83842480	rs1112404
83842739	rs72758308
83842901	rs72758310
83843114	rs7165114
83844474	rs148797922
83845282	rs7173876
83845494	rs34256265
83846150	rs12591855
83846990	rs62010219
83847434	rs12594496
83847628	rs138408470
83848326	rs17568298
83848605	rs72758313
83848883	rs17158063
83848978	rs62010220
83849306	rs12443424
83849961	rs17158059
83850071	rs17568459
83850384	rs113530051
83850596	rs76974209
83851361	rs79970877
83851597	rs145104420
83851743	rs11856164
83852338	rs76136180
83852576	rs11852408
83852620	rs17841157
83853777	rs79070816
83854397	rs12595330
83854762	rs60344060
83854893	rs141670957
83854931	rs12232240
83855156	rs17509233
83855231	rs62010247
83855242	rs36093153
83855329	rs11852446
83855576	rs117718360
83856146	rs189488081
83856392	rs11857878
83856571	rs11856000
83856715	rs73437314
83857434	rs72758319
83857614	rs138982017
83857722	rs28373753
83857945	rs4563011
83858534	rs62010248
83858716	rs74832645
83859836	rs62010249
83860924	rs150973418
83861302	rs12443109
83861757	rs12441409
83862371	rs57729044
83862656	rs148137550
83862669	rs58292616
83862711	rs57219675
83862847	rs77579595
83863924	rs11259968
83864087	rs11259969
83864279	rs11856806
83864853	rs11857641
83865172	rs62010252
83865673	rs76373906
83866719	rs142730066
83868088	rs77618143
83868437	rs73437324
```
