## Supplementary material for "Characterization of shared and ancestry-specific signals driving complex traits using multi-ancestry fine-mapping": orig_s1_snps

```
rs2730080
rs71395419
rs75821416
rs12591049
rs12593448
rs2730081
rs28676897
rs72761818
rs28539036
rs77142809
rs1016355
rs17587205
rs8035750
rs180685060
rs17158717
rs8026879
rs72761820
rs142100632
rs72761821
rs78917663
rs17157758
rs17527969
rs2730084
rs2585038
rs74682156
rs2585039
rs75474871
rs28478275
rs149010755
rs117540214
rs79876140
rs8038454
rs74249872
rs79476846
rs2585040
rs2585041
rs59499534
rs28645820
rs72761824
rs2585042
rs72761825
rs117310104
rs78701790
rs74501551
rs60619082
rs112614529
rs8026718
rs4335742
rs74642854
rs60357700
rs74249873
rs8031527
rs111872379
rs144731081
rs2730086
rs2554392
rs2554391
rs10152418
rs58620502
rs149917824
rs117039111
rs11854647
rs2585061
rs10906978
rs13379943
rs13380414
rs13380416
rs78062685
rs2217065
rs8026130
rs74679101
rs75549342
rs72761828
rs12595343
rs4636877
rs2730085
rs72761831
rs17528206
rs139019458
rs979543
rs10520582
rs2585049
rs76543944
rs117427668
rs77262585
rs117184972
rs1834524
rs79366123
rs10906979
rs60474360
rs1426159
rs12595657
rs2585052
rs2554383
rs57455342
rs144346955
rs11853263
rs117409276
rs113642962
rs11259916
rs76090427
rs11636516
rs2585050
rs11637709
rs2554382
rs2730083
rs1477593
rs4843152
rs117253588
rs7162845
rs7165138
rs2033071
rs2562778
rs17158691
rs17158688
rs74649297
rs11629611
rs2562777
rs28664943
rs112843856
rs7167029
rs17158683
rs28409641
rs28548261
rs2562776
rs28478148
rs77933778
rs28391253
rs2194954
rs11636437
rs2585048
rs11639223
rs890309
rs9635452
rs80312348
rs9788726
rs9788762
rs79706217
rs35075309
rs79590734
rs139578998
rs78013233
rs2585047
rs2554381
rs11858662
rs2562775
rs968069
rs1896813
rs79418219
rs7168677
rs2562774
rs57372822
rs1019665
rs1019666
rs1019667
rs1019668
rs11855815
rs2162234
rs144286214
rs7166410
rs76134248
rs76081624
rs2562768
rs7165624
rs60114944
rs12908225
rs1426162
rs75708269
rs2562783
rs1896815
rs1896814
rs61260043
rs78838378
rs74487888
rs2554389
rs17158662
rs11858110
rs5014396
rs2562779
rs17528889
rs1426161
rs10152300
rs28857567
rs72746903
rs117457297
rs1593467
rs1593466
rs113368422
rs2562761
rs2554388
rs2585053
rs8032414
rs10906980
rs75305038
rs2554387
rs11635064
rs77619412
rs117927723
rs2585063
rs1365198
rs28814055
rs77847557
rs7177995
rs113408685
rs140562283
rs10162825
rs143635172
rs17158659
rs59195990
rs2554386
rs72746904
rs2585068
rs2585067
rs2585066
rs12148139
rs117027255
rs17158657
rs7169595
rs11856278
rs7180738
rs28371866
rs2098904
rs77327620
rs72746905
rs2554385
rs982181
rs75697354
rs78967200
rs145159893
rs982180
rs72746908
rs2585065
rs1426160
rs72746910
rs59283606
rs7178620
rs12593547
rs12591393
rs74793148
rs74467360
rs58956574
rs117738308
rs57921785
rs8034055
rs12916596
rs56091379
rs8038389
rs113261930
rs77291928
rs141770783
rs2585051
rs7165003
rs2013799
rs1426163
rs141039371
rs28735516
rs28566937
rs74718275
rs8033205
rs12915150
rs73437211
rs11636275
rs4843154
rs79997076
rs79046244
rs9920704
rs72746913
rs7182216
rs75353799
rs1365199
rs61189615
rs7178271
rs117144850
rs117433328
rs1946367
rs149580065
rs7179147
rs117871378
rs7171604
rs56230235
rs56226101
rs55685171
rs2401129
rs7163810
rs4843155
rs72746920
rs72746921
rs79381811
rs72746922
rs8026199
rs7495206
rs1863449
rs78641550
rs10083569
rs1122405
rs116845865
rs80119035
rs11856314
rs12898714
rs6602985
rs78656169
rs76952105
rs75915323
rs118136305
rs28696207
rs2014605
rs963690
rs79675055
rs72746924
rs72746925
rs890311
rs117642887
rs11854438
rs11855183
rs75442575
rs11259917
rs72746927
rs2081541
rs117885373
rs144362602
rs919069
rs117633634
rs11638104
rs7175914
rs62025778
rs12908587
rs12908469
rs1895871
rs6602986
rs75822939
rs56176147
rs62025779
rs6602987
rs6602988
rs6602989
rs150007801
rs12595439
rs55776473
rs7175004
rs12910446
rs74767513
rs8041267
rs1426165
rs12917432
rs6602990
rs12438282
rs6602991
rs6602992
rs12908597
rs142803304
rs56711701
rs76136488
rs113020364
rs35946026
rs71408817
rs4843156
rs12902288
rs75917666
rs9972340
rs8035886
rs62025782
rs79318861
rs12439816
rs12914377
rs28781400
rs72746936
rs72746937
rs12900358
rs72746938
rs77510589
rs28417766
rs79007383
rs11853983
rs77016111
rs58836704
rs77583188
rs75805946
rs60926638
rs78480171
rs12441069
rs7180730
rs536785166
rs7162500
rs12441269
rs9744674
rs72746948
rs4843157
rs57092166
rs61036216
rs2401130
rs2401131
rs4843158
rs11857714
rs116922654
rs11856085
rs11856213
rs28504011
rs7179507
rs12438035
rs149086287
rs76402678
rs7175491
rs4265771
rs12903851
rs12594012
rs59484405
rs11259918
rs79312638
rs7177929
rs74816874
rs11636742
rs12441956
rs4310815
rs72746955
rs74622342
rs6602993
rs4530091
rs4473150
rs72746958
rs4477659
rs138990173
rs4375628
rs4577047
rs59199978
rs4262914
rs72746959
rs113817743
rs79497969
rs55825429
rs28712354
rs4583200
rs4483821
rs4583201
rs4486845
rs8041709
rs11259919
rs143715721
rs72746963
rs12900542
rs7164141
rs75745851
rs7164187
rs75970867
rs72746964
rs5015595
rs8030005
rs8031186
rs117138192
rs13329502
rs76864565
rs57275183
rs57609708
rs59306313
rs77669184
rs147820682
rs4594227
rs143248662
rs111667230
rs4444303
rs78808491
rs4620919
rs4128911
rs56144439
rs12912713
rs4438273
rs61434114
rs7164782
rs11259920
rs12438269
rs61177240
rs7176613
rs7172049
rs56243362
rs141092297
rs12443111
rs11259921
rs56285320
rs144816747
rs75340111
rs35104757
rs61387269
rs12901128
rs56298063
rs118134155
rs150747082
rs11632002
rs72746969
rs56295930
rs12917201
rs59355989
rs72746971
rs28612730
rs12904106
rs57538494
rs11634891
rs4465575
rs10444972
rs10444974
rs145954503
rs7162542
rs56318004
rs12905564
rs62025812
rs4357909
rs12591597
rs4523894
rs12593996
rs67216966
rs148381956
rs11853949
rs5006997
rs72746976
rs28544951
rs12591251
rs35651801
rs12902891
rs6602997
rs12901568
rs10906981
rs1383484
rs117560869
rs74199046
rs60699858
rs113371795
rs113038464
rs117825563
rs72746979
rs35340858
rs72746980
rs143895995
rs7167818
rs11636302
rs147012643
rs144445636
rs141267968
rs147787259
rs55876638
rs12915913
rs141978916
rs139384603
rs7182380
rs11259922
rs34906504
rs11259923
rs72746981
rs4842918
rs12900183
rs12901281
rs77298919
rs17158593
rs1871731
rs76380397
rs28645965
rs28545666
rs62025822
rs147523140
rs55839613
rs56159777
rs4842919
rs4842920
rs17158590
rs4144691
rs4572348
rs146178094
rs61267560
rs4842837
rs58316347
rs62025825
rs149090251
rs1480826
rs62025827
rs146451792
rs10459761
rs12900671
rs12914477
rs79548879
rs62025830
rs7177951
rs28640918
rs4321166
rs146037616
rs62025831
rs12901364
rs12900443
rs28728297
rs28578450
rs12902486
rs1480820
rs12907471
rs7170165
rs1812707
rs117014146
rs7182563
rs11629657
rs7181926
rs72746989
rs2086441
rs12904215
rs61371724
rs28712829
rs967374
rs7179241
rs6603000
rs12916223
rs72746991
rs62025854
rs28801104
rs12900412
rs12906320
rs72746992
rs10220741
rs12907220
rs112182320
rs8028931
rs17158579
rs1812494
rs144623446
rs68014551
rs11637095
rs2170261
rs72746993
rs4842921
rs4468570
rs12912911
rs17296856
rs2401171
rs12591488
rs28705374
rs12592484
rs4842922
rs57548773
rs899927
rs62025857
rs4414460
rs10520575
rs62025858
rs12914343
rs8041056
rs117393412
rs72746994
rs6603001
rs6603002
rs6603003
rs11259926
rs7162129
rs78494571
rs11259927
rs12906247
rs11857009
rs2046120
rs11259928
rs10906982
rs6603004
rs148900602
rs10906983
rs922664
rs1564472
rs9921007
rs1564473
rs1564474
rs2170262
rs12898254
rs10152139
rs149953455
rs1383483
rs10152119
rs1471552
rs1471553
rs1471554
rs8036748
rs1564475
rs79349825
rs66990951
rs150379392
rs7183263
rs7178962
rs899926
rs148299217
rs138312484
rs75612420
rs8029387
rs8028359
rs940934
rs72748604
rs72748605
rs1810049
rs11853052
rs11853795
rs11856122
rs2401172
rs2401173
rs2401174
rs11259929
rs76513040
rs72748610
rs11259930
rs1480827
rs2401175
rs2401176
rs2401177
rs2401178
rs72748617
rs2401179
rs2401180
rs11259931
rs11637264
rs11259932
rs11259933
rs11259934
rs11259935
rs11259936
rs12914857
rs2055712
rs12439867
rs4842923
rs4842838
rs8038109
rs2061999
rs12906624
rs3934135
rs2030838
rs2030839
rs2030840
rs1880730
rs80088335
rs2401181
rs7496814
rs11633301
rs117666879
rs1480823
rs12900888
rs11852757
rs12900668
rs8024128
rs8024418
rs8042970
rs8029016
rs4842839
rs4842924
rs11259937
rs11637866
rs11633094
rs906425
rs12917345
rs12916203
rs2135880
rs1526080
rs1852264
rs1526081
rs72748627
rs8030379
rs12907501
rs10520573
rs10520572
rs76343395
rs3748369
rs62027787
rs12905660
rs139578288
rs6603006
rs6603007
rs8034577
rs7169152
rs11631703
rs1480821
rs1011102
rs1553645
rs1480822
rs12050811
rs142886070
rs1904866
rs1600640
rs11632808
rs117392576
rs6603008
rs12912141
rs7182097
rs7182462
rs2011645
rs78627663
rs61378395
rs4842926
rs12916195
rs12914327
rs34047645
rs12901723
rs61752778
rs117451367
rs12898206
rs28694702
rs11629965
rs11630705
rs11630762
rs986118
rs10520571
rs17370572
rs8028946
rs17370601
rs12910871
rs12909818
rs62027811
rs8024422
rs1600641
rs12912715
rs12912896
rs4240769
rs12900391
rs34411238
rs2011013
rs56278218
rs56373916
rs11855613
rs6603009
rs112503314
rs12914184
rs12910084
rs12916106
rs12900895
rs2086442
rs59559865
rs117891862
rs139997276
rs117321344
rs112409013
rs138532692
rs141495175
rs55781136
rs7166641
rs9788720
rs2277849
rs117628406
rs28544216
rs113959087
rs12148239
rs4842841
rs147279181
rs9329363
rs9329364
rs11638355
rs4842927
rs12101685
rs4842842
rs537950919
rs12902549
rs7171383
rs146705544
rs4354897
rs4374136
rs4359399
rs148849462
rs72748643
rs713467
rs713468
rs881984
rs906427
rs881983
rs140206840
rs8031704
rs7176737
rs79954062
rs72748648
rs7168418
rs141297202
rs2341
rs144335430
rs62027818
rs67389173
rs12900471
rs11638600
rs72748650
rs6603013
rs72748651
rs139481610
rs2135877
rs12912716
rs12913054
rs2401185
rs11630708
rs142228009
rs9989259
rs151214247
rs147158308
rs72748652
rs58824810
rs72748654
rs11633088
rs12912812
rs12911536
rs4842929
rs56193063
rs72748655
rs72748656
rs8043256
rs12438301
rs6603014
rs2401186
rs2401187
rs77488738
rs116967101
rs1531683
rs12903883
rs4297647
rs1480824
rs75666428
rs765524
rs139122453
rs2895953
rs1534191
rs7166267
rs2063035
rs17371460
rs146448200
rs62026482
rs77328593
rs7183235
rs8042328
rs61655717
rs117922127
rs12914602
rs4842930
rs6603015
rs17158445
rs12911612
rs150142791
rs12905952
rs34529571
rs10163186
rs117529862
rs4842931
rs12050701
rs11259939
rs2279924
rs12905265
rs12592470
rs72478432
rs2895992
rs113356275
rs77186724
rs55701738
rs12901010
rs12901166
rs62026483
rs117508006
rs79074742
rs35633782
rs2292188
rs12148842
rs139198574
rs1960770
rs2049511
rs146571195
rs34672825
rs11637666
rs17299684
rs72748659
rs17158441
rs2279925
rs2279926
rs950168
rs950169
rs2135551
rs113317779
rs137931991
rs149452567
rs59981300
rs117090762
rs146893461
rs62026487
rs141724470
rs143514218
rs150509883
rs59158066
rs62026489
rs12902672
rs113748448
rs112627987
rs56060577
rs56297431
rs35252052
rs28600121
rs6603018
rs28420713
rs111912159
rs113658860
rs114637845
rs1818950
rs116443262
rs4559876
rs72630440
rs12438293
rs12903820
rs7170641
rs144936399
rs111915655
rs74596645
rs62026490
rs150437620
rs138206992
rs1848099
rs8040248
rs10520569
rs62026491
rs72748665
rs1608946
rs6603019
rs12915589
rs75027361
rs143008212
rs72748666
rs72748667
rs62026492
rs116846867
rs115500838
rs66801143
rs61356803
rs28421399
rs138174079
rs72748669
rs35648189
rs118157350
rs75924893
rs112939772
rs8029202
rs62026494
rs190165587
rs35397346
rs140574883
rs113329244
rs117852513
rs62026496
rs138492786
rs142514865
rs141176134
rs62026499
rs143371364
rs117184136
rs3814279
rs17841161
rs2135550
rs17300048
rs906194
rs12437525
rs144105383
rs58822714
rs58671704
rs112532490
rs62026523
rs116842409
rs1852265
rs117541138
rs1848093
rs1848094
rs1848095
rs72748670
rs117378634
rs112799474
rs117135238
rs2659126
rs114873493
rs12915234
rs34751999
rs1567085
rs1567086
rs35181082
rs112282737
rs1506694
rs72630441
rs882888
rs62026526
rs112695136
rs61116535
rs17300292
rs17300336
rs12050551
rs11637533
rs56342395
rs7171634
rs7178655
rs7173765
rs17300406
rs7177414
rs12916348
rs79238968
rs1827938
rs28474939
rs111645810
rs35297609
rs117532339
rs55886031
rs137884228
rs62026530
rs12902936
rs2010167
rs62026531
rs116979211
rs72748675
rs9806618
rs11638394
rs111280059
rs2010790
rs148732635
rs35658069
rs2010993
rs1848097
rs11638297
rs4402532
rs147077764
rs6603020
rs62026533
rs11637158
rs79318564
rs1911155
rs144234688
rs28415985
rs145891774
rs62026534
rs17372824
rs4106946
rs117360276
rs4287531
rs3913457
rs116843644
rs148300038
rs2659154
rs2292190
rs144366739
rs12904682
rs4106950
rs148924891
rs12915390
rs12911210
rs12910413
rs1964060
rs12902070
rs62026536
rs140124206
rs4420497
rs72748679
rs17300790
rs111469275
rs111732972
rs117182234
rs112804275
rs112294127
rs12905475
rs111943059
rs72748684
rs113993431
rs62026537
rs148228054
rs62026538
rs72748686
rs35159785
rs147548477
rs3860260
rs17373027
rs71395431
rs66486766
rs146664989
rs7179113
rs147110604
rs141825417
rs116168389
rs142040958
rs62026541
rs148297400
rs60606030
rs2063036
rs77057536
rs12440039
rs72748691
rs4842937
rs113102649
rs118023314
rs12595694
rs143730793
rs117132876
rs117474129
rs11635160
rs62026542
rs4494498
rs146848952
rs143250016
rs151265687
rs77238978
rs8037078
rs117437389
rs4586394
rs10444973
rs112807160
rs145709834
rs8025070
rs113246297
rs60011907
rs62026543
rs111744925
rs137896526
rs4842939
rs61148413
rs11634849
rs6603022
rs4842940
rs4842941
rs12911223
rs72748698
rs11639244
rs8024218
rs12901468
rs4106951
rs117855064
rs10083595
rs10083628
rs2563905
rs11633897
rs13329384
rs57765888
rs77570154
rs447745
rs72750803
rs55639064
rs56179839
rs4337266
rs4338765
rs28581904
rs534768823
rs548705513
rs141301836
rs191555879
rs146986968
rs4536430
rs3897130
rs2401448
rs2401446
rs34709882
rs145184508
rs78597714
rs6603024
rs62028133
rs113664065
rs6603026
rs6603027
rs149246629
rs7162248
rs17589320
rs3994401
rs191254623
rs147742610
rs111828750
rs35203246
rs71395439
rs182029683
rs186097379
rs143862030
rs151195091
rs7402721
rs12592693
rs140774071
rs4502182
rs77908433
rs4842846
rs58862855
rs11635803
rs28552439
rs59332604
rs58135151
rs59378265
rs8033444
rs111427166
rs8029866
rs36034494
rs7175448
rs141062788
rs7175634
rs34828875
rs12916198
rs150790370
rs60038041
rs35156560
rs140338791
rs28452655
rs4625693
rs4842942
rs12906983
rs4842847
rs4842943
rs111801409
rs11636961
rs111709971
rs144487136
rs184768886
rs151263439
rs7181827
rs140499968
rs150440085
rs142198695
rs148937923
rs4842848
rs34544031
rs143065636
rs35733428
rs149987188
rs143593572
rs151016453
rs6422423
rs145388936
rs11639302
rs72750809
rs78249331
rs62028142
rs74674597
rs35372971
rs8042247
rs4842852
rs4842853
rs4842946
rs4842854
rs7168581
rs7495676
rs149949689
rs143099562
rs4439724
rs12910381
rs12911596
rs66855142
rs148079719
rs62028145
rs1134020
rs149686124
rs113078939
rs2896002
rs3860265
rs147944915
rs141855466
rs2401432
rs3994408
rs148390022
rs4076702
rs114891423
rs74885164
rs2033284
rs117507021
rs113031444
rs1808567
rs62029576
rs67387936
rs147108771
rs145415793
rs62029577
rs112431692
rs142581848
rs145699739
rs35984335
rs62029578
rs62029579
rs148259527
rs117384388
rs76146472
rs141005445
rs11632988
rs149704851
rs72630453
rs118004141
rs34591918
rs35407501
rs1864257
rs151114975
rs8029625
rs139761582
rs8025370
rs8029806
rs8025728
rs8024271
rs146364431
rs72630454
rs145740559
rs145489610
rs12911783
rs116037038
rs80252709
rs75596238
rs4842947
rs68184996
rs11633181
rs12913179
rs12913791
rs28654520
rs12913942
rs55874209
rs144944109
rs149952549
rs8041752
rs62029589
rs12903946
rs75661318
rs74026674
rs140237330
rs8031662
rs8025335
rs111765714
rs10796329
rs11259942
rs62029591
rs35986397
rs62029593
rs62029594
rs62029595
rs117856133
rs146914216
rs62029596
rs4842951
rs4842952
rs11852295
rs56082641
rs4842954
rs4081123
rs62029597
rs10152179
rs62029599
rs116642008
rs4099846
rs2401427
rs72750825
rs146260511
15:84957232_C_G
15:84957232_C_T
rs34432900
rs138870600
rs145447002
rs8034390
rs139563192
rs145181071
rs8035359
rs12910334
rs143057502
rs61352356
rs150613369
rs17596327
rs62029646
rs62029647
rs145793141
rs62029648
rs62029649
rs116163737
rs143991533
rs150968
rs4090999
rs13379732
rs138945003
rs41430751
rs150967
rs4842987
rs58886379
rs150965
rs11073840
rs150964
rs79416421
rs3870213
rs11073859
rs150963
rs150730626
rs118119200
rs62029652
rs112729623
rs59281450
rs4125566
rs609513
rs609515
rs12591311
rs366717
rs193243426
rs60602924
rs144205215
rs141288982
rs117682697
rs3994541
rs72750829
rs220333
rs113900391
rs11638788
rs1828571
rs34921234
rs118074205
rs35614403
rs138631939
rs117994748
rs12914048
rs11630507
rs55691725
rs72750833
rs55794612
rs11635505
rs116665699
rs35478610
rs11631096
rs146838886
rs76604220
rs62019457
rs117325744
rs143089708
rs12900316
rs1849287
rs62019458
rs190957220
rs67804993
rs191432293
rs182802628
rs12902143
rs146456358
rs11633606
rs2341203
rs12902973
rs12148368
rs67669752
rs6496862
rs34117475
rs145329226
rs62021162
rs12593780
rs2879976
rs4360908
rs59495507
rs138567963
rs11638630
rs34302901
rs12915832
rs4125577
rs2879974
rs34395289
rs11630760
rs8032964
rs71395453
rs142537265
rs62021164
rs79424432
rs11633075
rs62021165
rs12905223
rs12912934
rs116935008
rs72750837
rs17597076
rs7180051
rs71395454
rs62021166
rs895571
rs2879971
rs62021167
rs112353795
rs2341186
rs36090723
rs2020365
rs62021169
rs2019611
rs2002375
rs1809033
rs11633534
rs34973912
rs147625842
rs77171777
rs62021171
rs8023310
rs56130099
rs309427
rs17531523
rs58759099
rs72750843
rs57319053
rs11637026
rs11633344
rs11638445
rs72750845
rs78756746
rs142402520
rs111263111
rs57465407
rs6496090
rs7176527
rs3762169
rs3762168
rs11631921
rs7181273
rs17597517
rs17531768
rs28612692
rs67152013
rs7169769
rs11638554
rs748455
rs2271433
rs147294178
rs57455980
rs7181779
rs6496164
rs118055229
rs2341185
15:85152937_G_T
rs12593423
rs12913702
rs71395455
rs16974946
rs150606231
rs10852053
rs12594450
rs149633049
rs116861726
rs7180895
rs72630460
rs150974287
rs10083683
rs3817193
rs28708599
rs16974951
rs78525387
rs7181035
rs7180952
rs7180956
rs200360905
rs2036949
rs61322921
rs2044502
rs11635597
rs56267093
rs12440488
rs12438739
rs56104862
rs11858419
rs907551
rs117805003
rs61394864
rs62021193
rs17598114
rs17532346
rs11634320
rs11634322
rs4603535
rs67504883
rs4842977
rs3825877
rs3825878
rs2121452
rs2292463
rs56747535
rs8040066
rs698620
rs10795
rs75762958
rs36126054
rs12442117
rs6496284
rs76106987
rs113081579
rs72750865
rs117447476
rs1057946
rs1061737
rs3748374
rs3748373
rs12914433
rs78784443
rs11073613
rs7237
rs510875
rs72750868
rs11630487
rs11633762
rs2137270
rs11073619
rs2271432
rs2271431
rs79886065
rs4842981
rs12916712
rs7169629
rs11630887
rs7181896
rs72750873
rs11636189
rs28565484
rs62021197
rs192484563
rs62021198
rs9744239
rs188085666
rs35516100
rs7180849
rs145079583
rs62021208
rs147776100
rs4842978
rs66810580
rs1107179
rs17598561
rs117966434
rs3809508
rs117836980
rs77523699
rs17598603
rs1051168
rs2292462
rs2175567
rs12904605
rs309430
rs11637728
rs62021209
rs73449350
rs78936773
rs66830741
rs8034278
rs8042926
rs74631124
rs8024567
rs6496313
rs17533006
rs12908161
rs113039459
rs8026505
rs116910511
rs17598814
rs57160224
rs17598860
rs17533139
rs12905057
rs1374463
rs113664362
rs6496318
rs7176522
rs118057636
rs59078443
rs61298723
rs60772425
rs8023276
rs55945116
rs117890238
rs67752071
rs79817680
rs34452033
rs66516446
rs17533454
rs113374918
rs8041103
rs142349820
rs11854597
rs150660411
rs17533573
rs11638290
rs117200332
rs150079613
rs8023611
rs111905148
rs112297596
rs16974494
rs17533603
rs59867363
rs34028043
rs34784022
rs116896350
rs111357263
rs149628116
rs12900890
rs67598809
rs72750891
rs67175503
rs111783599
rs8031332
rs12917049
rs113115311
rs80165358
rs7171167
rs7162474
rs12911736
rs72630461
rs12908699
rs142826642
rs113288365
rs8029660
rs117364174
rs11636499
rs140580063
rs113191259
rs138788563
rs62021217
rs67307573
rs118073455
rs35316992
rs12912342
rs150853616
rs921094
rs72630462
rs117598979
rs68108526
rs4643294
rs68032966
rs11636294
rs1984829
rs8033459
rs112189499
rs143680795
rs8027779
rs142851467
rs8027776
rs62021219
rs142425261
rs151324957
rs55731561
rs34900908
rs67480959
rs35524990
rs149297329
rs117206986
rs11073663
rs11073664
rs56141917
rs185285564
rs10468100
rs11633185
rs67672893
rs58416181
rs57891344
rs72753004
rs7175725
rs35641144
rs113826655
rs62021226
rs8027118
rs12916867
rs456151
rs67609176
rs112514022
rs72753007
rs139296232
rs12592554
rs8040206
rs117145514
rs111321230
rs28423065
rs113199263
rs72753010
rs2059927
rs57111049
rs8028490
rs142100321
rs16974510
rs17599905
rs66828879
rs34570071
rs60957376
rs10220733
rs113210390
rs145010546
rs11632465
rs11630416
rs58971990
rs72753018
rs1030863
rs150215973
rs2340654
rs149291365
rs9744499
rs1429445
rs11073686
rs148614154
rs112041999
rs17599989
rs66857148
rs17534234
rs17534283
rs8025289
rs17600128
rs79326640
rs62019463
rs140678565
rs61125394
rs111542984
rs73455511
rs115447152
rs34003212
rs72630463
rs113736895
rs62019464
rs7163355
rs11637142
rs55939547
rs6496401
rs55633599
rs72630464
rs138565163
rs12910012
rs67759205
rs113253702
rs118182884
rs11857312
rs66607970
rs190847933
rs8024090
rs146513489
rs12899981
rs75740860
rs17534409
rs11854313
rs34162609
rs11633788
rs2008262
rs140090499
rs11633450
rs72753029
rs75510472
rs56342609
rs191936568
rs7169806
rs6496404
rs11073702
rs67784785
rs60039139
rs35758837
rs2028111
rs67804735
rs12443381
rs140092522
rs17534709
rs563015997
rs11633377
rs9788687
rs11633413
rs149486622
rs919437
rs17600551
rs9920528
rs36033486
rs7183448
rs370640227
rs62019469
rs117521140
rs12908549
rs1469905
rs117594401
rs55738308
rs55953445
rs55646601
rs11633267
rs3748376
rs891289
rs79740321
rs12906348
rs1975277
rs56385235
rs8029167
rs10438428
rs117955738
rs12595321
rs34342559
rs62019472
rs35557864
rs56083611
rs10162762
rs75274999
rs61074241
rs2241645
rs2241644
rs8043333
rs28595395
rs68007905
rs74390640
rs191441905
rs11073716
rs3851678
rs117463830
rs12594660
rs12595786
rs41492149
rs56194751
rs12903134
rs35726233
rs145438513
rs72753043
rs9806472
rs151075339
rs113397299
rs75894809
rs56410875
rs8182086
rs3748375
rs8037997
rs35960805
rs150097784
rs55698868
rs68097191
rs12912388
rs150620103
rs9806315
rs17601029
rs1719
rs35630683
rs75315863
rs11073729
rs4456483
rs142674392
rs8023889
rs75314237
rs2340651
rs11073730
rs113698933
rs8037423
rs67320428
rs72753050
rs35828350
rs72630465
rs11856496
rs56864281
rs4445878
rs55736017
rs11857356
rs7179643
rs8039472
rs4633690
rs2879828
rs141198397
rs6496439
rs6496441
rs11854291
rs2115630
rs11073739
rs16974536
rs2007616
rs55874951
rs17601226
rs6496443
rs959181
rs79825359
rs891286
rs72630466
rs78466706
rs7183401
rs75783811
rs28363946
rs6496452
rs73437930
rs73437935
rs73437937
rs73437938
rs10775243
rs73437941
rs35808647
rs73437942
rs114010582
rs1429443
rs1429444
rs75315275
rs7177454
rs7164787
rs7164817
rs56082456
rs6496458
rs10852091
rs184001384
rs1896864
rs34407151
rs3803403
rs3803405
rs55702300
rs3803406
rs7163882
rs306201
rs73437951
rs12441936
rs112403084
rs60645432
rs28477805
rs150713218
rs306202
rs306203
rs306204
rs306205
rs306206
rs379031
rs434334
rs74415035
rs115389728
rs76213193
rs75075964
rs76873480
rs182517
rs306207
rs77566474
rs146799894
rs61063411
rs56156667
rs306209
rs117657361
rs139368271
rs66907169
rs66551613
rs8038225
rs78987195
rs139303169
rs16974567
rs112878346
rs61412906
rs72753065
rs73437960
rs80014104
rs35621845
rs306197
rs167379
rs55752937
rs35931910
rs59475469
rs2289141
rs34122391
rs186266
rs75346033
rs34775428
rs2289140
rs12907646
rs11853985
rs78688447
rs17536107
rs72753067
rs9944229
rs306198
rs11857540
rs187316
rs306199
rs427564
rs77303431
rs2289138
rs2289137
rs59035842
rs7172470
rs11636954
rs7182119
rs59022852
rs3748380
rs7172412
rs3748379
rs77564042
rs1437033
rs3748377
rs117364699
rs881733
rs893162
rs17602074
rs8040247
rs12101610
rs12900463
rs12324363
rs12915656
rs10852094
rs12904777
rs4842994
rs72753071
rs12324387
rs67395065
rs67677438
rs74249897
rs11856279
rs78674711
rs11632830
rs148802279
rs11631654
rs57769495
rs117270542
rs76595773
rs55901504
rs11858372
rs4842996
rs8024197
rs79582867
rs11629950
rs77437085
rs11631301
rs111765629
rs76109651
rs12912222
rs11631158
rs12917054
rs12441036
rs149375237
rs11073778
rs11629531
rs12592661
rs60380117
rs72753078
rs12917429
rs146662153
rs12906879
rs58948471
rs896359
rs1451537
rs60945984
rs12910396
rs140778834
rs73437980
rs12915107
rs113028994
rs143656353
rs74934947
rs12909280
rs7173860
rs12592396
rs149866107
rs117178003
rs3743160
rs76138273
rs3743161
rs8187736
rs3743162
rs12442557
rs80147108
rs34886124
rs7164325
rs17215920
rs17215899
rs17222302
rs8187746
rs34130645
rs144549816
rs35280494
rs10852100
rs35867121
rs76469708
rs7182385
rs12148896
rs3825876
rs7342686
rs7342687
rs55832004
rs11856397
rs2007154
rs77546182
rs8037320
rs3899704
rs8029287
rs112443887
rs79753856
rs1545472
rs62020865
rs1545471
rs61602610
rs7166433
rs7166440
rs8187753
rs117958023
rs114714246
rs35160698
rs12900152
rs2343679
rs12900488
rs77705189
rs62020867
rs12913070
rs12913577
rs73439904
rs12910245
rs72753095
rs12898884
rs12899037
rs113705745
rs12905008
rs896363
rs56690118
rs59574216
rs896362
rs140675912
rs4410049
rs71408844
rs55986826
rs62020869
rs4644833
rs113290493
rs4248927
rs4842997
rs4842998
rs35876677
rs11631884
rs6496504
rs79787553
rs12907945
rs12101446
rs7177644
rs4842999
rs4843000
rs72754904
rs12913378
rs11634491
rs12914194
rs1545470
rs2290272
rs45523532
rs2290271
rs8040847
rs142116008
rs72754907
rs17536553
rs8033895
rs2290270
rs8187758
rs2290269
rs67047009
rs12905463
rs11073794
rs4247408
rs2004742
rs12901949
rs4076648
rs62021369
rs66772726
rs34001839
rs4038083
rs113083375
rs117246705
rs2343678
rs12914991
rs4468584
rs2343677
rs56022784
rs12911975
rs4843002
rs4843003
rs4843004
rs16974600
rs4980349
rs138954946
rs2305365
rs58205723
rs2305363
rs148660508
rs6496517
rs12916177
rs80130805
rs72754920
rs12101889
rs113120479
rs11858319
rs12917346
rs7403070
rs12910112
rs896361
rs896360
rs4980348
rs4980339
rs12908708
rs12912875
rs12909213
rs112397651
rs28668681
rs16974612
rs12437553
rs7162722
rs11073802
rs11853372
rs2343676
rs62021375
rs4318180
rs57129316
rs4980347
rs4980346
rs72754924
rs7181193
rs34644808
rs12440771
rs55700704
rs12438877
rs12913097
rs2343671
rs56284711
rs36057516
rs55779208
rs8024331
rs17536922
rs8187763
rs1562885
rs1562884
rs4980345
rs75580907
rs12591784
rs17537076
rs16974622
rs1451538
rs28615345
rs12901610
rs11630512
rs7184004
rs35419229
rs7166680
rs11636486
rs12438099
rs117436140
rs12910476
rs34770488
rs34757170
rs4271567
rs7167591
rs12910991
rs3825875
rs3803390
rs3803389
rs72754931
rs11637139
rs116191689
rs7165885
rs2343675
rs2343674
rs150302036
rs4513067
rs2122859
rs4248928
rs4247409
rs4980344
rs4980343
rs4843006
rs112008279
rs12915914
rs28375890
rs75409430
rs58848301
rs11073818
rs72754945
rs112131391
rs11857765
rs12915729
rs6496528
rs77822354
rs6496529
rs12594161
rs7168054
rs12910911
rs141843497
rs11073819
rs11629732
rs11073820
rs2305367
rs28407787
rs11635673
rs11632593
rs11073822
rs1542283
rs75039940
rs74680749
rs7173463
15:85478153_G_A
rs7163966
rs2242048
rs17216016
rs2242047
rs2242046
rs7169869
rs6496537
rs8031136
rs113259192
rs12906038
rs62021451
rs34002693
rs6496541
rs16974632
rs8025438
rs6496542
rs72754953
rs146917477
rs8029847
rs4843007
rs4843008
rs4843009
rs7178618
rs58715048
rs79393267
rs35914895
rs10438432
rs16974641
rs116890805
rs28430562
rs2017046
rs4247410
rs117679923
rs4980342
rs62021452
rs6496545
rs8030034
rs142111173
rs8030045
rs6496546
rs6496547
rs75825317
rs11852308
rs28396854
rs4843010
rs4843011
rs7170348
rs2305366
rs62021453
rs8025045
rs113386376
rs72754962
rs7403651
rs55983432
rs11858906
rs72754964
rs117000314
rs732633
rs732632
rs896366
rs4247411
rs140555533
rs896367
rs2084745
rs896368
rs896369
rs896370
rs62022519
rs4843012
rs115865119
rs11073839
rs4842862
rs55935873
rs16974650
rs62022521
rs11634324
rs4980351
rs78714861
rs1868922
rs896371
rs55990066
rs56372967
rs72754971
rs7164520
rs58150236
rs71397833
rs62022522
rs79547601
rs116852504
rs72754973
rs72754974
rs8040251
rs71397834
rs72754976
15:85503445_C_G
rs11635705
rs111460093
rs112431612
rs113489994
rs72754978
rs112595560
rs72754979
rs72754980
rs72754981
rs116936536
rs12914025
rs75401007
rs4980358
rs72754982
rs16974653
rs12441289
rs57795160
rs11073849
rs12440846
rs12438449
rs56119196
rs35881378
rs28541399
rs72754983
rs8032686
rs8026775
rs11858930
rs11073852
rs7166894
rs17537738
rs12902629
rs150494901
rs72754984
rs4980355
rs4980354
rs59269598
rs59681713
rs11073854
rs4980352
rs35619798
rs8042711
rs62022524
rs876802
rs1109066
rs1109065
rs58266050
rs74024772
rs56263463
rs75429994
rs75829038
rs78648941
15:85517052_G_A
rs7175160
rs55664313
rs35966827
rs896364
rs12439802
rs12899275
rs77352294
rs7173332
rs7177863
rs7178415
rs62022525
rs117149613
rs12900078
rs116893322
rs11540803
rs117370946
rs117725683
rs16974673
rs34585903
rs67613323
rs58737779
rs11629962
rs11629963
rs7163965
rs75579900
rs117006206
rs17610201
rs189826733
rs71397835
rs141699744
rs8023667
rs8039116
rs62022527
rs117940958
rs17610265
rs930716
rs7174762
rs7170598
rs72754992
rs8028550
rs28523473
rs62022528
rs145250838
rs12909357
rs12913418
rs4843015
rs7359256
rs4980341
rs79864017
rs11854452
rs28624247
rs2060785
rs115390088
rs12324120
rs66550763
rs12324252
rs57753919
rs62021182
rs77811661
rs117537705
rs2060784
rs117821473
rs6496586
rs4980340
rs62021183
rs113682160
rs62021184
rs68088674
rs11629967
rs79772677
rs2290273
rs971804
rs11856097
rs8026543
rs1023844
rs55967056
rs79179383
rs1011437
rs1011436
rs1014543
rs2122858
rs1868921
rs12903975
rs7183199
rs12904615
rs7175477
rs10083650
rs3862411
rs289381
rs289380
rs67161304
rs289379
rs35000527
rs68115999
rs289378
rs289377
rs289376
rs289375
rs289374
rs185972
rs289373
rs117111799
rs12900736
rs12904958
rs289420
rs289419
rs34493704
rs117572558
rs289418
rs208966
rs6496597
rs190840
rs59390017
rs59878814
rs289417
rs57450817
rs289416
rs289415
rs289414
rs289413
rs289412
rs289411
rs289410
rs71397837
rs55854726
rs188296
rs289409
rs62021203
rs56021902
rs289408
rs289407
rs289406
rs67393789
rs28483160
rs34731527
rs289405
rs289404
rs72757020
rs72757021
rs289403
rs68105649
rs62021205
rs148339443
rs77356866
rs78881830
rs55719004
rs289402
rs11631171
rs289401
rs72757023
rs59143550
rs289400
rs17611075
rs289399
rs289398
rs289397
rs289396
rs289395
rs289394
rs11858363
rs289393
rs17611171
rs12102045
rs289392
rs184298749
rs12908400
rs61179859
rs16974726
rs12912860
rs289391
rs17611290
rs289390
rs289389
rs16974732
rs289388
rs12906544
rs28669942
rs67184540
rs544696030
rs2599364
rs58711651
rs117459642
rs72757038
rs439313
rs439307
rs289382
rs57480671
rs12899693
rs17611396
rs289383
rs289384
rs289385
rs34978449
rs34787669
rs4296226
rs289386
rs527219
rs67853521
rs28583919
rs35668265
rs289387
rs73446132
rs62021230
rs12902942
rs418676
rs77384300
rs3850985
rs1466166
rs146180412
rs190714750
rs56833943
rs76564153
rs379799
rs7174722
rs79651625
rs12909971
rs72757047
rs395573
rs12900012
rs12909130
rs409211
rs60043454
rs35885781
rs11856330
rs28438405
rs34105012
rs2923731
rs147962411
rs2654915
rs2599366
rs111795587
rs2938354
rs67762593
rs11852878
rs28836780
rs12913985
rs35843593
rs12593499
rs12592539
rs111614516
rs148707838
rs141678143
rs55993465
rs35134026
rs56275167
rs10412396
rs7496012
rs56204314
rs72757052
rs73446152
rs56279648
15:85600833_G_A
rs11632899
rs79773011
rs34054841
rs111593003
rs12908535
rs13380056
rs35127646
rs11854185
rs72757056
rs68184328
rs7403474
rs56080398
rs11856381
rs57003909
rs72757059
rs67703134
rs7403597
rs55988402
rs77255035
rs12909111
rs117367546
rs72757060
rs56046484
rs56850856
rs7403468
rs11632658
rs11630697
rs11634975
rs11073915
rs67428966
rs11073916
rs11073917
rs8031544
rs28674753
rs7402770
rs8032061
rs4980357
rs4980356
rs67350026
rs16974194
rs16974197
rs8032954
rs7402179
rs150273749
rs12912134
rs12904410
rs113943946
rs117395210
rs62019480
rs35666574
rs16974757
rs12903145
rs59174275
rs2015030
rs2015233
rs11634877
rs11632175
rs7402176
rs7402932
rs28540038
rs28481453
rs16974769
rs143313729
rs1973516
rs16974775
rs16974777
rs55856604
rs56123990
rs56110732
rs62019481
rs62019482
rs16974785
rs116861222
rs60210952
rs55845542
rs12437935
rs16974791
rs34072250
rs28522595
rs28718705
rs12438909
rs28660426
rs2304415
rs2304416
rs11631548
rs55918335
rs74024800
rs117874797
rs55939179
rs16974793
rs1969101
rs112476171
rs1532776
rs2174218
rs10520586
rs58905233
rs66539648
rs12441196
rs16974804
rs3816103
rs3816104
rs2304417
rs16974819
rs67693018
rs16974820
rs16974823
rs55666458
rs12910668
rs76562067
rs12904386
rs35845738
rs12904766
rs12912264
rs12440263
rs12438541
rs145563490
rs79347010
rs67881905
rs10852130
rs12911330
rs28614128
rs12916821
rs12916129
rs67186978
rs10852131
rs34919315
rs744422
rs77156949
rs67698215
rs28599738
rs17540307
rs8029977
rs28401313
rs75678757
rs72630468
rs8032301
rs734495
rs66810534
rs139642117
rs77718466
rs12905036
rs55699332
rs12591070
rs17540501
rs12913859
rs141149945
15:85638636_G_C
rs8040352
rs2342974
rs2005228
rs905600
rs12904238
rs16974842
rs62019507
rs17612860
rs34376876
rs3816105
rs2304418
rs75937725
rs56068820
rs8038149
rs76827804
rs16974844
rs74027408
rs28408242
rs16974846
rs9920027
rs12440719
rs4843019
rs4842864
rs34345801
rs8041380
rs12232314
rs28432948
rs62019508
rs113715684
rs72759070
rs56005972
rs66586912
rs140222450
rs60000029
rs56884884
```
