## Supplementary material for "Characterization of shared and ancestry-specific signals driving complex traits using multi-ancestry fine-mapping": s1.afreq

```
#CHROM	ID	REF	ALT	ALT_FREQS	OBS_CT
15	rs2730080	G	A	0.271372	1006
15	rs71395419	A	G	0.141153	1006
15	rs75821416	G	T	0.0815109	1006
15	rs12591049	T	G	0.105368	1006
15	rs12593448	C	T	0.101392	1006
15	rs2730081	T	C	0.620278	1006
15	rs28676897	A	G	0.0864811	1006
15	rs72761818	G	A	0.0994036	1006
15	rs28539036	C	T	0.0815109	1006
15	rs77142809	C	G	0.00994036	1006
15	rs1016355	T	C	0.345924	1006
15	rs17587205	C	T	0.0536779	1006
15	rs8035750	C	T	0.0795229	1006
15	rs180685060	T	A	0.00894632	1006
15	rs17158717	A	G	0.295229	1006
15	rs8026879	A	C	0.297217	1006
15	rs72761820	C	T	0.100398	1006
15	rs142100632	A	T	0.00994036	1006
15	rs72761821	C	T	0.027833	1006
15	rs78917663	T	C	0.00994036	1006
15	rs17157758	G	A	0.292247	1006
15	rs17527969	A	G	0.0397614	1006
15	rs2730084	T	C	0.272366	1006
15	rs2585038	A	G	0.806163	1006
15	rs74682156	C	G	0.00994036	1006
15	rs2585039	T	C	0.271372	1006
15	rs75474871	G	A	0.0526839	1006
15	rs28478275	C	T	0.0805169	1006
15	rs149010755	G	A	0.112326	1006
15	rs117540214	A	G	0.05666	1006
15	rs79876140	C	G	0.0526839	1006
15	rs8038454	G	T	0.0954274	1006
15	rs74249872	G	A	0.0526839	1006
15	rs79476846	G	A	0.00994036	1006
15	rs2585040	G	C	0.805169	1006
15	rs2585041	T	C	0.27336	1006
15	rs59499534	A	G	0.0526839	1006
15	rs28645820	G	A	0.0795229	1006
15	rs72761824	G	A	0.100398	1006
15	rs2585042	T	C	0.806163	1006
15	rs72761825	T	C	0.196819	1006
15	rs117310104	G	C	0.0119284	1006
15	rs78701790	C	T	0.0427435	1006
15	rs74501551	C	T	0.0119284	1006
15	rs60619082	C	A	0.104374	1006
15	rs112614529	G	A	0.0139165	1006
15	rs8026718	C	G	0.100398	1006
15	rs4335742	A	G	0.0755467	1006
15	rs60357700	T	A	0.055666	1006
15	rs74249873	C	T	0.055666	1006
15	rs8031527	G	A	0.0984095	1006
15	rs111872379	C	T	0.0139165	1006
15	rs144731081	C	T	0.0168986	1006
15	rs2730086	G	A	0.272366	1006
15	rs2554392	T	G	0.272366	1006
15	rs2554391	C	T	0.272366	1006
15	rs10152418	G	A	0.104374	1006
15	rs58620502	A	T	0.055666	1006
15	rs149917824	G	T	0.0178926	1006
15	rs117039111	T	C	0.0258449	1006
15	rs11854647	A	T	0.293241	1006
15	rs2585061	A	G	0.806163	1006
15	rs10906978	T	G	0.293241	1006
15	rs13379943	A	T	0.0785288	1006
15	rs13380416	C	T	0.0775348	1006
15	rs78062685	T	C	0.083499	1006
15	rs2217065	G	T	0.533797	1006
15	rs8026130	A	G	0.105368	1006
15	rs74679101	A	C	0.05666	1006
15	rs75549342	A	G	0.05666	1006
15	rs72761828	C	A	0.292247	1006
15	rs12595343	A	G	0.0994036	1006
15	rs4636877	T	C	0.0536779	1006
15	rs2730085	A	G	0.272366	1006
15	rs72761831	T	G	0.0874751	1006
15	rs17528206	G	A	0.101392	1006
15	rs139019458	A	G	0.0139165	1006
15	rs979543	C	A	0.801193	1006
15	rs10520582	A	G	0.0536779	1006
15	rs2585049	G	T	0.806163	1006
15	rs76543944	C	T	0.0149105	1006
15	rs117427668	C	T	0.0178926	1006
15	rs77262585	A	G	0.0536779	1006
15	rs117184972	G	A	0.026839	1006
15	rs1834524	A	G	0.100398	1006
15	rs79366123	A	C	0.00894632	1006
15	rs10906979	C	T	0.290258	1006
15	rs60474360	G	T	0.0964215	1006
15	rs1426159	C	T	0.162028	1006
15	rs12595657	T	A	0.100398	1006
15	rs2585052	T	A	0.807157	1006
15	rs2554383	A	G	0.807157	1006
15	rs57455342	G	A	0.293241	1006
15	rs144346955	C	T	0.0536779	1006
15	rs11853263	A	G	0.294235	1006
15	rs117409276	C	T	0.0417495	1006
15	rs113642962	C	G	0.100398	1006
15	rs11259916	A	G	0.727634	1006
15	rs76090427	G	A	0.0526839	1006
15	rs11636516	A	T	0.805169	1006
15	rs2585050	T	C	0.295229	1006
15	rs11637709	T	C	0.274354	1006
15	rs2554382	A	G	0.294235	1006
15	rs2730083	T	C	0.295229	1006
15	rs1477593	G	A	0.805169	1006
15	rs4843152	T	C	0.805169	1006
15	rs117253588	C	T	0.0328032	1006
15	rs7162845	G	A	0.0785288	1006
15	rs7165138	A	T	0.0785288	1006
15	rs2033071	C	T	0.802187	1006
15	rs2562778	A	G	0.27336	1006
15	rs17158691	C	T	0.100398	1006
15	rs17158688	G	A	0.101392	1006
15	rs74649297	G	A	0.0954274	1006
15	rs11629611	C	T	0.531809	1006
15	rs2562777	C	T	0.805169	1006
15	rs28664943	C	T	0.0785288	1006
15	rs112843856	A	G	0.0437376	1006
15	rs7167029	A	C	0.296223	1006
15	rs17158683	A	G	0.0576541	1006
15	rs28409641	A	G	0.374751	1006
15	rs28548261	G	A	0.104374	1006
15	rs2562776	G	A	0.807157	1006
15	rs28478148	A	G	0.104374	1006
15	rs77933778	A	G	0.0208748	1006
15	rs28391253	G	A	0.0785288	1006
15	rs2194954	G	A	0.292247	1006
15	rs11636437	G	A	0.292247	1006
15	rs2585048	C	A	0.785288	1006
15	rs11639223	G	A	0.193837	1006
15	rs890309	G	A	0.261431	1006
15	rs9635452	T	A	0.00795229	1006
15	rs80312348	G	C	0.0636183	1006
15	rs9788726	A	G	0.469185	1006
15	rs9788762	T	C	0.0994036	1006
15	rs79706217	T	C	0.0636183	1006
15	rs35075309	G	A	0.141153	1006
15	rs79590734	A	G	0.0636183	1006
15	rs139578998	A	G	0.0149105	1006
15	rs78013233	A	G	0.295229	1006
15	rs2585047	G	A	0.261431	1006
15	rs2554381	T	C	0.263419	1006
15	rs11858662	G	A	0.293241	1006
15	rs2562775	T	C	0.264414	1006
15	rs968069	G	A	0.264414	1006
15	rs1896813	A	G	0.263419	1006
15	rs79418219	G	C	0.295229	1006
15	rs7168677	G	A	0.0994036	1006
15	rs2562774	T	C	0.683897	1006
15	rs57372822	T	C	0.10338	1006
15	rs1019665	A	G	0.78827	1006
15	rs1019666	A	G	0.294235	1006
15	rs1019667	C	A	0.78827	1006
15	rs1019668	G	T	0.524851	1006
15	rs11855815	C	T	0.191849	1006
15	rs2162234	C	T	0.125249	1006
15	rs144286214	T	C	0.0248509	1006
15	rs7166410	C	G	0.22664	1006
15	rs76134248	G	C	0.0715706	1006
15	rs76081624	A	G	0.0715706	1006
15	rs2562768	T	C	0.787276	1006
15	rs7165624	G	C	0.16998	1006
15	rs60114944	C	G	0.0248509	1006
15	rs12908225	T	C	0.0487078	1006
15	rs1426162	G	A	0.786282	1006
15	rs75708269	T	C	0.0626243	1006
15	rs2562783	G	C	0.786282	1006
15	rs1896815	A	C	0.104374	1006
15	rs1896814	A	G	0.10338	1006
15	rs61260043	A	G	0.10338	1006
15	rs78838378	T	C	0.0437376	1006
15	rs74487888	G	A	0.0904573	1006
15	rs2554389	C	T	0.261431	1006
15	rs17158662	A	G	0.0745527	1006
15	rs11858110	A	G	0.287276	1006
15	rs5014396	A	T	0.0745527	1006
15	rs2562779	G	A	0.787276	1006
15	rs17528889	C	A	0.0586481	1006
15	rs1426161	T	C	0.361829	1006
15	rs10152300	G	A	0.787276	1006
15	rs28857567	C	G	0.287276	1006
15	rs72746903	A	G	0.104374	1006
15	rs117457297	A	T	0.0298211	1006
15	rs1593467	A	G	0.28827	1006
15	rs1593466	A	C	0.361829	1006
15	rs113368422	A	G	0.0944334	1006
15	rs2562761	G	T	0.262425	1006
15	rs2554388	G	A	0.263419	1006
15	rs2585053	T	C	0.262425	1006
15	rs8032414	G	A	0.786282	1006
15	rs10906980	C	G	0.293241	1006
15	rs75305038	C	T	0.0586481	1006
15	rs2554387	G	C	0.262425	1006
15	rs11635064	G	C	0.192843	1006
15	rs77619412	C	G	0.0656064	1006
15	rs117927723	T	G	0.0139165	1006
15	rs2585063	C	T	0.262425	1006
15	rs1365198	T	G	0.78827	1006
15	rs28814055	T	G	0.100398	1006
15	rs77847557	C	G	0.0894632	1006
15	rs7177995	A	T	0.361829	1006
15	rs113408685	C	T	0.0437376	1006
15	rs140562283	C	T	0.0129225	1006
15	rs10162825	A	G	0.292247	1006
15	rs143635172	G	A	0.0298211	1006
15	rs17158659	G	A	0.0994036	1006
15	rs59195990	C	T	0.0994036	1006
15	rs2554386	T	C	0.78827	1006
15	rs72746904	G	C	0.0994036	1006
15	rs2585068	G	A	0.78827	1006
15	rs2585067	T	C	0.263419	1006
15	rs2585066	G	A	0.262425	1006
15	rs12148139	A	C	0.0944334	1006
15	rs117027255	T	A	0.0139165	1006
15	rs17158657	G	A	0.100398	1006
15	rs7169595	T	A	0.555666	1006
15	rs11856278	T	C	0.357853	1006
15	rs7180738	C	G	0.0685885	1006
15	rs28371866	T	C	0.293241	1006
15	rs2098904	A	G	0.78827	1006
15	rs77327620	A	G	0.0646123	1006
15	rs72746905	G	A	0.0994036	1006
15	rs2554385	A	G	0.78827	1006
15	rs982181	T	C	0.361829	1006
15	rs75697354	A	G	0.0636183	1006
15	rs78967200	T	G	0.0178926	1006
15	rs145159893	C	A	0.0139165	1006
15	rs982180	A	G	0.361829	1006
15	rs72746908	A	T	0.104374	1006
15	rs2585065	A	G	0.263419	1006
15	rs1426160	C	T	0.787276	1006
15	rs72746910	G	A	0.193837	1006
15	rs59283606	C	G	0.0954274	1006
15	rs7178620	A	G	0.0924453	1006
15	rs12593547	G	T	0.0994036	1006
15	rs12591393	A	T	0.0994036	1006
15	rs74793148	A	G	0.0636183	1006
15	rs74467360	A	G	0.0715706	1006
15	rs58956574	G	A	0.0994036	1006
15	rs117738308	G	T	0.0745527	1006
15	rs57921785	C	T	0.0994036	1006
15	rs8034055	C	T	0.787276	1006
15	rs12916596	T	C	0.979125	1006
15	rs56091379	C	T	0.100398	1006
15	rs8038389	G	A	0.26839	1006
15	rs113261930	C	T	0.0725646	1006
15	rs77291928	T	C	0.0636183	1006
15	rs141770783	G	A	0.0258449	1006
15	rs2585051	A	G	0.269384	1006
15	rs7165003	C	G	0.162028	1006
15	rs2013799	A	G	0.162028	1006
15	rs1426163	A	C	0.163022	1006
15	rs141039371	C	T	0.0149105	1006
15	rs28735516	C	T	0.0666004	1006
15	rs28566937	A	G	0.0725646	1006
15	rs74718275	G	A	0.05666	1006
15	rs8033205	C	G	0.282306	1006
15	rs12915150	T	A	0.26839	1006
15	rs73437211	T	A	0.133201	1006
15	rs11636275	T	C	0.269384	1006
15	rs4843154	G	T	0.426441	1006
15	rs79997076	T	A	0.028827	1006
15	rs79046244	A	G	0.0636183	1006
15	rs9920704	T	C	0.100398	1006
15	rs72746913	G	C	0.194831	1006
15	rs7182216	C	G	0.787276	1006
15	rs75353799	C	T	0.00497018	1006
15	rs1365199	G	T	0.410537	1006
15	rs61189615	G	A	0.0626243	1006
15	rs7178271	T	C	0.787276	1006
15	rs117144850	G	T	0.0656064	1006
15	rs117433328	G	T	0.0656064	1006
15	rs1946367	G	T	0.786282	1006
15	rs149580065	C	T	0.0159046	1006
15	rs7179147	C	T	0.270378	1006
15	rs117871378	G	A	0.0159046	1006
15	rs7171604	G	A	0.270378	1006
15	rs56230235	G	A	0.162028	1006
15	rs56226101	C	T	0.162028	1006
15	rs55685171	C	G	0.0497018	1006
15	rs2401129	A	G	0.271372	1006
15	rs7163810	C	T	0.0924453	1006
15	rs4843155	A	G	0.272366	1006
15	rs72746920	T	G	0.0188867	1006
15	rs72746921	T	G	0.104374	1006
15	rs79381811	T	C	0.0596421	1006
15	rs72746922	A	G	0.192843	1006
15	rs8026199	T	C	0.356859	1006
15	rs7495206	G	T	0.0994036	1006
15	rs1863449	C	T	0.605368	1006
15	rs78641550	A	G	0.0119284	1006
15	rs10083569	T	C	0.355865	1006
15	rs1122405	A	G	0.612326	1006
15	rs116845865	G	A	0.0119284	1006
15	rs80119035	T	C	0.027833	1006
15	rs11856314	C	T	0.607356	1006
15	rs12898714	A	G	0.193837	1006
15	rs6602985	A	T	0.101392	1006
15	rs78656169	A	T	0.0954274	1006
15	rs76952105	G	A	0.0129225	1006
15	rs75915323	T	C	0.0626243	1006
15	rs118136305	T	G	0.0159046	1006
15	rs28696207	G	C	0.338966	1006
15	rs2014605	G	A	0.0666004	1006
15	rs963690	G	C	0.709742	1006
15	rs79675055	C	A	0.0626243	1006
15	rs72746924	A	T	0.0984095	1006
15	rs72746925	C	T	0.0994036	1006
15	rs890311	A	T	0.709742	1006
15	rs117642887	A	G	0.0119284	1006
15	rs11854438	A	G	0.355865	1006
15	rs11855183	T	C	0.0984095	1006
15	rs75442575	T	C	0.0675944	1006
15	rs11259917	T	C	0.194831	1006
15	rs72746927	G	A	0.0258449	1006
15	rs2081541	T	C	0.712724	1006
15	rs117885373	G	A	0.0308151	1006
15	rs144362602	G	A	0.0149105	1006
15	rs919069	G	C	0.712724	1006
15	rs117633634	C	G	0.0168986	1006
15	rs11638104	T	C	0.194831	1006
15	rs7175914	T	G	0.418489	1006
15	rs62025778	G	A	0.0576541	1006
15	rs12908587	A	G	0.194831	1006
15	rs12908469	C	T	0.194831	1006
15	rs1895871	A	G	0.161034	1006
15	rs6602986	T	C	0.71173	1006
15	rs75822939	A	C	0.0735586	1006
15	rs56176147	G	A	0.0994036	1006
15	rs62025779	C	T	0.027833	1006
15	rs6602988	G	A	0.281312	1006
15	rs6602989	C	T	0.282306	1006
15	rs150007801	C	T	0.0725646	1006
15	rs12595439	G	C	0.282306	1006
15	rs55776473	C	T	0.10338	1006
15	rs7175004	A	G	0.0675944	1006
15	rs12910446	G	A	0.192843	1006
15	rs74767513	T	A	0.0675944	1006
15	rs8041267	A	G	0.294235	1006
15	rs1426165	T	C	0.348907	1006
15	rs12917432	C	T	0.192843	1006
15	rs6602990	G	A	0.71173	1006
15	rs12438282	A	G	0.357853	1006
15	rs6602991	C	A	0.356859	1006
15	rs6602992	A	G	0.356859	1006
15	rs12908597	G	T	0.192843	1006
15	rs142803304	C	T	0.0576541	1006
15	rs56711701	A	G	0.161034	1006
15	rs76136488	G	A	0.0576541	1006
15	rs113020364	C	T	0.0318091	1006
15	rs35946026	G	T	0.291252	1006
15	rs71408817	C	T	0.192843	1006
15	rs4843156	G	T	0.707753	1006
15	rs12902288	A	C	0.194831	1006
15	rs75917666	G	A	0.0616302	1006
15	rs9972340	G	A	0.28827	1006
15	rs8035886	T	C	0.422465	1006
15	rs62025782	T	A	0.0198807	1006
15	rs79318861	G	A	0.028827	1006
15	rs12439816	A	G	0.194831	1006
15	rs12914377	A	G	0.709742	1006
15	rs28781400	G	A	0.455268	1006
15	rs72746936	A	G	0.0984095	1006
15	rs72746937	C	T	0.0984095	1006
15	rs12900358	A	G	0.157058	1006
15	rs72746938	T	G	0.10338	1006
15	rs77510589	C	G	0.0735586	1006
15	rs28417766	C	T	0.287276	1006
15	rs79007383	C	G	0.0457256	1006
15	rs11853983	G	A	0.709742	1006
15	rs77016111	A	G	0.197813	1006
15	rs58836704	G	A	0.0984095	1006
15	rs77583188	G	A	0.0666004	1006
15	rs75805946	T	A	0.0586481	1006
15	rs60926638	A	G	0.159046	1006
15	rs78480171	A	G	0.0666004	1006
15	rs12441069	C	T	0.197813	1006
15	rs7180730	C	A	0.286282	1006
15	rs536785166	T	C	0.0109344	1006
15	rs7162500	G	A	0.0984095	1006
15	rs12441269	A	G	0.197813	1006
15	rs9744674	T	C	0.710736	1006
15	rs72746948	A	G	0.0984095	1006
15	rs4843157	C	T	0.196819	1006
15	rs57092166	G	A	0.0984095	1006
15	rs61036216	C	T	0.0984095	1006
15	rs2401130	A	C	0.708748	1006
15	rs2401131	A	T	0.709742	1006
15	rs4843158	G	C	0.710736	1006
15	rs11857714	C	A	0.286282	1006
15	rs116922654	G	A	0.0139165	1006
15	rs11856085	T	C	0.356859	1006
15	rs11856213	T	C	0.292247	1006
15	rs28504011	A	G	0.0854871	1006
15	rs7179507	G	A	0.708748	1006
15	rs12438035	C	T	0.196819	1006
15	rs149086287	C	G	0.0447316	1006
15	rs76402678	A	T	0.00596421	1006
15	rs7175491	T	C	0.709742	1006
15	rs4265771	A	G	0.197813	1006
15	rs12903851	A	G	0.198807	1006
15	rs12594012	G	A	0.0984095	1006
15	rs59484405	A	T	0.218688	1006
15	rs11259918	C	T	0.197813	1006
15	rs79312638	G	C	0.028827	1006
15	rs7177929	G	A	0.708748	1006
15	rs74816874	T	C	0.0596421	1006
15	rs11636742	A	G	0.116302	1006
15	rs12441956	A	C	0.197813	1006
15	rs4310815	A	C	0.354871	1006
15	rs72746955	A	G	0.197813	1006
15	rs74622342	A	G	0.0745527	1006
15	rs6602993	C	G	0.707753	1006
15	rs4530091	G	A	0.708748	1006
15	rs4473150	C	G	0.707753	1006
15	rs72746958	G	A	0.197813	1006
15	rs4477659	C	T	0.196819	1006
15	rs138990173	G	A	0.00894632	1006
15	rs4375628	T	C	0.05666	1006
15	rs4577047	T	G	0.0646123	1006
15	rs59199978	A	G	0.163022	1006
15	rs4262914	G	A	0.510934	1006
15	rs72746959	A	G	0.10338	1006
15	rs113817743	G	A	0.0984095	1006
15	rs79497969	A	G	0.0626243	1006
15	rs55825429	G	C	0.256461	1006
15	rs28712354	T	C	0.247515	1006
15	rs4583200	T	C	0.196819	1006
15	rs4483821	A	G	0.474155	1006
15	rs4583201	C	G	0.102386	1006
15	rs4486845	C	T	0.198807	1006
15	rs8041709	G	T	0.0984095	1006
15	rs11259919	A	G	0.747515	1006
15	rs143715721	C	T	0.0318091	1006
15	rs72746963	A	G	0.125249	1006
15	rs12900542	G	C	0.197813	1006
15	rs7164141	A	G	0.745527	1006
15	rs75745851	C	G	0.16998	1006
15	rs7164187	A	G	0.650099	1006
15	rs75970867	T	C	0.16998	1006
15	rs72746964	A	G	0.127237	1006
15	rs5015595	T	C	0.481113	1006
15	rs8030005	C	T	0.0984095	1006
15	rs8031186	A	C	0.154076	1006
15	rs117138192	T	A	0.0417495	1006
15	rs76864565	G	A	0.16998	1006
15	rs57275183	T	G	0.127237	1006
15	rs57609708	T	G	0.128231	1006
15	rs59306313	T	A	0.0954274	1006
15	rs77669184	T	G	0.196819	1006
15	rs147820682	A	G	0.127237	1006
15	rs4594227	A	G	0.446322	1006
15	rs143248662	G	T	0.054672	1006
15	rs111667230	C	T	0.0646123	1006
15	rs4444303	C	T	0.125249	1006
15	rs78808491	C	T	0.0536779	1006
15	rs4620919	C	G	0.647117	1006
15	rs4128911	C	T	0.154076	1006
15	rs56144439	G	A	0.135189	1006
15	rs12912713	A	C	0.192843	1006
15	rs4438273	G	A	0.235586	1006
15	rs61434114	C	A	0.129225	1006
15	rs7164782	C	T	0.727634	1006
15	rs11259920	G	A	0.403579	1006
15	rs12438269	C	T	0.192843	1006
15	rs61177240	A	G	0.129225	1006
15	rs7176613	T	C	0.236581	1006
15	rs7172049	A	C	0.236581	1006
15	rs56243362	G	T	0.166998	1006
15	rs141092297	T	C	0.0427435	1006
15	rs12443111	A	G	0.237575	1006
15	rs11259921	A	G	0.237575	1006
15	rs56285320	G	A	0.166998	1006
15	rs144816747	G	C	0.0417495	1006
15	rs75340111	C	T	0.0417495	1006
15	rs35104757	A	G	0.191849	1006
15	rs61387269	C	A	0.129225	1006
15	rs12901128	C	T	0.190855	1006
15	rs56298063	C	G	0.129225	1006
15	rs118134155	A	C	0.0178926	1006
15	rs150747082	G	C	0.0159046	1006
15	rs11632002	C	T	0.192843	1006
15	rs72746969	A	G	0.0646123	1006
15	rs56295930	C	T	0.166004	1006
15	rs12917201	G	C	0.192843	1006
15	rs59355989	G	A	0.193837	1006
15	rs72746971	A	C	0.129225	1006
15	rs28612730	C	T	0.236581	1006
15	rs12904106	C	T	0.727634	1006
15	rs57538494	G	A	0.0954274	1006
15	rs11634891	T	C	0.192843	1006
15	rs4465575	A	G	0.236581	1006
15	rs10444972	G	A	0.129225	1006
15	rs10444974	A	G	0.129225	1006
15	rs145954503	C	T	0.0129225	1006
15	rs7162542	C	G	0.560636	1006
15	rs56318004	C	A	0.129225	1006
15	rs12905564	G	C	0.192843	1006
15	rs62025812	A	G	0.192843	1006
15	rs4357909	A	G	0.237575	1006
15	rs12591597	A	G	0.0427435	1006
15	rs4523894	C	G	0.0765408	1006
15	rs12593996	C	G	0.0427435	1006
15	rs67216966	T	C	0.167992	1006
15	rs148381956	G	A	0.0337972	1006
15	rs11853949	A	G	0.728628	1006
15	rs5006997	A	G	0.237575	1006
15	rs72746976	A	C	0.128231	1006
15	rs28544951	C	T	0.195825	1006
15	rs12591251	C	T	0.0427435	1006
15	rs35651801	T	C	0.192843	1006
15	rs12902891	G	T	0.0109344	1006
15	rs6602997	C	T	0.727634	1006
15	rs12901568	T	C	0.192843	1006
15	rs10906981	G	A	0.195825	1006
15	rs1383484	C	T	0.237575	1006
15	rs117560869	G	A	0.0238569	1006
15	rs74199046	T	C	0.0427435	1006
15	rs60699858	C	T	0.128231	1006
15	rs113371795	C	T	0.0218688	1006
15	rs113038464	A	G	0.128231	1006
15	rs117825563	G	A	0.0208748	1006
15	rs72746979	T	C	0.128231	1006
15	rs35340858	G	T	0.0417495	1006
15	rs72746980	T	A	0.128231	1006
15	rs143895995	A	G	0.0139165	1006
15	rs7167818	C	T	0.827038	1006
15	rs11636302	G	A	0.827038	1006
15	rs147012643	G	A	0.0437376	1006
15	rs144445636	C	T	0.120278	1006
15	rs141267968	C	T	0.0417495	1006
15	rs147787259	G	A	0.191849	1006
15	rs55876638	G	A	0.267396	1006
15	rs12915913	G	A	0.191849	1006
15	rs141978916	C	T	0.191849	1006
15	rs139384603	G	A	0.191849	1006
15	rs7182380	T	G	0.237575	1006
15	rs11259922	C	T	0.239563	1006
15	rs34906504	A	G	0.00596421	1006
15	rs11259923	A	G	0.195825	1006
15	rs72746981	A	G	0.0308151	1006
15	rs4842918	T	C	0.26839	1006
15	rs12900183	G	A	0.190855	1006
15	rs12901281	C	A	0.187873	1006
15	rs77298919	A	G	0.0974155	1006
15	rs17158593	A	C	0.130219	1006
15	rs1871731	A	G	0.198807	1006
15	rs76380397	G	A	0.0964215	1006
15	rs28645965	G	A	0.197813	1006
15	rs28545666	G	C	0.197813	1006
15	rs62025822	G	A	0.266402	1006
15	rs147523140	A	G	0.0129225	1006
15	rs55839613	T	C	0.26839	1006
15	rs56159777	A	G	0.266402	1006
15	rs4842919	G	T	0.266402	1006
15	rs4842920	G	T	0.266402	1006
15	rs17158590	T	C	0.130219	1006
15	rs4144691	C	G	0.7833	1006
15	rs4572348	A	G	0.266402	1006
15	rs146178094	C	G	0.0129225	1006
15	rs61267560	T	C	0.130219	1006
15	rs4842837	A	G	0.187873	1006
15	rs58316347	C	A	0.130219	1006
15	rs62025825	C	T	0.264414	1006
15	rs149090251	T	C	0.00695825	1006
15	rs1480826	C	G	0.419483	1006
15	rs62025827	G	A	0.300199	1006
15	rs146451792	C	A	0.0506958	1006
15	rs10459761	C	A	0.746521	1006
15	rs12900671	T	C	0.747515	1006
15	rs12914477	G	A	0.213718	1006
15	rs79548879	T	C	0.0457256	1006
15	rs62025830	C	T	0.302187	1006
15	rs7177951	G	A	0.0477137	1006
15	rs28640918	A	G	0.229622	1006
15	rs4321166	A	T	0.452286	1006
15	rs146037616	A	G	0.0159046	1006
15	rs62025831	T	C	0.265408	1006
15	rs12901364	C	T	0.782306	1006
15	rs12900443	G	T	0.781312	1006
15	rs28728297	T	A	0.199801	1006
15	rs28578450	C	A	0.199801	1006
15	rs12902486	C	G	0.187873	1006
15	rs1480820	T	C	0.824056	1006
15	rs12907471	A	G	0.187873	1006
15	rs7170165	A	G	0.388668	1006
15	rs1812707	C	T	0.517893	1006
15	rs117014146	C	T	0.0129225	1006
15	rs7182563	A	G	0.517893	1006
15	rs11629657	C	G	0.516899	1006
15	rs7181926	G	C	0.516899	1006
15	rs72746989	T	C	0.0477137	1006
15	rs2086441	G	A	0.197813	1006
15	rs12904215	G	A	0.186879	1006
15	rs61371724	C	G	0.130219	1006
15	rs28712829	C	T	0.196819	1006
15	rs967374	C	T	0.782306	1006
15	rs7179241	A	G	0.196819	1006
15	rs6603000	C	T	0.515905	1006
15	rs12916223	C	T	0.515905	1006
15	rs72746991	G	T	0.0328032	1006
15	rs62025854	G	T	0.265408	1006
15	rs28801104	C	T	0.515905	1006
15	rs12900412	G	A	0.515905	1006
15	rs72746992	G	T	0.130219	1006
15	rs10220741	G	A	0.82505	1006
15	rs12907220	T	A	0.055666	1006
15	rs112182320	A	G	0.0636183	1006
15	rs8028931	G	C	0.782306	1006
15	rs17158579	A	G	0.130219	1006
15	rs1812494	C	T	0.82505	1006
15	rs144623446	A	C	0.0109344	1006
15	rs68014551	A	T	0.131213	1006
15	rs11637095	A	G	0.186879	1006
15	rs2170261	G	A	0.782306	1006
15	rs72746993	G	T	0.0298211	1006
15	rs4842921	G	A	0.384692	1006
15	rs4468570	A	T	0.782306	1006
15	rs12912911	G	T	0.186879	1006
15	rs17296856	A	C	0.264414	1006
15	rs2401171	T	G	0.516899	1006
15	rs12591488	A	G	0.0427435	1006
15	rs28705374	A	G	0.141153	1006
15	rs12592484	T	C	0.0427435	1006
15	rs4842922	C	T	0.177932	1006
15	rs57548773	C	T	0.163022	1006
15	rs899927	C	T	0.324056	1006
15	rs62025857	C	G	0.164016	1006
15	rs4414460	A	G	0.326044	1006
15	rs10520575	A	G	0.187873	1006
15	rs62025858	T	C	0.026839	1006
15	rs12914343	A	G	0.187873	1006
15	rs8041056	G	A	0.531809	1006
15	rs117393412	G	A	0.0129225	1006
15	rs72746994	C	T	0.130219	1006
15	rs6603001	A	G	0.533797	1006
15	rs6603002	G	T	0.534791	1006
15	rs6603003	C	T	0.534791	1006
15	rs11259926	G	A	0.696819	1006
15	rs7162129	T	C	0.533797	1006
15	rs78494571	G	C	0.0427435	1006
15	rs11259927	C	T	0.210736	1006
15	rs12906247	T	G	0.187873	1006
15	rs11857009	T	C	0.533797	1006
15	rs2046120	T	A	0.533797	1006
15	rs11259928	A	G	0.533797	1006
15	rs10906982	T	A	0.532803	1006
15	rs6603004	A	G	0.533797	1006
15	rs148900602	G	A	0.0159046	1006
15	rs10906983	A	G	0.533797	1006
15	rs922664	A	G	0.532803	1006
15	rs1564472	T	C	0.532803	1006
15	rs9921007	C	T	0.212724	1006
15	rs1564473	T	G	0.531809	1006
15	rs1564474	G	A	0.531809	1006
15	rs2170262	A	T	0.531809	1006
15	rs12898254	C	A	0.186879	1006
15	rs10152139	A	T	0.531809	1006
15	rs149953455	A	G	0.0397614	1006
15	rs1383483	C	T	0.0238569	1006
15	rs10152119	C	T	0.531809	1006
15	rs1471552	G	A	0.531809	1006
15	rs1471553	G	T	0.532803	1006
15	rs1471554	A	C	0.532803	1006
15	rs8036748	T	A	0.511928	1006
15	rs1564475	C	G	0.533797	1006
15	rs79349825	G	A	0.05666	1006
15	rs66990951	A	T	0.345924	1006
15	rs150379392	G	A	0.0198807	1006
15	rs7183263	T	G	0.530815	1006
15	rs7178962	A	G	0.530815	1006
15	rs899926	G	A	0.529821	1006
15	rs148299217	T	C	0.0119284	1006
15	rs138312484	C	T	0.0119284	1006
15	rs75612420	C	T	0.0536779	1006
15	rs8029387	C	T	0.530815	1006
15	rs8028359	G	A	0.530815	1006
15	rs940934	A	G	0.530815	1006
15	rs72748604	T	A	0.129225	1006
15	rs72748605	A	G	0.129225	1006
15	rs1810049	A	G	0.530815	1006
15	rs11853052	A	T	0.530815	1006
15	rs11853795	T	C	0.530815	1006
15	rs11856122	G	A	0.530815	1006
15	rs2401172	A	G	0.530815	1006
15	rs2401173	C	G	0.530815	1006
15	rs2401174	A	G	0.530815	1006
15	rs11259929	C	G	0.530815	1006
15	rs76513040	A	G	0.0536779	1006
15	rs72748610	C	T	0.129225	1006
15	rs11259930	A	G	0.530815	1006
15	rs1480827	G	C	0.530815	1006
15	rs2401175	A	T	0.530815	1006
15	rs2401176	G	T	0.530815	1006
15	rs2401177	T	A	0.531809	1006
15	rs2401178	C	T	0.530815	1006
15	rs72748617	T	A	0.129225	1006
15	rs2401179	G	A	0.530815	1006
15	rs2401180	C	A	0.530815	1006
15	rs11259931	G	A	0.530815	1006
15	rs11637264	T	C	0.187873	1006
15	rs11259932	G	A	0.530815	1006
15	rs11259933	G	A	0.531809	1006
15	rs11259934	T	C	0.531809	1006
15	rs11259935	C	T	0.530815	1006
15	rs11259936	A	C	0.530815	1006
15	rs12914857	T	C	0.530815	1006
15	rs2055712	G	A	0.530815	1006
15	rs12439867	G	A	0.21173	1006
15	rs4842923	T	C	0.530815	1006
15	rs4842838	G	T	0.531809	1006
15	rs8038109	G	T	0.21173	1006
15	rs2061999	C	T	0.534791	1006
15	rs12906624	T	A	0.187873	1006
15	rs3934135	C	T	0.534791	1006
15	rs2030838	T	A	0.534791	1006
15	rs2030839	T	C	0.535785	1006
15	rs2030840	G	C	0.534791	1006
15	rs1880730	C	T	0.534791	1006
15	rs80088335	G	T	0.082505	1006
15	rs2401181	G	A	0.187873	1006
15	rs7496814	C	T	0.534791	1006
15	rs11633301	A	G	0.534791	1006
15	rs117666879	A	G	0.0218688	1006
15	rs1480823	C	T	0.534791	1006
15	rs12900888	A	C	0.187873	1006
15	rs11852757	A	G	0.130219	1006
15	rs12900668	C	T	0.187873	1006
15	rs8024418	A	G	0.534791	1006
15	rs8042970	G	A	0.534791	1006
15	rs8029016	T	C	0.534791	1006
15	rs4842839	G	A	0.187873	1006
15	rs4842924	C	T	0.534791	1006
15	rs11259937	A	G	0.533797	1006
15	rs11637866	C	T	0.534791	1006
15	rs11633094	A	G	0.190855	1006
15	rs906425	A	T	0.21173	1006
15	rs12917345	C	T	0.190855	1006
15	rs12916203	G	T	0.190855	1006
15	rs2135880	T	G	0.534791	1006
15	rs1526080	G	A	0.534791	1006
15	rs1852264	C	T	0.534791	1006
15	rs1526081	C	T	0.534791	1006
15	rs72748627	C	A	0.130219	1006
15	rs8030379	G	A	0.534791	1006
15	rs12907501	G	A	0.190855	1006
15	rs10520573	A	G	0.535785	1006
15	rs10520572	T	C	0.215706	1006
15	rs76343395	G	A	0.0417495	1006
15	rs3748369	T	A	0.297217	1006
15	rs62027787	C	T	0.163022	1006
15	rs12905660	T	C	0.193837	1006
15	rs139578288	G	C	0.0238569	1006
15	rs6603006	T	C	0.253479	1006
15	rs6603007	A	G	0.254473	1006
15	rs8034577	T	A	0.743539	1006
15	rs7169152	C	A	0.256461	1006
15	rs11631703	G	A	0.028827	1006
15	rs1480821	C	T	0.744533	1006
15	rs1011102	A	C	0.257455	1006
15	rs1553645	G	C	0.741551	1006
15	rs1480822	T	C	0.741551	1006
15	rs12050811	G	T	0.130219	1006
15	rs142886070	T	C	0.0198807	1006
15	rs1904866	A	G	0.256461	1006
15	rs1600640	T	G	0.744533	1006
15	rs11632808	G	A	0.186879	1006
15	rs117392576	T	C	0.028827	1006
15	rs6603008	G	C	0.257455	1006
15	rs12912141	G	A	0.186879	1006
15	rs7182097	T	C	0.784294	1006
15	rs7182462	T	C	0.259443	1006
15	rs2011645	T	C	0.784294	1006
15	rs78627663	A	G	0.177932	1006
15	rs61378395	A	G	0.299205	1006
15	rs4842926	C	T	0.44334	1006
15	rs12916195	T	A	0.186879	1006
15	rs12914327	G	C	0.186879	1006
15	rs34047645	G	C	0.167992	1006
15	rs12901723	G	A	0.186879	1006
15	rs61752778	C	T	0.028827	1006
15	rs117451367	C	T	0.0437376	1006
15	rs12898206	G	A	0.185885	1006
15	rs28694702	G	A	0.257455	1006
15	rs11629965	C	T	0.250497	1006
15	rs11630705	G	C	0.419483	1006
15	rs11630762	G	C	0.417495	1006
15	rs986118	C	T	0.259443	1006
15	rs10520571	A	G	0.258449	1006
15	rs17370572	C	T	0.166998	1006
15	rs8028946	C	T	0.258449	1006
15	rs17370601	A	G	0.297217	1006
15	rs12910871	C	T	0.185885	1006
15	rs12909818	G	C	0.483101	1006
15	rs62027811	A	G	0.185885	1006
15	rs8024422	G	C	0.259443	1006
15	rs1600641	G	A	0.744533	1006
15	rs12912715	T	G	0.185885	1006
15	rs12912896	T	C	0.185885	1006
15	rs4240769	G	A	0.185885	1006
15	rs12900391	A	G	0.484095	1006
15	rs34411238	C	T	0.182903	1006
15	rs2011013	A	T	0.279324	1006
15	rs56278218	A	T	0.27833	1006
15	rs56373916	A	C	0.279324	1006
15	rs11855613	C	T	0.279324	1006
15	rs6603009	A	T	0.762425	1006
15	rs112503314	G	A	0.0139165	1006
15	rs12914184	T	A	0.182903	1006
15	rs12910084	A	T	0.182903	1006
15	rs12916106	A	G	0.462227	1006
15	rs12900895	A	G	0.182903	1006
15	rs2086442	T	C	0.762425	1006
15	rs59559865	T	C	0.107356	1006
15	rs117891862	A	T	0.183897	1006
15	rs139997276	C	T	0.0755467	1006
15	rs117321344	C	G	0.0139165	1006
15	rs112409013	A	G	0.279324	1006
15	rs138532692	A	G	0.16998	1006
15	rs141495175	G	A	0.120278	1006
15	rs55781136	A	G	0.279324	1006
15	rs7166641	C	T	0.461233	1006
15	rs9788720	G	A	0.0387674	1006
15	rs2277849	C	T	0.271372	1006
15	rs117628406	C	A	0.0188867	1006
15	rs113959087	C	A	0.054672	1006
15	rs12148239	T	G	0.285288	1006
15	rs4842841	G	A	0.22664	1006
15	rs147279181	C	G	0.0159046	1006
15	rs9329363	T	G	0.249503	1006
15	rs9329364	G	A	0.251491	1006
15	rs11638355	C	T	0.0258449	1006
15	rs4842927	T	A	0.513917	1006
15	rs12101685	A	G	0.251491	1006
15	rs4842842	A	G	0.227634	1006
15	rs537950919	T	C	0.0109344	1006
15	rs12902549	G	T	0.0387674	1006
15	rs7171383	T	A	0.255467	1006
15	rs146705544	C	A	0.0159046	1006
15	rs4354897	T	C	0.223658	1006
15	rs4374136	G	C	0.223658	1006
15	rs4359399	T	A	0.519881	1006
15	rs148849462	A	G	0.0178926	1006
15	rs72748643	G	A	0.116302	1006
15	rs713467	G	A	0.422465	1006
15	rs713468	A	G	0.342942	1006
15	rs881984	T	C	0.342942	1006
15	rs906427	T	C	0.777336	1006
15	rs881983	C	T	0.223658	1006
15	rs140206840	G	A	0.0248509	1006
15	rs8031704	C	A	0.341948	1006
15	rs7176737	T	C	0.77833	1006
15	rs79954062	A	G	0.0407555	1006
15	rs72748648	A	G	0.114314	1006
15	rs7168418	C	T	0.766402	1006
15	rs141297202	G	A	0.0646123	1006
15	rs2341	C	G	0.116302	1006
15	rs144335430	C	T	0.0218688	1006
15	rs62027818	T	C	0.223658	1006
15	rs67389173	A	C	0.119284	1006
15	rs12900471	T	C	0.342942	1006
15	rs11638600	G	A	0.342942	1006
15	rs72748650	T	C	0.0467197	1006
15	rs6603013	G	A	0.767396	1006
15	rs72748651	C	T	0.0337972	1006
15	rs139481610	A	G	0.0129225	1006
15	rs2135877	A	G	0.342942	1006
15	rs12912716	A	T	0.224652	1006
15	rs12913054	A	G	0.223658	1006
15	rs2401185	G	A	0.11829	1006
15	rs11630708	T	C	0.0298211	1006
15	rs142228009	A	G	0.0129225	1006
15	rs9989259	C	G	0.402584	1006
15	rs151214247	G	A	0.0228628	1006
15	rs147158308	T	G	0.0139165	1006
15	rs72748652	C	T	0.0337972	1006
15	rs58824810	T	C	0.116302	1006
15	rs72748654	G	C	0.105368	1006
15	rs11633088	T	A	0.227634	1006
15	rs12912812	A	G	0.372763	1006
15	rs12911536	G	T	0.227634	1006
15	rs4842929	C	G	0.372763	1006
15	rs56193063	G	A	0.141153	1006
15	rs72748655	T	A	0.0397614	1006
15	rs72748656	T	C	0.0347913	1006
15	rs8043256	A	G	0.142147	1006
15	rs12438301	G	A	0.775348	1006
15	rs6603014	C	G	0.403579	1006
15	rs2401186	T	C	0.406561	1006
15	rs2401187	T	G	0.777336	1006
15	rs77488738	C	A	0.026839	1006
15	rs116967101	G	A	0.027833	1006
15	rs1531683	T	C	0.775348	1006
15	rs12903883	A	G	0.227634	1006
15	rs4297647	T	C	0.378728	1006
15	rs1480824	G	A	0.774354	1006
15	rs75666428	A	G	0.0685885	1006
15	rs765524	G	T	0.227634	1006
15	rs139122453	T	C	0.0129225	1006
15	rs2895953	C	G	0.402584	1006
15	rs1534191	T	C	0.774354	1006
15	rs7166267	G	A	0.772366	1006
15	rs2063035	G	A	0.775348	1006
15	rs17371460	A	G	0.0447316	1006
15	rs146448200	C	A	0.0218688	1006
15	rs62026482	A	G	0.0308151	1006
15	rs77328593	A	G	0.143141	1006
15	rs7183235	A	C	0.383698	1006
15	rs8042328	C	G	0.382704	1006
15	rs61655717	G	A	0.144135	1006
15	rs117922127	C	G	0.0616302	1006
15	rs12914602	T	G	0.379722	1006
15	rs4842930	G	A	0.776342	1006
15	rs6603015	T	A	0.776342	1006
15	rs17158445	G	A	0.0984095	1006
15	rs12911612	T	C	0.235586	1006
15	rs150142791	A	G	0.0139165	1006
15	rs12905952	G	A	0.235586	1006
15	rs34529571	A	G	0.235586	1006
15	rs10163186	T	C	0.777336	1006
15	rs117529862	T	A	0.0407555	1006
15	rs4842931	A	G	0.779324	1006
15	rs12050701	G	A	0.150099	1006
15	rs11259939	G	T	0.142147	1006
15	rs2279924	A	G	0.390656	1006
15	rs12905265	A	C	0.777336	1006
15	rs12592470	G	A	0.38171	1006
15	rs72478432	A	G	0.0984095	1006
15	rs2895992	G	A	0.385686	1006
15	rs113356275	G	A	0.0308151	1006
15	rs77186724	G	A	0.0159046	1006
15	rs55701738	A	G	0.0258449	1006
15	rs12901010	G	A	0.234592	1006
15	rs12901166	G	A	0.234592	1006
15	rs62026483	G	A	0.229622	1006
15	rs117508006	G	A	0.0477137	1006
15	rs79074742	G	A	0.00795229	1006
15	rs35633782	C	T	0.0149105	1006
15	rs2292188	A	G	0.214712	1006
15	rs12148842	C	G	0.164016	1006
15	rs139198574	A	T	0.00795229	1006
15	rs1960770	T	C	0.803181	1006
15	rs2049511	A	G	0.219682	1006
15	rs146571195	G	A	0.0178926	1006
15	rs34672825	C	T	0.247515	1006
15	rs11637666	A	G	0.249503	1006
15	rs17299684	A	G	0.176938	1006
15	rs72748659	G	A	0.175944	1006
15	rs17158441	T	G	0.054672	1006
15	rs2279925	T	C	0.0616302	1006
15	rs2279926	G	A	0.054672	1006
15	rs950168	C	T	0.127237	1006
15	rs950169	C	T	0.27336	1006
15	rs2135551	A	G	0.27336	1006
15	rs113317779	G	A	0.0437376	1006
15	rs137931991	G	A	0.028827	1006
15	rs149452567	G	A	0.0198807	1006
15	rs59981300	G	C	0.0606362	1006
15	rs117090762	T	C	0.00994036	1006
15	rs146893461	C	T	0.0974155	1006
15	rs62026487	T	C	0.129225	1006
15	rs141724470	T	C	0.307157	1006
15	rs143514218	A	C	0.178926	1006
15	rs150509883	C	A	0.0238569	1006
15	rs59158066	G	A	0.026839	1006
15	rs62026489	C	T	0.084493	1006
15	rs12902672	G	A	0.272366	1006
15	rs113748448	T	C	0.176938	1006
15	rs112627987	C	T	0.0616302	1006
15	rs56060577	T	C	0.176938	1006
15	rs56297431	A	G	0.176938	1006
15	rs35252052	T	G	0.0417495	1006
15	rs28600121	G	A	0.11829	1006
15	rs6603018	A	G	0.877734	1006
15	rs28420713	T	C	0.130219	1006
15	rs111912159	T	A	0.130219	1006
15	rs113658860	C	T	0.0944334	1006
15	rs114637845	C	T	0.0606362	1006
15	rs1818950	A	G	0.271372	1006
15	rs116443262	T	G	0.309145	1006
15	rs4559876	T	C	0.309145	1006
15	rs72630440	G	C	0.301193	1006
15	rs12438293	A	G	0.300199	1006
15	rs12903820	A	G	0.272366	1006
15	rs7170641	T	A	0.11829	1006
15	rs144936399	A	G	0.00994036	1006
15	rs111915655	G	A	0.22664	1006
15	rs74596645	G	A	0.0984095	1006
15	rs62026490	G	A	0.128231	1006
15	rs150437620	A	G	0.0387674	1006
15	rs138206992	C	T	0.0218688	1006
15	rs1848099	C	T	0.865805	1006
15	rs8040248	C	T	0.116302	1006
15	rs10520569	C	T	0.128231	1006
15	rs62026491	A	G	0.128231	1006
15	rs72748665	A	T	0.176938	1006
15	rs1608946	A	G	0.300199	1006
15	rs6603019	A	G	0.866799	1006
15	rs12915589	T	C	0.272366	1006
15	rs75027361	G	T	0.0198807	1006
15	rs143008212	C	T	0.0159046	1006
15	rs72748666	T	C	0.176938	1006
15	rs72748667	C	T	0.176938	1006
15	rs62026492	C	T	0.128231	1006
15	rs116846867	G	A	0.178926	1006
15	rs115500838	G	A	0.178926	1006
15	rs66801143	C	T	0.271372	1006
15	rs61356803	G	A	0.116302	1006
15	rs28421399	T	A	0.0536779	1006
15	rs138174079	A	C	0.0596421	1006
15	rs72748669	T	G	0.176938	1006
15	rs35648189	T	C	0.272366	1006
15	rs118157350	T	G	0.0218688	1006
15	rs75924893	T	C	0.0208748	1006
15	rs112939772	G	A	0.0506958	1006
15	rs8029202	A	G	0.866799	1006
15	rs62026494	G	A	0.128231	1006
15	rs190165587	G	A	0.0109344	1006
15	rs35397346	C	T	0.271372	1006
15	rs140574883	C	G	0.0516899	1006
15	rs113329244	C	T	0.125249	1006
15	rs117852513	G	A	0.0387674	1006
15	rs62026496	T	C	0.028827	1006
15	rs138492786	T	C	0.0864811	1006
15	rs142514865	C	T	0.0347913	1006
15	rs141176134	T	G	0.172962	1006
15	rs62026499	A	G	0.299205	1006
15	rs143371364	G	A	0.0606362	1006
15	rs117184136	C	T	0.0159046	1006
15	rs3814279	A	C	0.212724	1006
15	rs17841161	G	C	0.0238569	1006
15	rs2135550	A	G	0.864811	1006
15	rs17300048	C	T	0.272366	1006
15	rs906194	T	C	0.864811	1006
15	rs12437525	A	G	0.864811	1006
15	rs144105383	G	A	0.0606362	1006
15	rs58822714	C	T	0.0536779	1006
15	rs58671704	A	T	0.0536779	1006
15	rs112532490	C	T	0.0447316	1006
15	rs62026523	G	T	0.129225	1006
15	rs116842409	A	G	0.00994036	1006
15	rs1852265	G	A	0.864811	1006
15	rs117541138	C	T	0.0159046	1006
15	rs1848093	G	C	0.27336	1006
15	rs1848094	C	T	0.134195	1006
15	rs1848095	G	T	0.0586481	1006
15	rs72748670	T	A	0.17495	1006
15	rs117378634	A	C	0.0387674	1006
15	rs112799474	G	A	0.16004	1006
15	rs117135238	T	C	0.0994036	1006
15	rs2659126	C	T	0.0357853	1006
15	rs114873493	C	T	0.0477137	1006
15	rs12915234	G	A	0.275348	1006
15	rs34751999	T	C	0.27336	1006
15	rs1567085	A	G	0.947316	1006
15	rs1567086	A	G	0.710736	1006
15	rs35181082	T	C	0.27336	1006
15	rs112282737	G	A	0.175944	1006
15	rs1506694	T	G	0.172962	1006
15	rs72630441	T	A	0.126243	1006
15	rs882888	T	C	0.233598	1006
15	rs62026526	C	T	0.127237	1006
15	rs112695136	C	T	0.177932	1006
15	rs61116535	G	A	0.0606362	1006
15	rs17300292	G	C	0.27336	1006
15	rs17300336	T	C	0.0417495	1006
15	rs12050551	G	A	0.126243	1006
15	rs11637533	A	G	0.27336	1006
15	rs56342395	G	A	0.177932	1006
15	rs7171634	G	A	0.710736	1006
15	rs7178655	T	G	0.710736	1006
15	rs7173765	C	T	0.132207	1006
15	rs17300406	T	G	0.132207	1006
15	rs7177414	G	A	0.710736	1006
15	rs12916348	C	T	0.27336	1006
15	rs79238968	A	G	0.242545	1006
15	rs1827938	C	T	0.772366	1006
15	rs28474939	A	G	0.133201	1006
15	rs111645810	G	T	0.124254	1006
15	rs35297609	A	G	0.272366	1006
15	rs117532339	G	A	0.0238569	1006
15	rs55886031	C	T	0.0974155	1006
15	rs137884228	A	G	0.0168986	1006
15	rs62026530	G	T	0.272366	1006
15	rs12902936	T	C	0.880716	1006
15	rs2010167	C	T	0.131213	1006
15	rs62026531	T	C	0.126243	1006
15	rs116979211	G	T	0.0606362	1006
15	rs72748675	G	A	0.177932	1006
15	rs9806618	G	A	0.785288	1006
15	rs11638394	G	A	0.272366	1006
15	rs111280059	A	T	0.028827	1006
15	rs2010790	A	G	0.0616302	1006
15	rs148732635	A	G	0.0109344	1006
15	rs35658069	C	T	0.272366	1006
15	rs2010993	G	A	0.134195	1006
15	rs1848097	C	T	0.10338	1006
15	rs11638297	A	C	0.272366	1006
15	rs4402532	A	C	0.132207	1006
15	rs147077764	A	G	0.0387674	1006
15	rs6603020	A	G	0.233598	1006
15	rs62026533	G	A	0.124254	1006
15	rs11637158	C	T	0.531809	1006
15	rs79318564	G	A	0.272366	1006
15	rs1911155	A	G	0.272366	1006
15	rs144234688	T	A	0.0198807	1006
15	rs28415985	G	A	0.132207	1006
15	rs145891774	A	G	0.0606362	1006
15	rs62026534	G	A	0.127237	1006
15	rs17372824	G	A	0.127237	1006
15	rs4106946	G	A	0.132207	1006
15	rs117360276	G	C	0.0606362	1006
15	rs4287531	T	C	0.0248509	1006
15	rs3913457	A	C	0.787276	1006
15	rs116843644	G	T	0.0606362	1006
15	rs148300038	T	C	0.0417495	1006
15	rs2659154	T	C	0.131213	1006
15	rs2292190	A	G	0.128231	1006
15	rs144366739	G	C	0.0178926	1006
15	rs12904682	G	C	0.0407555	1006
15	rs4106950	T	G	0.132207	1006
15	rs148924891	A	G	0.0258449	1006
15	rs12915390	T	C	0.272366	1006
15	rs12911210	A	C	0.272366	1006
15	rs12910413	G	A	0.532803	1006
15	rs1964060	G	A	0.532803	1006
15	rs12902070	T	C	0.272366	1006
15	rs62026536	A	G	0.272366	1006
15	rs140124206	T	G	0.0228628	1006
15	rs4420497	T	C	0.88171	1006
15	rs72748679	G	C	0.0427435	1006
15	rs17300790	A	G	0.178926	1006
15	rs111469275	G	A	0.0417495	1006
15	rs111732972	C	T	0.17992	1006
15	rs117182234	G	A	0.0616302	1006
15	rs112804275	A	G	0.178926	1006
15	rs112294127	G	T	0.178926	1006
15	rs12905475	G	A	0.271372	1006
15	rs111943059	G	A	0.0318091	1006
15	rs72748684	C	T	0.178926	1006
15	rs113993431	G	A	0.084493	1006
15	rs62026537	A	G	0.128231	1006
15	rs148228054	A	C	0.0129225	1006
15	rs62026538	G	A	0.128231	1006
15	rs72748686	A	G	0.177932	1006
15	rs35159785	G	A	0.272366	1006
15	rs147548477	A	G	0.0228628	1006
15	rs3860260	A	C	0.949304	1006
15	rs17373027	G	A	0.126243	1006
15	rs71395431	G	A	0.27336	1006
15	rs66486766	G	A	0.27336	1006
15	rs146664989	G	A	0.0606362	1006
15	rs7179113	T	C	0.0298211	1006
15	rs147110604	A	G	0.0407555	1006
15	rs141825417	G	T	0.0258449	1006
15	rs116168389	A	T	0.161034	1006
15	rs142040958	C	T	0.0258449	1006
15	rs62026541	T	C	0.124254	1006
15	rs148297400	G	A	0.0168986	1006
15	rs60606030	C	T	0.0596421	1006
15	rs2063036	A	G	0.487078	1006
15	rs77057536	C	T	0.16501	1006
15	rs12440039	T	A	0.105368	1006
15	rs72748691	C	T	0.0805169	1006
15	rs4842937	T	C	0.717694	1006
15	rs113102649	A	G	0.0805169	1006
15	rs118023314	A	T	0.0596421	1006
15	rs12595694	A	T	0.484095	1006
15	rs143730793	C	A	0.00894632	1006
15	rs117132876	T	C	0.713718	1006
15	rs117474129	G	A	0.0119284	1006
15	rs11635160	G	A	0.23161	1006
15	rs62026542	C	T	0.120278	1006
15	rs4494498	T	G	0.714712	1006
15	rs146848952	T	G	0.114314	1006
15	rs143250016	T	C	0.0596421	1006
15	rs151265687	T	C	0.0596421	1006
15	rs77238978	G	A	0.121272	1006
15	rs8037078	A	G	0.715706	1006
15	rs117437389	T	C	0.0168986	1006
15	rs4586394	G	A	0.73161	1006
15	rs10444973	G	T	0.23161	1006
15	rs112807160	A	C	0.0536779	1006
15	rs145709834	C	T	0.00994036	1006
15	rs8025070	A	G	0.715706	1006
15	rs113246297	C	T	0.0536779	1006
15	rs60011907	G	A	0.0705765	1006
15	rs62026543	T	G	0.121272	1006
15	rs111744925	A	G	0.167992	1006
15	rs137896526	G	A	0.0129225	1006
15	rs4842939	C	T	0.732604	1006
15	rs61148413	T	A	0.483101	1006
15	rs11634849	G	T	0.232604	1006
15	rs6603022	T	C	0.715706	1006
15	rs4842940	C	T	0.714712	1006
15	rs4842941	G	C	0.714712	1006
15	rs12911223	G	A	0.714712	1006
15	rs72748698	T	A	0.084493	1006
15	rs11639244	G	A	0.284294	1006
15	rs8024218	G	A	0.0894632	1006
15	rs12901468	G	A	0.237575	1006
15	rs4106951	C	G	0.285288	1006
15	rs117855064	G	A	0.0119284	1006
15	rs10083595	C	T	0.88171	1006
15	rs10083628	C	G	0.232604	1006
15	rs2563905	C	G	0.267396	1006
15	rs72750803	G	A	0.0854871	1006
15	rs55639064	C	T	0.235586	1006
15	rs56179839	C	T	0.235586	1006
15	rs4337266	G	T	0.285288	1006
15	rs4338765	G	T	0.285288	1006
15	rs28581904	G	A	0.055666	1006
15	rs534768823	G	T	0.026839	1006
15	rs548705513	T	G	0.026839	1006
15	rs141301836	C	T	0.0258449	1006
15	rs191555879	G	T	0.0258449	1006
15	rs146986968	G	A	0.0248509	1006
15	rs4536430	T	C	0.262425	1006
15	rs3897130	C	T	0.229622	1006
15	rs2401448	G	T	0.285288	1006
15	rs2401446	G	T	0.235586	1006
15	rs34709882	G	A	0.235586	1006
15	rs145184508	G	A	0.0984095	1006
15	rs78597714	C	T	0.0208748	1006
15	rs6603024	C	T	0.359841	1006
15	rs62028133	A	C	0.287276	1006
15	rs113664065	T	A	0.0427435	1006
15	rs6603026	T	G	0.115308	1006
15	rs6603027	A	G	0.11332	1006
15	rs7162248	T	C	0.88171	1006
15	rs17589320	C	A	0.285288	1006
15	rs3994401	T	C	0.0874751	1006
15	rs191254623	C	T	0.0427435	1006
15	rs147742610	G	A	0.0596421	1006
15	rs111828750	A	G	0.0874751	1006
15	rs35203246	G	A	0.285288	1006
15	rs71395439	A	C	0.234592	1006
15	rs182029683	A	C	0.0248509	1006
15	rs186097379	T	A	0.0248509	1006
15	rs143862030	T	C	0.0347913	1006
15	rs151195091	C	T	0.0944334	1006
15	rs7402721	A	G	0.88171	1006
15	rs12592693	G	A	0.114314	1006
15	rs140774071	T	C	0.0596421	1006
15	rs4502182	A	G	0.286282	1006
15	rs77908433	T	C	0.0397614	1006
15	rs4842846	G	A	0.285288	1006
15	rs58862855	A	G	0.200795	1006
15	rs11635803	G	T	0.235586	1006
15	rs28552439	A	G	0.360835	1006
15	rs59332604	T	G	0.114314	1006
15	rs58135151	C	T	0.114314	1006
15	rs59378265	A	G	0.114314	1006
15	rs8033444	T	C	0.115308	1006
15	rs111427166	C	T	0.0854871	1006
15	rs8029866	A	T	0.200795	1006
15	rs36034494	G	A	0.0984095	1006
15	rs7175448	A	C	0.361829	1006
15	rs141062788	G	A	0.0258449	1006
15	rs7175634	A	G	0.88171	1006
15	rs34828875	G	A	0.233598	1006
15	rs12916198	C	G	0.284294	1006
15	rs150790370	G	T	0.0984095	1006
15	rs60038041	C	T	0.0854871	1006
15	rs35156560	A	T	0.284294	1006
15	rs140338791	C	A	0.0854871	1006
15	rs28452655	A	G	0.115308	1006
15	rs4625693	C	T	0.0874751	1006
15	rs4842942	T	C	0.234592	1006
15	rs12906983	G	A	0.291252	1006
15	rs4842847	G	A	0.284294	1006
15	rs4842943	A	G	0.516899	1006
15	rs111801409	A	G	0.0884692	1006
15	rs11636961	G	C	0.0685885	1006
15	rs111709971	C	T	0.0497018	1006
15	rs144487136	A	G	0.0377734	1006
15	rs184768886	A	G	0.0178926	1006
15	rs151263439	G	A	0.0815109	1006
15	rs7181827	G	A	0.296223	1006
15	rs140499968	C	T	0.082505	1006
15	rs150440085	C	G	0.0815109	1006
15	rs142198695	C	A	0.0974155	1006
15	rs148937923	G	C	0.0815109	1006
15	rs4842848	T	G	0.237575	1006
15	rs34544031	C	A	0.284294	1006
15	rs143065636	G	A	0.0238569	1006
15	rs35733428	C	T	0.284294	1006
15	rs149987188	G	A	0.284294	1006
15	rs143593572	G	C	0.0974155	1006
15	rs151016453	C	T	0.0328032	1006
15	rs6422423	G	T	0.821074	1006
15	rs145388936	A	G	0.0308151	1006
15	rs11639302	G	A	0.284294	1006
15	rs72750809	T	C	0.083499	1006
15	rs78249331	A	T	0.117296	1006
15	rs62028142	G	A	0.284294	1006
15	rs74674597	C	T	0.119284	1006
15	rs35372971	G	A	0.289264	1006
15	rs8042247	G	A	0.119284	1006
15	rs4842852	A	G	0.284294	1006
15	rs4842853	G	T	0.284294	1006
15	rs4842946	G	A	0.284294	1006
15	rs4842854	T	G	0.284294	1006
15	rs7168581	A	C	0.119284	1006
15	rs149949689	T	C	0.0596421	1006
15	rs143099562	C	T	0.0596421	1006
15	rs4439724	T	C	0.0974155	1006
15	rs12910381	G	C	0.284294	1006
15	rs12911596	C	T	0.284294	1006
15	rs66855142	G	A	0.0874751	1006
15	rs148079719	C	T	0.0586481	1006
15	rs62028145	C	G	0.483101	1006
15	rs1134020	G	T	0.284294	1006
15	rs149686124	T	G	0.0208748	1006
15	rs113078939	G	A	0.0874751	1006
15	rs2896002	A	G	0.2833	1006
15	rs3860265	C	T	0.284294	1006
15	rs147944915	G	A	0.0357853	1006
15	rs141855466	C	T	0.157058	1006
15	rs2401432	C	T	0.284294	1006
15	rs3994408	C	T	0.0984095	1006
15	rs148390022	A	G	0.0357853	1006
15	rs4076702	G	A	0.0974155	1006
15	rs114891423	A	T	0.158052	1006
15	rs74885164	A	G	0.0427435	1006
15	rs2033284	C	T	0.289264	1006
15	rs117507021	G	C	0.0596421	1006
15	rs113031444	G	T	0.082505	1006
15	rs1808567	G	A	0.207753	1006
15	rs62029576	C	T	0.11829	1006
15	rs67387936	A	C	0.0884692	1006
15	rs147108771	G	A	0.0248509	1006
15	rs145415793	G	C	0.0874751	1006
15	rs62029577	T	G	0.117296	1006
15	rs112431692	G	C	0.11829	1006
15	rs142581848	G	A	0.00994036	1006
15	rs145699739	T	G	0.026839	1006
15	rs62029578	A	G	0.11829	1006
15	rs62029579	A	C	0.11829	1006
15	rs148259527	C	T	0.0109344	1006
15	rs117384388	C	T	0.0238569	1006
15	rs76146472	C	T	0.122266	1006
15	rs141005445	C	T	0.0238569	1006
15	rs11632988	A	G	0.285288	1006
15	rs149704851	A	G	0.0596421	1006
15	rs72630453	C	A	0.119284	1006
15	rs118004141	C	T	0.0596421	1006
15	rs34591918	C	T	0.284294	1006
15	rs35407501	G	A	0.284294	1006
15	rs1864257	T	C	0.76839	1006
15	rs151114975	C	T	0.0357853	1006
15	rs8029625	T	C	0.767396	1006
15	rs139761582	C	A	0.0198807	1006
15	rs8025370	A	G	0.767396	1006
15	rs8029806	T	G	0.767396	1006
15	rs8025728	A	G	0.76839	1006
15	rs8024271	G	C	0.76839	1006
15	rs146364431	A	C	0.0188867	1006
15	rs72630454	C	T	0.119284	1006
15	rs145740559	C	T	0.0178926	1006
15	rs145489610	T	C	0.0258449	1006
15	rs12911783	T	C	0.767396	1006
15	rs116037038	C	T	0.0178926	1006
15	rs4842947	A	G	0.767396	1006
15	rs28654520	C	T	0.0914513	1006
15	rs149952549	C	T	0.00994036	1006
15	rs8041752	C	T	0.2167	1006
15	rs62029589	A	G	0.119284	1006
15	rs12903946	T	C	0.284294	1006
15	rs75661318	C	T	0.0606362	1006
15	rs74026674	G	A	0.11829	1006
15	rs140237330	G	C	0.0526839	1006
15	rs8031662	T	C	0.76839	1006
15	rs8025335	G	C	0.76839	1006
15	rs111765714	C	G	0.0874751	1006
15	rs10796329	G	A	0.767396	1006
15	rs11259942	C	T	0.119284	1006
15	rs62029591	A	C	0.119284	1006
15	rs35986397	G	A	0.285288	1006
15	rs62029593	A	G	0.284294	1006
15	rs62029594	T	C	0.284294	1006
15	rs62029595	C	T	0.284294	1006
15	rs117856133	T	A	0.0596421	1006
15	rs146914216	G	A	0.0168986	1006
15	rs62029596	A	G	0.284294	1006
15	rs4842951	G	A	0.158052	1006
15	rs4842952	G	A	0.76839	1006
15	rs11852295	G	A	0.205765	1006
15	rs56082641	C	T	0.203777	1006
15	rs4842954	A	C	0.790258	1006
15	rs4081123	A	G	0.284294	1006
15	rs62029597	G	A	0.2833	1006
15	rs10152179	G	A	0.115308	1006
15	rs62029599	A	C	0.284294	1006
15	rs116642008	A	C	0.0616302	1006
15	rs4099846	C	G	0.284294	1006
15	rs2401427	T	G	0.101392	1006
15	rs72750825	C	T	0.0119284	1006
15	rs146260511	C	A	0.0258449	1006
15	rs34432900	G	A	0.117296	1006
15	rs138870600	G	C	0.0596421	1006
15	rs145447002	G	T	0.101392	1006
15	rs8034390	C	T	0.362823	1006
15	rs139563192	C	T	0.027833	1006
15	rs145181071	A	T	0.027833	1006
15	rs8035359	A	G	0.767396	1006
15	rs12910334	G	A	0.284294	1006
15	rs143057502	G	A	0.0974155	1006
15	rs61352356	T	C	0.862823	1006
15	rs150613369	G	C	0.0228628	1006
15	rs17596327	T	C	0.084493	1006
15	rs62029646	T	C	0.277336	1006
15	rs62029647	C	T	0.178926	1006
15	rs145793141	C	T	0.0238569	1006
15	rs62029648	T	C	0.178926	1006
15	rs62029649	C	T	0.178926	1006
15	rs116163737	A	G	0.0984095	1006
15	rs143991533	C	T	0.0178926	1006
15	rs150968	G	T	0.770378	1006
15	rs4090999	A	G	0.0854871	1006
15	rs13379732	G	A	0.111332	1006
15	rs138945003	A	G	0.0974155	1006
15	rs41430751	G	A	0.054672	1006
15	rs150967	G	A	0.290258	1006
15	rs4842987	A	G	0.0457256	1006
15	rs58886379	A	G	0.309145	1006
15	rs150965	T	G	0.285288	1006
15	rs11073840	T	C	0.309145	1006
15	rs150964	A	G	0.894632	1006
15	rs79416421	C	T	0.0974155	1006
15	rs3870213	G	A	0.110338	1006
15	rs11073859	T	C	0.209742	1006
15	rs150963	C	T	0.796223	1006
15	rs150730626	G	T	0.0387674	1006
15	rs118119200	A	C	0.0119284	1006
15	rs62029652	C	T	0.209742	1006
15	rs112729623	G	C	0.0576541	1006
15	rs59281450	G	C	0.055666	1006
15	rs4125566	T	C	0.219682	1006
15	rs609513	G	A	0.500994	1006
15	rs609515	C	T	0.797217	1006
15	rs12591311	C	T	0.054672	1006
15	rs366717	G	A	0.210736	1006
15	rs193243426	G	A	0.0109344	1006
15	rs60602924	G	A	0.0854871	1006
15	rs144205215	A	G	0.0974155	1006
15	rs141288982	A	T	0.0387674	1006
15	rs117682697	C	T	0.0119284	1006
15	rs3994541	A	G	0.281312	1006
15	rs72750829	G	C	0.0854871	1006
15	rs220333	C	T	0.285288	1006
15	rs113900391	G	T	0.0854871	1006
15	rs11638788	T	C	0.310139	1006
15	rs1828571	A	G	0.311133	1006
15	rs34921234	A	C	0.285288	1006
15	rs118074205	A	G	0.0119284	1006
15	rs35614403	A	G	0.596421	1006
15	rs138631939	A	G	0.0238569	1006
15	rs117994748	C	T	0.0109344	1006
15	rs12914048	C	G	0.767396	1006
15	rs11630507	A	G	0.285288	1006
15	rs55691725	A	G	0.191849	1006
15	rs72750833	T	C	0.0238569	1006
15	rs55794612	T	C	0.10338	1006
15	rs11635505	G	T	0.2833	1006
15	rs116665699	T	C	0.0984095	1006
15	rs35478610	G	T	0.285288	1006
15	rs11631096	G	C	0.2833	1006
15	rs146838886	G	C	0.0318091	1006
15	rs76604220	T	C	0.027833	1006
15	rs62019457	T	C	0.284294	1006
15	rs117325744	C	T	0.0457256	1006
15	rs143089708	A	G	0.0238569	1006
15	rs12900316	C	T	0.766402	1006
15	rs1849287	G	C	0.766402	1006
15	rs62019458	T	G	0.028827	1006
15	rs190957220	A	C	0.0854871	1006
15	rs67804993	T	G	0.284294	1006
15	rs191432293	A	C	0.0168986	1006
15	rs182802628	G	C	0.0168986	1006
15	rs12902143	G	T	0.2833	1006
15	rs146456358	C	G	0.0248509	1006
15	rs11633606	T	G	0.563618	1006
15	rs2341203	T	C	0.864811	1006
15	rs12902973	G	C	0.2833	1006
15	rs12148368	C	G	0.279324	1006
15	rs67669752	G	A	0.0854871	1006
15	rs6496862	A	C	0.863817	1006
15	rs34117475	T	C	0.284294	1006
15	rs145329226	G	A	0.0874751	1006
15	rs62021162	C	T	0.180915	1006
15	rs12593780	G	T	0.11332	1006
15	rs2879976	G	A	0.284294	1006
15	rs4360908	G	C	0.295229	1006
15	rs59495507	A	G	0.180915	1006
15	rs138567963	G	T	0.0497018	1006
15	rs11638630	C	T	0.284294	1006
15	rs34302901	C	G	0.284294	1006
15	rs12915832	C	T	0.284294	1006
15	rs4125577	G	A	0.564612	1006
15	rs2879974	C	A	0.764414	1006
15	rs34395289	T	G	0.286282	1006
15	rs11630760	G	T	0.286282	1006
15	rs8032964	C	A	0.112326	1006
15	rs71395453	G	C	0.286282	1006
15	rs142537265	G	A	0.0974155	1006
15	rs62021164	C	T	0.117296	1006
15	rs79424432	C	G	0.027833	1006
15	rs11633075	C	A	0.286282	1006
15	rs62021165	G	C	0.17992	1006
15	rs12905223	T	C	0.286282	1006
15	rs12912934	C	T	0.287276	1006
15	rs116935008	A	G	0.0387674	1006
15	rs72750837	C	G	0.0864811	1006
15	rs17597076	A	G	0.0974155	1006
15	rs7180051	C	T	0.111332	1006
15	rs71395454	G	T	0.0119284	1006
15	rs62021166	G	A	0.287276	1006
15	rs895571	A	C	0.277336	1006
15	rs2879971	T	C	0.863817	1006
15	rs62021167	T	A	0.287276	1006
15	rs112353795	T	C	0.0198807	1006
15	rs2341186	A	G	0.114314	1006
15	rs36090723	C	G	0.287276	1006
15	rs2020365	T	C	0.564612	1006
15	rs62021169	G	A	0.0238569	1006
15	rs2019611	C	A	0.269384	1006
15	rs2002375	T	C	0.279324	1006
15	rs1809033	T	G	0.861829	1006
15	rs11633534	C	T	0.279324	1006
15	rs34973912	G	C	0.279324	1006
15	rs147625842	G	A	0.0248509	1006
15	rs77171777	C	G	0.109344	1006
15	rs62021171	G	A	0.180915	1006
15	rs8023310	G	T	0.764414	1006
15	rs56130099	A	C	0.158052	1006
15	rs309427	T	G	0.0109344	1006
15	rs17531523	C	G	0.281312	1006
15	rs58759099	G	A	0.0854871	1006
15	rs72750843	C	T	0.266402	1006
15	rs57319053	C	G	0.0656064	1006
15	rs11637026	C	T	0.257455	1006
15	rs11633344	G	T	0.534791	1006
15	rs11638445	C	A	0.26839	1006
15	rs72750845	C	T	0.187873	1006
15	rs78756746	C	A	0.0218688	1006
15	rs142402520	G	A	0.0119284	1006
15	rs111263111	C	A	0.0516899	1006
15	rs57465407	A	G	0.125249	1006
15	rs6496090	G	A	0.761431	1006
15	rs7176527	C	T	0.158052	1006
15	rs3762169	G	A	0.158052	1006
15	rs3762168	A	C	0.158052	1006
15	rs11631921	G	A	0.327038	1006
15	rs7181273	A	T	0.83499	1006
15	rs17597517	G	A	0.0755467	1006
15	rs17531768	C	G	0.0745527	1006
15	rs28612692	G	A	0.11829	1006
15	rs67152013	G	C	0.0745527	1006
15	rs7169769	G	C	0.355865	1006
15	rs11638554	T	G	0.292247	1006
15	rs748455	T	C	0.290258	1006
15	rs2271433	G	T	0.845924	1006
15	rs147294178	G	A	0.0129225	1006
15	rs57455980	C	T	0.119284	1006
15	rs7181779	T	C	0.83499	1006
15	rs6496164	A	G	0.83499	1006
15	rs118055229	A	G	0.00994036	1006
15	rs12593423	A	G	0.84493	1006
15	rs12913702	G	A	0.287276	1006
15	rs71395455	A	G	0.28827	1006
15	rs16974946	T	C	0.153082	1006
15	rs150606231	A	G	0.0139165	1006
15	rs10852053	C	T	0.423459	1006
15	rs12594450	G	A	0.131213	1006
15	rs149633049	C	T	0.0765408	1006
15	rs116861726	A	G	0.0337972	1006
15	rs7180895	A	T	0.11829	1006
15	rs72630460	G	T	0.131213	1006
15	rs150974287	A	G	0.0109344	1006
15	rs10083683	C	G	0.833996	1006
15	rs3817193	T	C	0.833002	1006
15	rs28708599	A	G	0.331014	1006
15	rs16974951	C	T	0.131213	1006
15	rs78525387	G	A	0.0159046	1006
15	rs7181035	G	A	0.818091	1006
15	rs7180952	C	T	0.543738	1006
15	rs7180956	C	T	0.543738	1006
15	rs2036949	T	C	0.262425	1006
15	rs61322921	T	C	0.543738	1006
15	rs2044502	G	C	0.816103	1006
15	rs11635597	C	T	0.262425	1006
15	rs56267093	T	C	0.0616302	1006
15	rs12440488	G	C	0.817097	1006
15	rs12438739	T	C	0.816103	1006
15	rs56104862	A	G	0.135189	1006
15	rs11858419	C	T	0.22664	1006
15	rs907551	T	C	0.817097	1006
15	rs117805003	T	G	0.0298211	1006
15	rs61394864	T	C	0.540755	1006
15	rs62021193	C	G	0.263419	1006
15	rs17598114	C	T	0.263419	1006
15	rs17532346	A	C	0.263419	1006
15	rs11634320	C	A	0.264414	1006
15	rs11634322	C	T	0.263419	1006
15	rs4603535	C	T	0.263419	1006
15	rs67504883	T	C	0.0248509	1006
15	rs4842977	G	T	0.819085	1006
15	rs3825877	G	A	0.553678	1006
15	rs3825878	C	T	0.553678	1006
15	rs2121452	G	A	0.819085	1006
15	rs2292463	A	G	0.553678	1006
15	rs56747535	G	A	0.135189	1006
15	rs8040066	G	C	0.543738	1006
15	rs698620	G	A	0.543738	1006
15	rs10795	G	A	0.263419	1006
15	rs75762958	C	T	0.0616302	1006
15	rs36126054	T	G	0.263419	1006
15	rs12442117	A	G	0.120278	1006
15	rs6496284	A	G	0.554672	1006
15	rs76106987	A	G	0.0198807	1006
15	rs113081579	T	C	0.0626243	1006
15	rs72750865	T	A	0.0616302	1006
15	rs117447476	C	G	0.0337972	1006
15	rs1057946	G	T	0.135189	1006
15	rs1061737	G	C	0.262425	1006
15	rs3748374	A	G	0.136183	1006
15	rs3748373	G	A	0.027833	1006
15	rs12914433	G	A	0.262425	1006
15	rs78784443	T	C	0.0238569	1006
15	rs11073613	G	A	0.488072	1006
15	rs7237	C	T	0.237575	1006
15	rs510875	G	C	0.822068	1006
15	rs72750868	T	C	0.0954274	1006
15	rs11630487	C	T	0.261431	1006
15	rs11633762	T	C	0.261431	1006
15	rs2137270	A	G	0.818091	1006
15	rs11073619	C	T	0.107356	1006
15	rs2271432	T	C	0.819085	1006
15	rs2271431	T	G	0.27336	1006
15	rs79886065	G	T	0.0407555	1006
15	rs4842981	G	T	0.818091	1006
15	rs12916712	T	C	0.272366	1006
15	rs7169629	C	G	0.469185	1006
15	rs11630887	A	T	0.261431	1006
15	rs7181896	C	T	0.818091	1006
15	rs72750873	G	C	0.0914513	1006
15	rs11636189	G	A	0.261431	1006
15	rs28565484	T	G	0.818091	1006
15	rs62021197	T	C	0.261431	1006
15	rs192484563	G	C	0.0208748	1006
15	rs62021198	G	A	0.261431	1006
15	rs9744239	C	T	0.818091	1006
15	rs188085666	A	T	0.0984095	1006
15	rs35516100	C	T	0.261431	1006
15	rs7180849	T	C	0.818091	1006
15	rs145079583	A	G	0.027833	1006
15	rs62021208	G	A	0.261431	1006
15	rs147776100	C	T	0.0159046	1006
15	rs4842978	T	C	0.553678	1006
15	rs66810580	G	C	0.0616302	1006
15	rs1107179	G	T	0.552684	1006
15	rs17598561	C	T	0.0626243	1006
15	rs117966434	G	A	0.0238569	1006
15	rs3809508	T	C	0.815109	1006
15	rs117836980	C	G	0.0139165	1006
15	rs77523699	C	T	0.0815109	1006
15	rs17598603	C	G	0.258449	1006
15	rs1051168	G	T	0.258449	1006
15	rs2292462	G	T	0.544732	1006
15	rs2175567	G	C	0.257455	1006
15	rs12904605	T	C	0.258449	1006
15	rs309430	A	G	0.0477137	1006
15	rs11637728	A	T	0.260437	1006
15	rs62021209	G	C	0.235586	1006
15	rs73449350	C	A	0.0427435	1006
15	rs78936773	C	T	0.0785288	1006
15	rs66830741	G	T	0.0576541	1006
15	rs8034278	C	G	0.803181	1006
15	rs8042926	T	A	0.459245	1006
15	rs74631124	C	G	0.0139165	1006
15	rs8024567	G	A	0.0695825	1006
15	rs6496313	G	C	0.782306	1006
15	rs17533006	T	C	0.0477137	1006
15	rs12908161	A	G	0.264414	1006
15	rs113039459	G	A	0.182903	1006
15	rs8026505	C	T	0.782306	1006
15	rs116910511	G	T	0.00596421	1006
15	rs17598814	A	G	0.0606362	1006
15	rs57160224	A	G	0.0576541	1006
15	rs17598860	A	G	0.0576541	1006
15	rs17533139	G	A	0.0576541	1006
15	rs12905057	A	G	0.266402	1006
15	rs1374463	T	C	0.139165	1006
15	rs113664362	T	G	0.0576541	1006
15	rs6496318	C	T	0.457256	1006
15	rs7176522	C	G	0.467197	1006
15	rs118057636	G	A	0.0218688	1006
15	rs59078443	G	A	0.0576541	1006
15	rs61298723	C	T	0.0576541	1006
15	rs60772425	A	C	0.0666004	1006
15	rs8023276	C	T	0.45825	1006
15	rs55945116	G	C	0.235586	1006
15	rs117890238	C	T	0.0139165	1006
15	rs67752071	A	G	0.0576541	1006
15	rs79817680	T	A	0.0228628	1006
15	rs34452033	A	G	0.275348	1006
15	rs66516446	C	A	0.0576541	1006
15	rs17533454	G	A	0.0477137	1006
15	rs113374918	T	C	0.0576541	1006
15	rs142349820	T	C	0.027833	1006
15	rs11854597	G	A	0.235586	1006
15	rs150660411	T	G	0.0318091	1006
15	rs17533573	A	G	0.0576541	1006
15	rs11638290	C	T	0.266402	1006
15	rs117200332	T	G	0.0188867	1006
15	rs150079613	G	A	0.0675944	1006
15	rs8023611	T	C	0.781312	1006
15	rs111905148	G	A	0.0576541	1006
15	rs112297596	C	A	0.0576541	1006
15	rs16974494	G	C	0.227634	1006
15	rs17533603	T	C	0.0586481	1006
15	rs59867363	T	A	0.0576541	1006
15	rs34028043	G	A	0.266402	1006
15	rs34784022	T	C	0.266402	1006
15	rs116896350	G	C	0.0109344	1006
15	rs111357263	A	G	0.0477137	1006
15	rs149628116	C	T	0.0228628	1006
15	rs12900890	C	T	0.7833	1006
15	rs67598809	G	C	0.0576541	1006
15	rs72750891	T	C	0.0238569	1006
15	rs67175503	T	A	0.0576541	1006
15	rs111783599	G	A	0.236581	1006
15	rs8031332	T	C	0.780318	1006
15	rs12917049	G	A	0.235586	1006
15	rs113115311	C	A	0.0586481	1006
15	rs80165358	G	A	0.0258449	1006
15	rs7171167	A	T	0.444334	1006
15	rs7162474	C	T	0.7833	1006
15	rs12911736	A	G	0.266402	1006
15	rs72630461	T	G	0.139165	1006
15	rs12908699	G	T	0.266402	1006
15	rs142826642	T	C	0.0218688	1006
15	rs113288365	T	C	0.0576541	1006
15	rs8029660	G	A	0.456262	1006
15	rs117364174	T	C	0.0337972	1006
15	rs11636499	C	T	0.26839	1006
15	rs140580063	G	A	0.0168986	1006
15	rs113191259	T	C	0.0576541	1006
15	rs138788563	T	G	0.027833	1006
15	rs62021217	T	C	0.0586481	1006
15	rs67307573	G	C	0.0576541	1006
15	rs118073455	G	A	0.0337972	1006
15	rs35316992	A	G	0.266402	1006
15	rs12912342	T	C	0.324056	1006
15	rs150853616	T	G	0.0178926	1006
15	rs921094	G	C	0.781312	1006
15	rs72630462	G	A	0.139165	1006
15	rs117598979	G	C	0.0337972	1006
15	rs68108526	C	A	0.0576541	1006
15	rs4643294	C	T	0.266402	1006
15	rs68032966	G	T	0.0576541	1006
15	rs11636294	G	A	0.0308151	1006
15	rs1984829	C	A	0.781312	1006
15	rs8033459	C	T	0.456262	1006
15	rs112189499	G	A	0.0586481	1006
15	rs143680795	C	T	0.028827	1006
15	rs8027779	T	C	0.444334	1006
15	rs142851467	C	T	0.0228628	1006
15	rs8027776	A	G	0.780318	1006
15	rs62021219	C	T	0.266402	1006
15	rs142425261	G	A	0.027833	1006
15	rs151324957	A	G	0.0228628	1006
15	rs55731561	A	C	0.0576541	1006
15	rs34900908	G	A	0.266402	1006
15	rs67480959	T	C	0.0576541	1006
15	rs35524990	T	C	0.266402	1006
15	rs149297329	A	T	0.0387674	1006
15	rs117206986	C	T	0.055666	1006
15	rs11073663	A	G	0.454274	1006
15	rs11073664	C	A	0.780318	1006
15	rs56141917	G	C	0.0576541	1006
15	rs185285564	G	A	0.00695825	1006
15	rs10468100	T	C	0.0586481	1006
15	rs11633185	T	C	0.7833	1006
15	rs67672893	A	G	0.0576541	1006
15	rs58416181	G	A	0.266402	1006
15	rs57891344	C	T	0.0576541	1006
15	rs72753004	T	C	0.027833	1006
15	rs7175725	G	A	0.781312	1006
15	rs35641144	C	T	0.137177	1006
15	rs113826655	C	T	0.131213	1006
15	rs62021226	T	C	0.266402	1006
15	rs8027118	G	A	0.781312	1006
15	rs12916867	T	C	0.266402	1006
15	rs456151	T	C	0.7833	1006
15	rs67609176	A	T	0.0576541	1006
15	rs112514022	A	T	0.153082	1006
15	rs72753007	T	C	0.0238569	1006
15	rs139296232	C	T	0.0337972	1006
15	rs12592554	G	A	0.441352	1006
15	rs8040206	T	C	0.7833	1006
15	rs117145514	C	T	0.0109344	1006
15	rs111321230	G	C	0.0576541	1006
15	rs28423065	G	T	0.7833	1006
15	rs113199263	T	A	0.0576541	1006
15	rs72753010	T	C	0.0457256	1006
15	rs2059927	T	C	0.770378	1006
15	rs57111049	C	T	0.0656064	1006
15	rs8028490	G	A	0.445328	1006
15	rs142100321	C	T	0.0337972	1006
15	rs16974510	T	C	0.0636183	1006
15	rs17599905	A	G	0.0576541	1006
15	rs66828879	T	A	0.0576541	1006
15	rs34570071	T	A	0.269384	1006
15	rs60957376	T	G	0.266402	1006
15	rs10220733	G	A	0.442346	1006
15	rs113210390	C	G	0.0586481	1006
15	rs145010546	G	A	0.0228628	1006
15	rs11632465	A	T	0.265408	1006
15	rs11630416	C	G	0.22664	1006
15	rs58971990	A	C	0.0586481	1006
15	rs72753018	T	C	0.0586481	1006
15	rs1030863	C	T	0.442346	1006
15	rs150215973	T	C	0.0586481	1006
15	rs2340654	T	C	0.7833	1006
15	rs149291365	T	A	0.0208748	1006
15	rs9744499	T	C	0.780318	1006
15	rs1429445	T	C	0.7833	1006
15	rs11073686	A	T	0.235586	1006
15	rs148614154	T	G	0.0109344	1006
15	rs112041999	G	C	0.0447316	1006
15	rs17599989	T	C	0.264414	1006
15	rs66857148	G	T	0.0586481	1006
15	rs17534234	G	A	0.7833	1006
15	rs8025289	C	T	0.7833	1006
15	rs17600128	T	C	0.140159	1006
15	rs79326640	A	G	0.0656064	1006
15	rs62019463	G	A	0.266402	1006
15	rs140678565	C	T	0.139165	1006
15	rs61125394	G	C	0.302187	1006
15	rs111542984	G	C	0.0586481	1006
15	rs73455511	T	C	0.0586481	1006
15	rs115447152	A	G	0.0675944	1006
15	rs34003212	T	C	0.7833	1006
15	rs72630463	G	A	0.135189	1006
15	rs113736895	T	G	0.0119284	1006
15	rs62019464	T	A	0.266402	1006
15	rs7163355	G	T	0.7833	1006
15	rs11637142	A	G	0.266402	1006
15	rs55939547	C	G	0.0586481	1006
15	rs6496401	A	T	0.441352	1006
15	rs55633599	T	C	0.0586481	1006
15	rs72630464	G	A	0.140159	1006
15	rs138565163	A	G	0.0188867	1006
15	rs12910012	T	C	0.266402	1006
15	rs67759205	A	T	0.0586481	1006
15	rs113253702	C	T	0.054672	1006
15	rs118182884	A	C	0.0109344	1006
15	rs11857312	G	A	0.0666004	1006
15	rs66607970	G	A	0.0586481	1006
15	rs190847933	G	A	0.0119284	1006
15	rs8024090	G	T	0.780318	1006
15	rs146513489	A	G	0.0149105	1006
15	rs12899981	G	A	0.266402	1006
15	rs75740860	A	G	0.0616302	1006
15	rs17534409	T	G	0.0815109	1006
15	rs11854313	G	C	0.441352	1006
15	rs34162609	C	T	0.266402	1006
15	rs11633788	T	A	0.32505	1006
15	rs2008262	C	T	0.373757	1006
15	rs140090499	C	G	0.026839	1006
15	rs11633450	C	T	0.267396	1006
15	rs72753029	C	G	0.0318091	1006
15	rs75510472	T	C	0.082505	1006
15	rs56342609	A	G	0.0586481	1006
15	rs191936568	A	G	0.0159046	1006
15	rs7169806	C	T	0.0675944	1006
15	rs6496404	C	T	0.7833	1006
15	rs11073702	G	A	0.442346	1006
15	rs67784785	G	A	0.0586481	1006
15	rs60039139	C	A	0.0666004	1006
15	rs35758837	C	T	0.265408	1006
15	rs2028111	G	A	0.782306	1006
15	rs67804735	C	G	0.0586481	1006
15	rs12443381	G	A	0.0656064	1006
15	rs140092522	A	G	0.0228628	1006
15	rs17534709	G	C	0.258449	1006
15	rs563015997	C	T	0.0168986	1006
15	rs11633377	A	G	0.265408	1006
15	rs9788687	C	T	0.441352	1006
15	rs11633413	A	G	0.265408	1006
15	rs149486622	G	A	0.082505	1006
15	rs919437	A	G	0.782306	1006
15	rs17600551	A	G	0.265408	1006
15	rs9920528	T	C	0.782306	1006
15	rs36033486	A	G	0.265408	1006
15	rs7183448	C	T	0.782306	1006
15	rs370640227	G	A	0.00596421	1006
15	rs62019469	T	C	0.265408	1006
15	rs117521140	G	A	0.0119284	1006
15	rs12908549	C	G	0.265408	1006
15	rs1469905	C	T	0.7833	1006
15	rs117594401	A	T	0.0228628	1006
15	rs55738308	A	G	0.0646123	1006
15	rs55953445	A	G	0.302187	1006
15	rs55646601	G	T	0.442346	1006
15	rs11633267	T	C	0.265408	1006
15	rs3748376	C	T	0.258449	1006
15	rs891289	C	G	0.782306	1006
15	rs79740321	C	T	0.0666004	1006
15	rs12906348	A	C	0.258449	1006
15	rs1975277	C	T	0.464215	1006
15	rs56385235	C	T	0.23161	1006
15	rs8029167	C	G	0.786282	1006
15	rs10438428	C	T	0.464215	1006
15	rs117955738	G	A	0.0228628	1006
15	rs12595321	G	A	0.379722	1006
15	rs34342559	A	G	0.258449	1006
15	rs62019472	A	G	0.258449	1006
15	rs35557864	A	G	0.258449	1006
15	rs56083611	A	G	0.0596421	1006
15	rs10162762	A	G	0.7833	1006
15	rs75274999	A	C	0.0487078	1006
15	rs61074241	C	T	0.241551	1006
15	rs2241645	A	G	0.7167	1006
15	rs2241644	G	A	0.787276	1006
15	rs8043333	G	A	0.7833	1006
15	rs28595395	T	C	0.456262	1006
15	rs68007905	T	C	0.0596421	1006
15	rs74390640	C	T	0.152087	1006
15	rs191441905	A	C	0.0139165	1006
15	rs11073716	C	T	0.37674	1006
15	rs3851678	T	C	0.78827	1006
15	rs117463830	C	T	0.0447316	1006
15	rs12595786	T	C	0.450298	1006
15	rs41492149	G	A	0.0705765	1006
15	rs56194751	C	T	0.054672	1006
15	rs12903134	T	A	0.265408	1006
15	rs35726233	C	T	0.265408	1006
15	rs145438513	G	A	0.0298211	1006
15	rs72753043	A	G	0.0149105	1006
15	rs9806472	T	C	0.72664	1006
15	rs151075339	C	G	0.0178926	1006
15	rs113397299	G	A	0.0586481	1006
15	rs75894809	C	T	0.0168986	1006
15	rs56410875	A	G	0.0596421	1006
15	rs8182086	G	A	0.232604	1006
15	rs3748375	A	G	0.0685885	1006
15	rs8037997	A	C	0.7167	1006
15	rs35960805	T	G	0.266402	1006
15	rs150097784	A	G	0.0139165	1006
15	rs55698868	T	C	0.182903	1006
15	rs68097191	G	A	0.0586481	1006
15	rs12912388	T	A	0.266402	1006
15	rs150620103	G	A	0.0168986	1006
15	rs9806315	T	C	0.791252	1006
15	rs17601029	A	G	0.271372	1006
15	rs1719	G	T	0.0586481	1006
15	rs35630683	T	C	0.261431	1006
15	rs75315863	T	C	0.0228628	1006
15	rs11073729	T	C	0.457256	1006
15	rs4456483	A	C	0.789264	1006
15	rs142674392	G	T	0.0815109	1006
15	rs8023889	A	G	0.235586	1006
15	rs75314237	A	T	0.0864811	1006
15	rs2340651	G	A	0.0586481	1006
15	rs11073730	C	T	0.447316	1006
15	rs113698933	G	T	0.0159046	1006
15	rs8037423	C	T	0.455268	1006
15	rs67320428	C	T	0.0586481	1006
15	rs72753050	C	T	0.0586481	1006
15	rs35828350	G	A	0.261431	1006
15	rs72630465	C	T	0.142147	1006
15	rs11856496	G	T	0.0705765	1006
15	rs56864281	C	A	0.262425	1006
15	rs4445878	C	T	0.715706	1006
15	rs55736017	A	C	0.299205	1006
15	rs11857356	T	C	0.78827	1006
15	rs7179643	T	G	0.730616	1006
15	rs8039472	A	G	0.511928	1006
15	rs4633690	C	T	0.45328	1006
15	rs2879828	G	T	0.452286	1006
15	rs141198397	G	A	0.0238569	1006
15	rs6496439	C	T	0.78827	1006
15	rs6496441	A	G	0.454274	1006
15	rs11854291	T	C	0.45328	1006
15	rs2115630	C	T	0.449304	1006
15	rs11073739	A	G	0.0248509	1006
15	rs16974536	T	C	0.0596421	1006
15	rs2007616	G	T	0.787276	1006
15	rs55874951	G	C	0.0596421	1006
15	rs17601226	T	C	0.0258449	1006
15	rs6496443	A	G	0.78827	1006
15	rs959181	A	G	0.78827	1006
15	rs79825359	C	G	0.0149105	1006
15	rs891286	C	G	0.784294	1006
15	rs72630466	G	A	0.0516899	1006
15	rs78466706	C	T	0.027833	1006
15	rs7183401	G	T	0.441352	1006
15	rs75783811	C	T	0.083499	1006
15	rs28363946	A	C	0.139165	1006
15	rs6496452	A	T	0.444334	1006
15	rs73437930	A	G	0.0586481	1006
15	rs73437935	C	T	0.0586481	1006
15	rs73437937	C	G	0.0586481	1006
15	rs73437938	A	C	0.0586481	1006
15	rs10775243	C	G	0.772366	1006
15	rs73437941	C	T	0.0586481	1006
15	rs35808647	G	A	0.26839	1006
15	rs73437942	C	T	0.0576541	1006
15	rs114010582	C	T	0.0238569	1006
15	rs1429443	A	G	0.685885	1006
15	rs1429444	T	C	0.687873	1006
15	rs75315275	A	G	0.0864811	1006
15	rs7177454	G	A	0.361829	1006
15	rs7164787	T	C	0.362823	1006
15	rs7164817	T	C	0.361829	1006
15	rs56082456	A	G	0.360835	1006
15	rs6496458	T	C	0.628231	1006
15	rs10852091	C	T	0.369781	1006
15	rs184001384	G	A	0.0159046	1006
15	rs1896864	C	A	0.626243	1006
15	rs34407151	G	A	0.0129225	1006
15	rs3803403	C	G	0.257455	1006
15	rs3803405	G	A	0.257455	1006
15	rs55702300	A	G	0.0318091	1006
15	rs3803406	G	A	0.627237	1006
15	rs7163882	A	G	0.785288	1006
15	rs306201	T	A	0.806163	1006
15	rs73437951	A	G	0.17992	1006
15	rs12441936	C	T	0.222664	1006
15	rs112403084	G	A	0.0576541	1006
15	rs60645432	C	T	0.198807	1006
15	rs28477805	G	A	0.0695825	1006
15	rs150713218	G	A	0.083499	1006
15	rs306202	C	T	0.500994	1006
15	rs306203	C	T	0.500994	1006
15	rs306204	C	T	0.805169	1006
15	rs306205	T	C	0.806163	1006
15	rs306206	A	G	0.258449	1006
15	rs379031	C	G	0.499006	1006
15	rs434334	A	T	0.499006	1006
15	rs74415035	A	G	0.0377734	1006
15	rs115389728	G	T	0.0377734	1006
15	rs76213193	A	T	0.0864811	1006
15	rs75075964	G	T	0.0218688	1006
15	rs76873480	C	T	0.0178926	1006
15	rs182517	G	A	0.258449	1006
15	rs306207	A	T	0.527833	1006
15	rs77566474	A	G	0.100398	1006
15	rs146799894	G	A	0.0258449	1006
15	rs61063411	T	C	0.269384	1006
15	rs56156667	A	C	0.167992	1006
15	rs306209	G	A	0.264414	1006
15	rs117657361	C	T	0.0994036	1006
15	rs139368271	C	G	0.0347913	1006
15	rs66907169	A	C	0.0854871	1006
15	rs66551613	T	G	0.184891	1006
15	rs8038225	C	T	0.083499	1006
15	rs78987195	A	G	0.083499	1006
15	rs139303169	C	A	0.0248509	1006
15	rs16974567	G	A	0.0954274	1006
15	rs112878346	C	T	0.084493	1006
15	rs61412906	G	A	0.084493	1006
15	rs72753065	C	G	0.0228628	1006
15	rs73437960	T	C	0.128231	1006
15	rs80014104	C	T	0.0596421	1006
15	rs35621845	C	G	0.0218688	1006
15	rs306197	C	T	0.742545	1006
15	rs167379	T	C	0.813121	1006
15	rs55752937	C	T	0.0109344	1006
15	rs35931910	C	T	0.0606362	1006
15	rs59475469	C	T	0.0447316	1006
15	rs2289141	G	A	0.166998	1006
15	rs34122391	G	A	0.0377734	1006
15	rs186266	A	G	0.275348	1006
15	rs75346033	T	C	0.0606362	1006
15	rs34775428	C	A	0.0228628	1006
15	rs2289140	C	T	0.084493	1006
15	rs12907646	G	A	0.235586	1006
15	rs11853985	G	A	0.206759	1006
15	rs78688447	C	G	0.0606362	1006
15	rs17536107	T	A	0.0606362	1006
15	rs72753067	A	G	0.0536779	1006
15	rs9944229	A	G	0.209742	1006
15	rs306198	A	G	0.276342	1006
15	rs11857540	G	C	0.0377734	1006
15	rs187316	T	C	0.271372	1006
15	rs306199	A	C	0.804175	1006
15	rs427564	A	C	0.593439	1006
15	rs77303431	A	G	0.084493	1006
15	rs2289138	A	C	0.803181	1006
15	rs2289137	A	T	0.202783	1006
15	rs59035842	A	T	0.084493	1006
15	rs7172470	G	A	0.795229	1006
15	rs11636954	C	T	0.114314	1006
15	rs7182119	A	C	0.0616302	1006
15	rs59022852	C	T	0.084493	1006
15	rs3748380	C	T	0.207753	1006
15	rs7172412	A	G	0.799205	1006
15	rs3748379	C	T	0.0407555	1006
15	rs77564042	C	G	0.0228628	1006
15	rs1437033	C	T	0.0606362	1006
15	rs3748377	C	T	0.0795229	1006
15	rs117364699	A	G	0.0238569	1006
15	rs881733	C	T	0.793241	1006
15	rs893162	A	G	0.210736	1006
15	rs17602074	A	C	0.0616302	1006
15	rs8040247	A	C	0.802187	1006
15	rs12101610	G	A	0.208748	1006
15	rs12900463	T	C	0.233598	1006
15	rs12324363	G	A	0.0377734	1006
15	rs12915656	G	C	0.233598	1006
15	rs10852094	T	C	0.800199	1006
15	rs12904777	T	G	0.294235	1006
15	rs4842994	C	T	0.232604	1006
15	rs72753071	T	C	0.0228628	1006
15	rs12324387	G	A	0.0377734	1006
15	rs67395065	G	A	0.0805169	1006
15	rs67677438	G	T	0.0805169	1006
15	rs74249897	G	T	0.0606362	1006
15	rs11856279	G	A	0.0377734	1006
15	rs78674711	T	G	0.0318091	1006
15	rs11632830	T	G	0.215706	1006
15	rs148802279	G	A	0.0377734	1006
15	rs11631654	A	G	0.204771	1006
15	rs57769495	C	G	0.0864811	1006
15	rs117270542	C	T	0.0347913	1006
15	rs76595773	C	T	0.0646123	1006
15	rs55901504	C	G	0.205765	1006
15	rs11858372	G	A	0.56163	1006
15	rs4842996	C	T	0.746521	1006
15	rs8024197	G	A	0.0427435	1006
15	rs79582867	A	G	0.205765	1006
15	rs11629950	G	A	0.125249	1006
15	rs77437085	C	A	0.0646123	1006
15	rs11631301	G	A	0.0427435	1006
15	rs111765629	A	T	0.0646123	1006
15	rs76109651	T	G	0.0656064	1006
15	rs12912222	C	T	0.246521	1006
15	rs11631158	A	G	0.423459	1006
15	rs12917054	C	T	0.220676	1006
15	rs12441036	G	A	0.34493	1006
15	rs149375237	C	T	0.0159046	1006
15	rs11073778	C	T	0.0447316	1006
15	rs11629531	C	T	0.0397614	1006
15	rs12592661	T	G	0.0904573	1006
15	rs60380117	A	G	0.15507	1006
15	rs72753078	G	A	0.15507	1006
15	rs12917429	G	T	0.215706	1006
15	rs146662153	C	T	0.0139165	1006
15	rs12906879	T	C	0.312127	1006
15	rs58948471	G	A	0.151093	1006
15	rs896359	T	C	0.0437376	1006
15	rs1451537	A	G	0.0417495	1006
15	rs60945984	C	T	0.0129225	1006
15	rs12910396	C	T	0.426441	1006
15	rs140778834	G	A	0.0139165	1006
15	rs73437980	C	G	0.0874751	1006
15	rs12915107	C	T	0.445328	1006
15	rs113028994	A	C	0.114314	1006
15	rs143656353	G	A	0.0457256	1006
15	rs74934947	G	A	0.0139165	1006
15	rs12909280	T	G	0.227634	1006
15	rs7173860	A	C	0.412525	1006
15	rs12592396	A	G	0.95825	1006
15	rs149866107	T	C	0.0139165	1006
15	rs117178003	C	T	0.0149105	1006
15	rs3743160	A	G	0.262425	1006
15	rs76138273	G	C	0.173956	1006
15	rs3743161	G	T	0.22664	1006
15	rs8187736	C	T	0.0526839	1006
15	rs3743162	C	T	0.225646	1006
15	rs12442557	G	A	0.22664	1006
15	rs80147108	G	T	0.0626243	1006
15	rs34886124	C	T	0.22167	1006
15	rs7164325	A	C	0.563618	1006
15	rs17215920	A	C	0.0139165	1006
15	rs17215899	G	A	0.0228628	1006
15	rs17222302	T	C	0.0149105	1006
15	rs8187746	G	A	0.0298211	1006
15	rs34130645	C	T	0.197813	1006
15	rs144549816	C	G	0.0139165	1006
15	rs35280494	G	A	0.0964215	1006
15	rs10852100	C	T	0.670974	1006
15	rs35867121	G	A	0.182903	1006
15	rs76469708	C	T	0.0139165	1006
15	rs7182385	G	A	0.417495	1006
15	rs12148896	G	A	0.5	1006
15	rs3825876	G	A	0.418489	1006
15	rs7342686	C	T	0.420477	1006
15	rs7342687	C	G	0.208748	1006
15	rs55832004	G	A	0.0139165	1006
15	rs11856397	C	T	0.0497018	1006
15	rs2007154	T	G	0.971173	1006
15	rs77546182	C	T	0.0884692	1006
15	rs8037320	A	G	0.529821	1006
15	rs3899704	C	T	0.423459	1006
15	rs8029287	C	T	0.526839	1006
15	rs112443887	G	A	0.0487078	1006
15	rs79753856	G	A	0.444334	1006
15	rs1545472	G	A	0.484095	1006
15	rs62020865	G	A	0.10835	1006
15	rs1545471	C	A	0.359841	1006
15	rs61602610	G	A	0.184891	1006
15	rs7166433	T	G	0.5666	1006
15	rs7166440	T	C	0.0497018	1006
15	rs8187753	A	C	0.369781	1006
15	rs117958023	T	C	0.0168986	1006
15	rs114714246	A	G	0.0258449	1006
15	rs35160698	C	T	0.11332	1006
15	rs12900152	C	T	0.11332	1006
15	rs2343679	T	C	0.652087	1006
15	rs12900488	C	G	0.125249	1006
15	rs77705189	T	C	0.148111	1006
15	rs62020867	A	T	0.294235	1006
15	rs12913070	A	C	0.125249	1006
15	rs12913577	A	G	0.126243	1006
15	rs73439904	A	G	0.149105	1006
15	rs12910245	G	T	0.125249	1006
15	rs72753095	G	A	0.255467	1006
15	rs12898884	A	G	0.125249	1006
15	rs12899037	A	G	0.528827	1006
15	rs113705745	C	T	0.147117	1006
15	rs12905008	T	A	0.125249	1006
15	rs896363	T	C	0.236581	1006
15	rs56690118	T	C	0.148111	1006
15	rs59574216	A	G	0.148111	1006
15	rs896362	T	C	0.383698	1006
15	rs140675912	C	T	0.0337972	1006
15	rs4410049	A	G	0.360835	1006
15	rs71408844	G	A	0.124254	1006
15	rs55986826	G	A	0.236581	1006
15	rs62020869	C	T	0.295229	1006
15	rs4644833	T	C	0.360835	1006
15	rs113290493	T	G	0.146123	1006
15	rs4248927	G	A	0.972167	1006
15	rs4842997	C	T	0.383698	1006
15	rs4842998	C	T	0.360835	1006
15	rs35876677	C	T	0.0367793	1006
15	rs11631884	A	G	0.498012	1006
15	rs6496504	C	G	0.284294	1006
15	rs79787553	G	C	0.138171	1006
15	rs12907945	G	A	0.124254	1006
15	rs12101446	C	T	0.296223	1006
15	rs7177644	A	G	0.235586	1006
15	rs4842999	T	C	0.61829	1006
15	rs4843000	A	T	0.359841	1006
15	rs72754904	T	C	0.249503	1006
15	rs12913378	G	A	0.972167	1006
15	rs11634491	A	G	0.385686	1006
15	rs12914194	G	A	0.124254	1006
15	rs1545470	C	T	0.212724	1006
15	rs2290272	G	A	0.363817	1006
15	rs45523532	G	T	0.0139165	1006
15	rs2290271	A	C	0.361829	1006
15	rs8040847	C	T	0.361829	1006
15	rs142116008	C	T	0.0218688	1006
15	rs72754907	T	C	0.0516899	1006
15	rs8033895	A	G	0.212724	1006
15	rs2290270	G	C	0.450298	1006
15	rs8187758	C	A	0.236581	1006
15	rs2290269	C	T	0.398608	1006
15	rs67047009	G	T	0.237575	1006
15	rs12905463	G	A	0.124254	1006
15	rs11073794	A	G	0.573559	1006
15	rs4247408	T	C	0.573559	1006
15	rs2004742	T	C	0.573559	1006
15	rs12901949	C	G	0.335984	1006
15	rs4076648	T	C	0.449304	1006
15	rs62021369	G	C	0.573559	1006
15	rs66772726	C	T	0.239563	1006
15	rs34001839	C	T	0.237575	1006
15	rs4038083	G	T	0.398608	1006
15	rs113083375	T	G	0.0437376	1006
15	rs117246705	C	G	0.0228628	1006
15	rs2343678	T	A	0.573559	1006
15	rs12914991	A	G	0.335984	1006
15	rs4468584	G	A	0.573559	1006
15	rs2343677	T	C	0.573559	1006
15	rs56022784	T	G	0.110338	1006
15	rs12911975	C	G	0.121272	1006
15	rs4843002	C	A	0.446322	1006
15	rs4843003	A	G	0.237575	1006
15	rs4843004	A	T	0.228628	1006
15	rs16974600	C	T	0.256461	1006
15	rs4980349	T	C	0.237575	1006
15	rs138954946	C	T	0.0228628	1006
15	rs2305365	C	T	0.235586	1006
15	rs58205723	T	C	0.568588	1006
15	rs2305363	G	A	0.249503	1006
15	rs148660508	C	T	0.0218688	1006
15	rs6496517	T	G	0.568588	1006
15	rs12916177	T	G	0.121272	1006
15	rs80130805	C	T	0.0477137	1006
15	rs72754920	T	C	0.0258449	1006
15	rs12101889	T	C	0.351889	1006
15	rs113120479	T	C	0.0308151	1006
15	rs11858319	G	C	0.0159046	1006
15	rs12917346	A	G	0.175944	1006
15	rs7403070	C	T	0.0934394	1006
15	rs12910112	C	A	0.16998	1006
15	rs896361	A	G	0.821074	1006
15	rs896360	C	G	0.821074	1006
15	rs4980348	T	A	0.2833	1006
15	rs4980339	G	A	0.2833	1006
15	rs12908708	G	A	0.188867	1006
15	rs12912875	A	G	0.256461	1006
15	rs12909213	G	A	0.137177	1006
15	rs112397651	C	G	0.0198807	1006
15	rs16974612	T	G	0.247515	1006
15	rs12437553	A	G	0.15507	1006
15	rs7162722	A	T	0.214712	1006
15	rs11073802	C	A	0.440358	1006
15	rs11853372	T	G	0.66998	1006
15	rs2343676	T	G	0.812127	1006
15	rs62021375	G	A	0.337972	1006
15	rs4318180	C	G	0.956262	1006
15	rs57129316	G	A	0.214712	1006
15	rs4980347	A	G	0.597416	1006
15	rs4980346	C	T	0.406561	1006
15	rs72754924	C	T	0.214712	1006
15	rs7181193	T	C	0.968191	1006
15	rs34644808	G	A	0.145129	1006
15	rs12440771	T	C	0.0447316	1006
15	rs55700704	G	C	0.0447316	1006
15	rs12438877	C	A	0.0447316	1006
15	rs12913097	C	G	0.606362	1006
15	rs2343671	G	A	0.968191	1006
15	rs56284711	C	T	0.214712	1006
15	rs36057516	C	T	0.145129	1006
15	rs55779208	C	A	0.0447316	1006
15	rs8024331	C	A	0.419483	1006
15	rs17536922	G	T	0.116302	1006
15	rs8187763	C	T	0.150099	1006
15	rs1562885	G	C	0.408549	1006
15	rs1562884	G	A	0.352883	1006
15	rs4980345	C	T	0.0516899	1006
15	rs75580907	G	C	0.0228628	1006
15	rs12591784	A	T	0.0516899	1006
15	rs17537076	G	A	0.355865	1006
15	rs16974622	A	G	0.0506958	1006
15	rs1451538	T	C	0.967197	1006
15	rs28615345	A	G	0.243539	1006
15	rs12901610	G	A	0.0457256	1006
15	rs11630512	G	A	0.32008	1006
15	rs7184004	C	T	0.299205	1006
15	rs35419229	A	G	0.279324	1006
15	rs7166680	G	C	0.741551	1006
15	rs11636486	A	G	0.460239	1006
15	rs12438099	G	A	0.177932	1006
15	rs117436140	C	G	0.0228628	1006
15	rs12910476	A	G	0.816103	1006
15	rs34770488	C	T	0.0298211	1006
15	rs34757170	C	G	0.462227	1006
15	rs4271567	A	T	0.615308	1006
15	rs7167591	C	T	0.403579	1006
15	rs12910991	A	G	0.335984	1006
15	rs3825875	T	C	0.387674	1006
15	rs3803390	C	T	0.0397614	1006
15	rs3803389	G	A	0.124254	1006
15	rs72754931	G	C	0.338966	1006
15	rs11637139	C	T	0.0337972	1006
15	rs116191689	C	T	0.0337972	1006
15	rs7165885	A	G	0.507952	1006
15	rs2343675	G	T	0.866799	1006
15	rs2343674	G	A	0.526839	1006
15	rs4513067	C	G	0.215706	1006
15	rs2122859	G	T	0.215706	1006
15	rs4248928	G	C	0.44334	1006
15	rs4247409	T	C	0.451292	1006
15	rs4980344	A	C	0.512922	1006
15	rs4980343	C	T	0.454274	1006
15	rs4843006	T	G	0.892644	1006
15	rs112008279	C	T	0.112326	1006
15	rs12915914	G	A	0.4334	1006
15	rs28375890	C	G	0.437376	1006
15	rs75409430	G	A	0.111332	1006
15	rs58848301	T	A	0.43837	1006
15	rs11073818	A	T	0.436382	1006
15	rs72754945	G	A	0.0477137	1006
15	rs112131391	C	T	0.162028	1006
15	rs11857765	A	G	0.43837	1006
15	rs12915729	T	C	0.455268	1006
15	rs6496528	C	T	0.871769	1006
15	rs77822354	T	C	0.110338	1006
15	rs6496529	C	T	0.870775	1006
15	rs12594161	C	T	0.387674	1006
15	rs7168054	C	T	0.483101	1006
15	rs12910911	T	C	0.387674	1006
15	rs141843497	C	T	0.026839	1006
15	rs11073819	A	G	0.390656	1006
15	rs11629732	C	T	0.444334	1006
15	rs11073820	T	A	0.384692	1006
15	rs2305367	G	A	0.384692	1006
15	rs28407787	C	T	0.889662	1006
15	rs11635673	T	C	0.889662	1006
15	rs11632593	C	A	0.889662	1006
15	rs11073822	C	A	0.866799	1006
15	rs1542283	C	T	0.054672	1006
15	rs75039940	A	G	0.083499	1006
15	rs74680749	C	T	0.0387674	1006
15	rs7173463	T	C	0.890656	1006
15	rs7163966	G	T	0.889662	1006
15	rs2242048	A	G	0.890656	1006
15	rs17216016	C	T	0.0318091	1006
15	rs2242047	C	T	0.0198807	1006
15	rs2242046	G	A	0.502982	1006
15	rs7169869	G	A	0.50497	1006
15	rs6496537	C	T	0.889662	1006
15	rs8031136	G	T	0.863817	1006
15	rs113259192	C	T	0.213718	1006
15	rs12906038	C	T	0.271372	1006
15	rs62021451	G	A	0.50497	1006
15	rs34002693	T	C	0.083499	1006
15	rs6496541	G	A	0.889662	1006
15	rs16974632	A	G	0.111332	1006
15	rs8025438	T	C	0.271372	1006
15	rs6496542	T	C	0.889662	1006
15	rs72754953	T	G	0.0318091	1006
15	rs146917477	G	A	0.0119284	1006
15	rs8029847	T	C	0.889662	1006
15	rs4843007	C	T	0.384692	1006
15	rs4843008	G	T	0.889662	1006
15	rs4843009	T	C	0.889662	1006
15	rs7178618	C	T	0.889662	1006
15	rs58715048	C	T	0.110338	1006
15	rs79393267	G	A	0.05666	1006
15	rs35914895	A	G	0.0347913	1006
15	rs10438432	C	A	0.889662	1006
15	rs16974641	T	C	0.054672	1006
15	rs116890805	G	A	0.0298211	1006
15	rs28430562	A	G	0.271372	1006
15	rs2017046	A	G	0.890656	1006
15	rs4247410	G	T	0.889662	1006
15	rs117679923	A	C	0.0387674	1006
15	rs4980342	C	T	0.214712	1006
15	rs62021452	C	T	0.45328	1006
15	rs6496545	C	T	0.383698	1006
15	rs8030034	C	T	0.215706	1006
15	rs142111173	G	A	0.0815109	1006
15	rs8030045	C	T	0.215706	1006
15	rs6496546	G	A	0.898608	1006
15	rs6496547	C	T	0.890656	1006
15	rs75825317	G	C	0.0387674	1006
15	rs11852308	A	G	0.890656	1006
15	rs28396854	G	T	0.503976	1006
15	rs4843010	C	T	0.66998	1006
15	rs4843011	G	A	0.890656	1006
15	rs7170348	G	A	0.89165	1006
15	rs2305366	G	A	0.22167	1006
15	rs62021453	G	A	0.222664	1006
15	rs8025045	T	G	0.89165	1006
15	rs113386376	A	T	0.0238569	1006
15	rs72754962	T	C	0.201789	1006
15	rs7403651	A	G	0.89165	1006
15	rs55983432	G	A	0.27833	1006
15	rs11858906	G	T	0.812127	1006
15	rs72754964	G	A	0.15507	1006
15	rs117000314	G	A	0.00894632	1006
15	rs732633	A	G	0.88668	1006
15	rs732632	A	G	0.88668	1006
15	rs896366	C	T	0.510934	1006
15	rs4247411	C	T	0.511928	1006
15	rs140555533	G	A	0.0109344	1006
15	rs896367	T	C	0.885686	1006
15	rs2084745	G	T	0.88668	1006
15	rs896368	T	C	0.88668	1006
15	rs896369	C	A	0.88668	1006
15	rs896370	C	T	0.88668	1006
15	rs62022519	G	A	0.380716	1006
15	rs4843012	T	G	0.372763	1006
15	rs115865119	G	A	0.0377734	1006
15	rs11073839	G	A	0.175944	1006
15	rs4842862	A	G	0.884692	1006
15	rs55935873	C	T	0.190855	1006
15	rs16974650	G	C	0.761431	1006
15	rs62022521	T	C	0.120278	1006
15	rs11634324	C	T	0.585487	1006
15	rs4980351	A	G	0.466203	1006
15	rs78714861	C	T	0.0765408	1006
15	rs1868922	C	T	0.084493	1006
15	rs896371	G	A	0.737575	1006
15	rs55990066	T	C	0.0815109	1006
15	rs56372967	T	G	0.0755467	1006
15	rs72754971	T	C	0.0755467	1006
15	rs7164520	C	A	0.306163	1006
15	rs58150236	G	T	0.203777	1006
15	rs71397833	C	A	0.10338	1006
15	rs62022522	T	C	0.203777	1006
15	rs79547601	T	C	0.10338	1006
15	rs116852504	C	T	0.0228628	1006
15	rs72754973	T	G	0.0755467	1006
15	rs72754974	A	G	0.0755467	1006
15	rs8040251	G	A	0.513917	1006
15	rs71397834	G	A	0.102386	1006
15	rs72754976	A	G	0.0755467	1006
15	rs11635705	C	T	0.307157	1006
15	rs111460093	G	C	0.0745527	1006
15	rs112431612	A	T	0.0745527	1006
15	rs113489994	A	G	0.0168986	1006
15	rs72754978	T	C	0.0745527	1006
15	rs112595560	A	G	0.0745527	1006
15	rs72754979	T	C	0.0745527	1006
15	rs72754980	G	A	0.0695825	1006
15	rs72754981	C	T	0.0666004	1006
15	rs116936536	C	A	0.0337972	1006
15	rs12914025	G	A	0.105368	1006
15	rs75401007	T	A	0.0695825	1006
15	rs4980358	A	C	0.647117	1006
15	rs72754982	A	G	0.0695825	1006
15	rs16974653	A	G	0.0695825	1006
15	rs12441289	A	G	0.109344	1006
15	rs57795160	G	A	0.101392	1006
15	rs11073849	A	G	0.199801	1006
15	rs12440846	C	G	0.10338	1006
15	rs12438449	G	A	0.109344	1006
15	rs56119196	G	A	0.0755467	1006
15	rs35881378	T	G	0.101392	1006
15	rs28541399	C	T	0.503976	1006
15	rs72754983	G	A	0.0685885	1006
15	rs8032686	C	A	0.0735586	1006
15	rs8026775	G	A	0.0675944	1006
15	rs11858930	C	T	0.309145	1006
15	rs11073852	T	A	0.197813	1006
15	rs7166894	G	C	0.816103	1006
15	rs17537738	C	A	0.0964215	1006
15	rs12902629	G	C	0.0308151	1006
15	rs150494901	G	A	0.0168986	1006
15	rs72754984	C	A	0.0735586	1006
15	rs4980355	G	C	0.102386	1006
15	rs4980354	T	C	0.692843	1006
15	rs59269598	T	C	0.588469	1006
15	rs59681713	C	T	0.0795229	1006
15	rs11073854	A	C	0.692843	1006
15	rs4980352	T	C	0.708748	1006
15	rs35619798	A	C	0.10338	1006
15	rs8042711	A	G	0.815109	1006
15	rs62022524	A	G	0.12326	1006
15	rs876802	A	G	0.814115	1006
15	rs1109066	A	T	0.809145	1006
15	rs1109065	C	T	0.615308	1006
15	rs58266050	A	G	0.2167	1006
15	rs74024772	A	T	0.0387674	1006
15	rs56263463	A	G	0.0795229	1006
15	rs75429994	T	C	0.0387674	1006
15	rs75829038	G	A	0.05666	1006
15	rs78648941	G	A	0.05666	1006
15	rs7175160	A	C	0.767396	1006
15	rs55664313	C	G	0.00994036	1006
15	rs35966827	C	T	0.0328032	1006
15	rs896364	C	T	0.172962	1006
15	rs12439802	C	G	0.161034	1006
15	rs12899275	C	T	0.0685885	1006
15	rs77352294	A	C	0.102386	1006
15	rs7173332	G	C	0.16998	1006
15	rs7177863	A	T	0.764414	1006
15	rs7178415	A	T	0.00695825	1006
15	rs62022525	G	T	0.163022	1006
15	rs117149613	C	T	0.0298211	1006
15	rs12900078	G	A	0.163022	1006
15	rs116893322	G	A	0.163022	1006
15	rs11540803	C	G	0.0815109	1006
15	rs117370946	G	A	0.083499	1006
15	rs117725683	A	G	0.0149105	1006
15	rs16974673	A	T	0.0109344	1006
15	rs34585903	G	T	0.162028	1006
15	rs67613323	T	C	0.269384	1006
15	rs58737779	A	G	0.0109344	1006
15	rs11629962	C	T	0.269384	1006
15	rs11629963	C	G	0.269384	1006
15	rs7163965	C	T	0.588469	1006
15	rs75579900	C	G	0.026839	1006
15	rs117006206	T	G	0.0159046	1006
15	rs17610201	T	C	0.0258449	1006
15	rs189826733	T	C	0.0258449	1006
15	rs71397835	C	T	0.162028	1006
15	rs141699744	C	G	0.0119284	1006
15	rs8023667	T	C	0.869781	1006
15	rs8039116	A	G	0.0457256	1006
15	rs62022527	A	G	0.287276	1006
15	rs117940958	G	A	0.0129225	1006
15	rs17610265	C	T	0.0417495	1006
15	rs930716	A	G	0.553678	1006
15	rs7174762	A	G	0.555666	1006
15	rs7170598	G	A	0.763419	1006
15	rs72754992	G	C	0.00994036	1006
15	rs8028550	T	C	0.573559	1006
15	rs28523473	A	C	0.0109344	1006
15	rs62022528	C	T	0.286282	1006
15	rs145250838	T	C	0.00695825	1006
15	rs12909357	T	C	0.121272	1006
15	rs12913418	T	C	0.154076	1006
15	rs4843015	G	A	0.610338	1006
15	rs7359256	A	G	0.333996	1006
15	rs4980341	A	G	0.323062	1006
15	rs79864017	T	C	0.0238569	1006
15	rs11854452	G	A	0.0467197	1006
15	rs28624247	A	G	0.0457256	1006
15	rs2060785	G	A	0.864811	1006
15	rs115390088	A	C	0.05666	1006
15	rs12324120	A	C	0.0109344	1006
15	rs66550763	G	A	0.321074	1006
15	rs12324252	T	C	0.05666	1006
15	rs57753919	G	A	0.0457256	1006
15	rs62021182	G	A	0.32008	1006
15	rs77811661	G	A	0.00497018	1006
15	rs117537705	C	T	0.0328032	1006
15	rs2060784	A	G	0.864811	1006
15	rs117821473	C	T	0.05666	1006
15	rs6496586	G	A	0.193837	1006
15	rs4980340	C	T	0.32008	1006
15	rs62021183	C	T	0.0477137	1006
15	rs113682160	T	C	0.0218688	1006
15	rs62021184	T	C	0.322068	1006
15	rs68088674	A	G	0.0119284	1006
15	rs11629967	G	T	0.305169	1006
15	rs79772677	A	G	0.0357853	1006
15	rs2290273	C	T	0.499006	1006
15	rs971804	T	G	0.0606362	1006
15	rs11856097	G	A	0.0417495	1006
15	rs8026543	G	A	0.542744	1006
15	rs1023844	A	G	0.540755	1006
15	rs55967056	T	C	0.0119284	1006
15	rs79179383	A	G	0.0228628	1006
15	rs1011437	A	T	0.755467	1006
15	rs1011436	T	C	0.862823	1006
15	rs1014543	T	C	0.862823	1006
15	rs2122858	A	G	0.577535	1006
15	rs1868921	T	C	0.862823	1006
15	rs12903975	G	C	0.333996	1006
15	rs7183199	T	A	0.823062	1006
15	rs12904615	C	T	0.516899	1006
15	rs7175477	C	T	0.0457256	1006
15	rs10083650	C	T	0.0109344	1006
15	rs3862411	G	C	0.364811	1006
15	rs289381	T	A	0.862823	1006
15	rs289380	A	G	0.862823	1006
15	rs67161304	C	T	0.0109344	1006
15	rs289379	G	A	0.742545	1006
15	rs35000527	A	G	0.178926	1006
15	rs68115999	A	G	0.0417495	1006
15	rs289378	G	A	0.754473	1006
15	rs289377	A	G	0.753479	1006
15	rs289376	A	G	0.864811	1006
15	rs289375	A	G	0.755467	1006
15	rs289374	T	A	0.755467	1006
15	rs185972	C	G	0.244533	1006
15	rs289373	A	G	0.754473	1006
15	rs117111799	A	T	0.0159046	1006
15	rs12900736	C	T	0.177932	1006
15	rs12904958	G	C	0.177932	1006
15	rs289420	G	A	0.753479	1006
15	rs289419	G	C	0.755467	1006
15	rs34493704	A	G	0.177932	1006
15	rs117572558	T	G	0.0467197	1006
15	rs289418	A	G	0.577535	1006
15	rs208966	C	T	0.468191	1006
15	rs6496597	T	C	0.860835	1006
15	rs190840	G	C	0.564612	1006
15	rs59390017	T	C	0.0109344	1006
15	rs59878814	G	T	0.0109344	1006
15	rs289417	G	A	0.743539	1006
15	rs57450817	G	T	0.0109344	1006
15	rs289416	C	T	0.742545	1006
15	rs289415	A	G	0.0745527	1006
15	rs289414	T	C	0.743539	1006
15	rs289413	C	T	0.757455	1006
15	rs289412	C	T	0.519881	1006
15	rs289411	T	C	0.754473	1006
15	rs289410	G	A	0.73161	1006
15	rs71397837	G	A	0.177932	1006
15	rs55854726	G	A	0.0109344	1006
15	rs188296	T	C	0.743539	1006
15	rs289409	C	T	0.743539	1006
15	rs62021203	C	T	0.177932	1006
15	rs56021902	C	T	0.0109344	1006
15	rs289408	G	A	0.743539	1006
15	rs289407	A	G	0.757455	1006
15	rs289406	A	G	0.757455	1006
15	rs67393789	A	T	0.0109344	1006
15	rs28483160	G	A	0.0417495	1006
15	rs34731527	C	T	0.177932	1006
15	rs289405	C	T	0.260437	1006
15	rs289404	G	T	0.741551	1006
15	rs72757020	C	A	0.0109344	1006
15	rs72757021	G	A	0.0109344	1006
15	rs289403	C	T	0.849901	1006
15	rs68105649	T	C	0.0109344	1006
15	rs62021205	G	A	0.0318091	1006
15	rs148339443	G	T	0.0149105	1006
15	rs77356866	G	A	0.00994036	1006
15	rs78881830	C	T	0.0238569	1006
15	rs55719004	T	G	0.0109344	1006
15	rs289402	T	C	0.861829	1006
15	rs11631171	T	G	0.11829	1006
15	rs289401	C	T	0.741551	1006
15	rs72757023	C	G	0.00994036	1006
15	rs59143550	T	C	0.0109344	1006
15	rs289400	G	T	0.741551	1006
15	rs17611075	A	T	0.0924453	1006
15	rs289399	A	G	0.741551	1006
15	rs289398	A	G	0.849901	1006
15	rs289397	T	C	0.849901	1006
15	rs289396	G	A	0.741551	1006
15	rs289395	A	G	0.520875	1006
15	rs289394	G	T	0.547714	1006
15	rs11858363	G	A	0.0258449	1006
15	rs289393	A	G	0.550696	1006
15	rs17611171	T	A	0.302187	1006
15	rs12102045	T	C	0.0437376	1006
15	rs289392	A	G	0.548708	1006
15	rs184298749	G	A	0.00596421	1006
15	rs12908400	T	G	0.314115	1006
15	rs61179859	G	T	0.0109344	1006
15	rs16974726	G	A	0.0109344	1006
15	rs12912860	T	C	0.302187	1006
15	rs289391	A	T	0.547714	1006
15	rs17611290	A	G	0.194831	1006
15	rs289390	C	T	0.547714	1006
15	rs289389	G	A	0.502982	1006
15	rs289388	T	G	0.550696	1006
15	rs12906544	G	A	0.193837	1006
15	rs28669942	T	C	0.0417495	1006
15	rs67184540	A	G	0.0437376	1006
15	rs544696030	C	G	0.0119284	1006
15	rs2599364	G	C	0.741551	1006
15	rs58711651	A	G	0.0437376	1006
15	rs117459642	T	G	0.00994036	1006
15	rs72757038	T	C	0.0119284	1006
15	rs439313	A	G	0.547714	1006
15	rs439307	A	G	0.755467	1006
15	rs289382	G	A	0.548708	1006
15	rs57480671	T	C	0.0109344	1006
15	rs12899693	C	A	0.166004	1006
15	rs17611396	A	C	0.192843	1006
15	rs289383	G	A	0.753479	1006
15	rs289384	A	G	0.775348	1006
15	rs289385	C	A	0.754473	1006
15	rs34978449	A	G	0.193837	1006
15	rs34787669	C	T	0.166004	1006
15	rs4296226	C	T	0.501988	1006
15	rs289386	C	T	0.548708	1006
15	rs67853521	A	G	0.0109344	1006
15	rs28583919	C	T	0.0328032	1006
15	rs289387	A	G	0.549702	1006
15	rs73446132	G	C	0.0109344	1006
15	rs62021230	C	T	0.193837	1006
15	rs12902942	C	T	0.303181	1006
15	rs418676	G	T	0.767396	1006
15	rs77384300	G	A	0.026839	1006
15	rs3850985	G	A	0.0109344	1006
15	rs1466166	A	G	0.0168986	1006
15	rs146180412	G	T	0.00994036	1006
15	rs190714750	G	A	0.0159046	1006
15	rs56833943	C	A	0.0109344	1006
15	rs76564153	A	G	0.0337972	1006
15	rs379799	G	A	0.559642	1006
15	rs7174722	G	A	0.560636	1006
15	rs79651625	T	C	0.0109344	1006
15	rs12909971	G	C	0.303181	1006
15	rs72757047	C	T	0.0109344	1006
15	rs395573	C	T	0.559642	1006
15	rs12900012	A	G	0.304175	1006
15	rs12909130	T	C	0.304175	1006
15	rs409211	C	T	0.770378	1006
15	rs60043454	G	A	0.0109344	1006
15	rs35885781	A	T	0.194831	1006
15	rs11856330	C	T	0.56163	1006
15	rs28438405	A	G	0.0109344	1006
15	rs34105012	C	G	0.194831	1006
15	rs2923731	C	T	0.767396	1006
15	rs147962411	C	T	0.0228628	1006
15	rs2654915	C	T	0.56163	1006
15	rs2599366	A	G	0.767396	1006
15	rs111795587	G	A	0.0109344	1006
15	rs2938354	A	G	0.56163	1006
15	rs67762593	T	C	0.0109344	1006
15	rs11852878	A	C	0.0457256	1006
15	rs28836780	T	G	0.234592	1006
15	rs12913985	G	T	0.440358	1006
15	rs35843593	A	T	0.194831	1006
15	rs12593499	A	G	0.487078	1006
15	rs12592539	C	A	0.124254	1006
15	rs111614516	G	A	0.0139165	1006
15	rs148707838	G	T	0.0596421	1006
15	rs141678143	T	C	0.305169	1006
15	rs55993465	C	T	0.0109344	1006
15	rs35134026	A	G	0.439364	1006
15	rs56275167	C	T	0.0109344	1006
15	rs10412396	C	T	0.0109344	1006
15	rs7496012	A	G	0.468191	1006
15	rs56204314	C	T	0.0109344	1006
15	rs72757052	G	T	0.0109344	1006
15	rs73446152	C	T	0.0109344	1006
15	rs56279648	T	G	0.0109344	1006
15	rs11632899	A	G	0.316103	1006
15	rs79773011	A	G	0.0357853	1006
15	rs34054841	C	G	0.194831	1006
15	rs111593003	A	G	0.00695825	1006
15	rs12908535	C	G	0.194831	1006
15	rs13380056	T	C	0.23161	1006
15	rs35127646	G	A	0.205765	1006
15	rs11854185	C	T	0.028827	1006
15	rs72757056	G	A	0.0109344	1006
15	rs68184328	T	C	0.0109344	1006
15	rs7403474	C	T	0.119284	1006
15	rs56080398	G	T	0.0109344	1006
15	rs11856381	A	G	0.027833	1006
15	rs57003909	A	G	0.0109344	1006
15	rs72757059	C	T	0.305169	1006
15	rs67703134	C	G	0.0109344	1006
15	rs7403597	C	T	0.447316	1006
15	rs55988402	A	G	0.0109344	1006
15	rs77255035	A	G	0.192843	1006
15	rs12909111	A	G	0.315109	1006
15	rs117367546	C	T	0.0337972	1006
15	rs72757060	A	G	0.0586481	1006
15	rs56046484	G	T	0.205765	1006
15	rs56850856	G	A	0.0109344	1006
15	rs7403468	T	G	0.224652	1006
15	rs11632658	A	G	0.304175	1006
15	rs11630697	C	G	0.304175	1006
15	rs11634975	T	C	0.304175	1006
15	rs11073915	G	A	0.428429	1006
15	rs67428966	G	A	0.0109344	1006
15	rs11073916	G	A	0.117296	1006
15	rs11073917	G	T	0.117296	1006
15	rs8031544	T	C	0.0109344	1006
15	rs28674753	T	G	0.0168986	1006
15	rs7402770	T	C	0.461233	1006
15	rs8032061	T	G	0.0109344	1006
15	rs4980357	G	T	0.304175	1006
15	rs4980356	G	A	0.304175	1006
15	rs67350026	T	C	0.0109344	1006
15	rs16974194	T	G	0.0109344	1006
15	rs16974197	G	A	0.0109344	1006
15	rs8032954	A	C	0.0139165	1006
15	rs7402179	C	T	0.450298	1006
15	rs150273749	C	G	0.0238569	1006
15	rs12912134	A	G	0.4334	1006
15	rs12904410	C	T	0.194831	1006
15	rs113943946	C	T	0.0109344	1006
15	rs117395210	A	T	0.0168986	1006
15	rs62019480	A	G	0.4334	1006
15	rs35666574	C	T	0.0407555	1006
15	rs16974757	A	G	0.0109344	1006
15	rs12903145	T	C	0.452286	1006
15	rs59174275	T	C	0.0109344	1006
15	rs2015030	T	A	0.528827	1006
15	rs2015233	T	G	0.0109344	1006
15	rs11634877	G	A	0.304175	1006
15	rs11632175	T	A	0.304175	1006
15	rs7402176	G	T	0.419483	1006
15	rs7402932	T	C	0.419483	1006
15	rs28540038	C	T	0.0248509	1006
15	rs28481453	C	T	0.027833	1006
15	rs16974769	C	G	0.0109344	1006
15	rs143313729	G	A	0.0149105	1006
15	rs1973516	A	G	0.222664	1006
15	rs16974775	G	A	0.0109344	1006
15	rs16974777	C	T	0.0109344	1006
15	rs55856604	C	T	0.126243	1006
15	rs56123990	T	C	0.122266	1006
15	rs56110732	C	A	0.0109344	1006
15	rs62019481	G	A	0.112326	1006
15	rs62019482	A	C	0.304175	1006
15	rs16974785	G	A	0.0109344	1006
15	rs116861222	A	G	0.0308151	1006
15	rs60210952	A	G	0.0109344	1006
15	rs55845542	A	G	0.243539	1006
15	rs12437935	A	G	0.439364	1006
15	rs16974791	G	A	0.232604	1006
15	rs34072250	A	G	0.083499	1006
15	rs28522595	C	T	0.0109344	1006
15	rs28718705	G	C	0.206759	1006
15	rs12438909	A	T	0.439364	1006
15	rs28660426	T	C	0.0248509	1006
15	rs2304415	A	G	0.207753	1006
15	rs2304416	A	G	0.207753	1006
15	rs11631548	C	T	0.303181	1006
15	rs55918335	G	A	0.0109344	1006
15	rs74024800	G	A	0.125249	1006
15	rs117874797	C	A	0.0457256	1006
15	rs55939179	A	G	0.0109344	1006
15	rs16974793	G	A	0.0109344	1006
15	rs1969101	G	T	0.439364	1006
15	rs112476171	C	T	0.0109344	1006
15	rs1532776	C	T	0.303181	1006
15	rs2174218	G	C	0.194831	1006
15	rs10520586	G	A	0.0109344	1006
15	rs58905233	T	C	0.0626243	1006
15	rs66539648	A	C	0.0109344	1006
15	rs12441196	T	C	0.233598	1006
15	rs16974804	A	G	0.0109344	1006
15	rs3816103	A	C	0.233598	1006
15	rs3816104	C	A	0.439364	1006
15	rs2304417	C	T	0.125249	1006
15	rs16974819	C	T	0.0109344	1006
15	rs67693018	A	G	0.0109344	1006
15	rs16974820	C	A	0.205765	1006
15	rs16974823	A	G	0.0109344	1006
15	rs55666458	A	G	0.0109344	1006
15	rs12910668	G	C	0.416501	1006
15	rs76562067	T	C	0.0188867	1006
15	rs12904386	T	G	0.467197	1006
15	rs35845738	C	G	0.303181	1006
15	rs12904766	T	C	0.466203	1006
15	rs12912264	C	T	0.194831	1006
15	rs12440263	G	T	0.125249	1006
15	rs12438541	T	G	0.428429	1006
15	rs145563490	C	T	0.0119284	1006
15	rs79347010	C	G	0.228628	1006
15	rs67881905	T	C	0.0109344	1006
15	rs10852130	T	G	0.439364	1006
15	rs12911330	T	G	0.194831	1006
15	rs28614128	T	C	0.028827	1006
15	rs12916821	T	G	0.439364	1006
15	rs12916129	A	G	0.439364	1006
15	rs67186978	C	T	0.0109344	1006
15	rs10852131	C	T	0.468191	1006
15	rs34919315	C	A	0.194831	1006
15	rs744422	G	A	0.427435	1006
15	rs77156949	A	G	0.00994036	1006
15	rs67698215	A	C	0.0139165	1006
15	rs28599738	T	C	0.027833	1006
15	rs17540307	A	G	0.304175	1006
15	rs8029977	G	A	0.028827	1006
15	rs28401313	T	C	0.0248509	1006
15	rs75678757	A	T	0.120278	1006
15	rs72630468	A	T	0.139165	1006
15	rs8032301	T	C	0.441352	1006
15	rs734495	G	A	0.441352	1006
15	rs66810534	A	G	0.0139165	1006
15	rs139642117	G	C	0.00894632	1006
15	rs77718466	C	T	0.0248509	1006
15	rs12905036	C	T	0.303181	1006
15	rs55699332	T	C	0.125249	1006
15	rs12591070	T	C	0.125249	1006
15	rs17540501	C	G	0.194831	1006
15	rs12913859	A	G	0.302187	1006
15	rs141149945	A	T	0.00695825	1006
15	rs8040352	G	C	0.467197	1006
15	rs2342974	T	A	0.72664	1006
15	rs2005228	C	T	0.125249	1006
15	rs905600	C	T	0.125249	1006
15	rs12904238	A	T	0.303181	1006
15	rs16974842	G	A	0.00894632	1006
15	rs62019507	A	G	0.00994036	1006
15	rs17612860	C	A	0.187873	1006
15	rs34376876	C	T	0.0168986	1006
15	rs3816105	G	A	0.305169	1006
15	rs2304418	T	C	0.305169	1006
15	rs75937725	C	T	0.0149105	1006
15	rs56068820	A	T	0.0139165	1006
15	rs8038149	G	C	0.457256	1006
15	rs76827804	C	T	0.121272	1006
15	rs16974844	G	C	0.0109344	1006
15	rs74027408	G	A	0.126243	1006
15	rs28408242	A	G	0.0149105	1006
15	rs16974846	G	A	0.0109344	1006
15	rs9920027	C	G	0.706759	1006
15	rs12440719	C	T	0.456262	1006
15	rs4843019	T	G	0.302187	1006
15	rs4842864	C	A	0.313121	1006
15	rs34345801	C	G	0.205765	1006
15	rs8041380	C	G	0.871769	1006
15	rs12232314	G	A	0.120278	1006
15	rs28432948	A	T	0.0248509	1006
15	rs62019508	G	A	0.0129225	1006
15	rs113715684	C	T	0.10835	1006
15	rs72759070	G	A	0.0129225	1006
15	rs56005972	C	T	0.124254	1006
15	rs66586912	C	T	0.0129225	1006
15	rs140222450	C	T	0.00894632	1006
15	rs60000029	A	C	0.235586	1006
15	rs56884884	A	T	0.0596421	1006
```
