## Supplementary material for "Characterization of shared and ancestry-specific signals driving complex traits using multi-ancestry fine-mapping": s1_ref.bim

```
15	rs2730080	0	84324441	G	A
15	rs71395419	0	84325335	A	G
15	rs75821416	0	84325760	G	T
15	rs12591049	0	84326658	T	G
15	rs12593448	0	84326982	C	T
15	rs2730081	0	84327771	T	C
15	rs28676897	0	84327990	A	G
15	rs72761818	0	84329438	G	A
15	rs28539036	0	84329493	C	T
15	rs77142809	0	84332616	C	G
15	rs1016355	0	84332772	T	C
15	rs17587205	0	84333412	C	T
15	rs8035750	0	84333465	C	T
15	rs180685060	0	84334725	T	A
15	rs17158717	0	84334733	A	G
15	rs8026879	0	84335172	A	C
15	rs72761820	0	84335335	C	T
15	rs142100632	0	84335431	A	T
15	rs72761821	0	84335453	C	T
15	rs78917663	0	84335902	T	C
15	rs17157758	0	84335975	G	A
15	rs17527969	0	84336494	A	G
15	rs2730084	0	84336502	T	C
15	rs2585038	0	84337258	A	G
15	rs74682156	0	84337376	C	G
15	rs2585039	0	84337696	T	C
15	rs75474871	0	84337933	G	A
15	rs28478275	0	84338056	C	T
15	rs149010755	0	84338082	G	A
15	rs117540214	0	84338642	A	G
15	rs79876140	0	84338866	C	G
15	rs8038454	0	84339436	G	T
15	rs74249872	0	84339767	G	A
15	rs79476846	0	84340096	G	A
15	rs2585040	0	84340468	G	C
15	rs2585041	0	84340536	T	C
15	rs59499534	0	84341034	A	G
15	rs28645820	0	84341202	G	A
15	rs72761824	0	84341495	G	A
15	rs2585042	0	84341748	T	C
15	rs72761825	0	84342045	T	C
15	rs117310104	0	84342105	G	C
15	rs78701790	0	84342108	C	T
15	rs74501551	0	84342939	C	T
15	rs60619082	0	84343382	C	A
15	rs112614529	0	84343769	G	A
15	rs8026718	0	84343856	C	G
15	rs4335742	0	84344076	A	G
15	rs60357700	0	84344447	T	A
15	rs74249873	0	84344690	C	T
15	rs8031527	0	84344921	G	A
15	rs111872379	0	84345257	C	T
15	rs144731081	0	84345286	C	T
15	rs2730086	0	84345660	G	A
15	rs2554392	0	84345848	T	G
15	rs2554391	0	84346067	C	T
15	rs10152418	0	84346118	G	A
15	rs58620502	0	84346449	A	T
15	rs149917824	0	84346629	G	T
15	rs117039111	0	84347279	T	C
15	rs11854647	0	84347429	A	T
15	rs2585061	0	84347751	A	G
15	rs10906978	0	84347819	T	G
15	rs13379943	0	84348155	A	T
15	rs13380416	0	84348543	C	T
15	rs78062685	0	84348785	T	C
15	rs2217065	0	84349089	G	T
15	rs8026130	0	84349123	A	G
15	rs74679101	0	84349386	A	C
15	rs75549342	0	84349394	A	G
15	rs72761828	0	84350251	C	A
15	rs12595343	0	84350745	A	G
15	rs4636877	0	84351076	T	C
15	rs2730085	0	84351512	A	G
15	rs72761831	0	84352092	T	G
15	rs17528206	0	84352482	G	A
15	rs139019458	0	84352554	A	G
15	rs979543	0	84352564	C	A
15	rs10520582	0	84352776	A	G
15	rs2585049	0	84352873	G	T
15	rs76543944	0	84353355	C	T
15	rs117427668	0	84353610	C	T
15	rs77262585	0	84353646	A	G
15	rs117184972	0	84354502	G	A
15	rs1834524	0	84354584	A	G
15	rs79366123	0	84354586	A	C
15	rs10906979	0	84354696	C	T
15	rs60474360	0	84355279	G	T
15	rs1426159	0	84355402	C	T
15	rs12595657	0	84355722	T	A
15	rs2585052	0	84355990	T	A
15	rs2554383	0	84356316	A	G
15	rs57455342	0	84357756	G	A
15	rs144346955	0	84357792	C	T
15	rs11853263	0	84357904	A	G
15	rs117409276	0	84360040	C	T
15	rs113642962	0	84360612	C	G
15	rs11259916	0	84361518	A	G
15	rs76090427	0	84361747	G	A
15	rs11636516	0	84361773	A	T
15	rs2585050	0	84362021	T	C
15	rs11637709	0	84362026	T	C
15	rs2554382	0	84362391	A	G
15	rs2730083	0	84362842	T	C
15	rs1477593	0	84363045	G	A
15	rs4843152	0	84363542	T	C
15	rs117253588	0	84364261	C	T
15	rs7162845	0	84364788	G	A
15	rs7165138	0	84364886	A	T
15	rs2033071	0	84365434	C	T
15	rs2562778	0	84365482	A	G
15	rs17158691	0	84365652	C	T
15	rs17158688	0	84365756	G	A
15	rs74649297	0	84365759	G	A
15	rs11629611	0	84365908	C	T
15	rs2562777	0	84366066	C	T
15	rs28664943	0	84366195	C	T
15	rs112843856	0	84366841	A	G
15	rs7167029	0	84367012	A	C
15	rs17158683	0	84367508	A	G
15	rs28409641	0	84367968	A	G
15	rs28548261	0	84368060	G	A
15	rs2562776	0	84368163	G	A
15	rs28478148	0	84368166	A	G
15	rs77933778	0	84369987	A	G
15	rs28391253	0	84370627	G	A
15	rs2194954	0	84370671	G	A
15	rs11636437	0	84371082	G	A
15	rs2585048	0	84372773	C	A
15	rs11639223	0	84372928	G	A
15	rs890309	0	84373370	G	A
15	rs9635452	0	84373647	T	A
15	rs80312348	0	84374341	G	C
15	rs9788726	0	84374728	A	G
15	rs9788762	0	84374737	T	C
15	rs79706217	0	84374944	T	C
15	rs35075309	0	84375147	G	A
15	rs79590734	0	84375607	A	G
15	rs139578998	0	84375611	A	G
15	rs78013233	0	84376538	A	G
15	rs2585047	0	84377042	G	A
15	rs2554381	0	84377843	T	C
15	rs11858662	0	84378439	G	A
15	rs2562775	0	84378692	T	C
15	rs968069	0	84378899	G	A
15	rs1896813	0	84379055	A	G
15	rs79418219	0	84379450	G	C
15	rs7168677	0	84379879	G	A
15	rs2562774	0	84380096	T	C
15	rs57372822	0	84380276	T	C
15	rs1019665	0	84380619	A	G
15	rs1019666	0	84380840	A	G
15	rs1019667	0	84380849	C	A
15	rs1019668	0	84381209	G	T
15	rs11855815	0	84382044	C	T
15	rs2162234	0	84382435	C	T
15	rs144286214	0	84382561	T	C
15	rs7166410	0	84382798	C	G
15	rs76134248	0	84382812	G	C
15	rs76081624	0	84382843	A	G
15	rs2562768	0	84382953	T	C
15	rs7165624	0	84383062	G	C
15	rs60114944	0	84384278	C	G
15	rs12908225	0	84385755	T	C
15	rs1426162	0	84386003	G	A
15	rs75708269	0	84387472	T	C
15	rs2562783	0	84387926	G	C
15	rs1896815	0	84388936	A	C
15	rs1896814	0	84388941	A	G
15	rs61260043	0	84389570	A	G
15	rs78838378	0	84389869	T	C
15	rs74487888	0	84390231	G	A
15	rs2554389	0	84390365	C	T
15	rs17158662	0	84390931	A	G
15	rs11858110	0	84390967	A	G
15	rs5014396	0	84390971	A	T
15	rs2562779	0	84390975	G	A
15	rs17528889	0	84390999	C	A
15	rs1426161	0	84392514	T	C
15	rs10152300	0	84392907	G	A
15	rs28857567	0	84393269	C	G
15	rs72746903	0	84394077	A	G
15	rs117457297	0	84394091	A	T
15	rs1593467	0	84394459	A	G
15	rs1593466	0	84394769	A	C
15	rs113368422	0	84395084	A	G
15	rs2562761	0	84395587	G	T
15	rs2554388	0	84395719	G	A
15	rs2585053	0	84395806	T	C
15	rs8032414	0	84395969	G	A
15	rs10906980	0	84397162	C	G
15	rs75305038	0	84397540	C	T
15	rs2554387	0	84397565	G	C
15	rs11635064	0	84397725	G	C
15	rs77619412	0	84398372	C	G
15	rs117927723	0	84398626	T	G
15	rs2585063	0	84398853	C	T
15	rs1365198	0	84398903	T	G
15	rs28814055	0	84399919	T	G
15	rs77847557	0	84399986	C	G
15	rs7177995	0	84400579	A	T
15	rs113408685	0	84400621	C	T
15	rs140562283	0	84400899	C	T
15	rs10162825	0	84402197	A	G
15	rs143635172	0	84402326	G	A
15	rs17158659	0	84403200	G	A
15	rs59195990	0	84403309	C	T
15	rs2554386	0	84403522	T	C
15	rs72746904	0	84403836	G	C
15	rs2585068	0	84404457	G	A
15	rs2585067	0	84404502	T	C
15	rs2585066	0	84404954	G	A
15	rs12148139	0	84405005	A	C
15	rs117027255	0	84405243	T	A
15	rs17158657	0	84405465	G	A
15	rs7169595	0	84405574	T	A
15	rs11856278	0	84405970	T	C
15	rs7180738	0	84406088	C	G
15	rs28371866	0	84406137	T	C
15	rs2098904	0	84406255	A	G
15	rs77327620	0	84406258	A	G
15	rs72746905	0	84406533	G	A
15	rs2554385	0	84406587	A	G
15	rs982181	0	84406807	T	C
15	rs75697354	0	84406858	A	G
15	rs78967200	0	84406946	T	G
15	rs145159893	0	84407072	C	A
15	rs982180	0	84407112	A	G
15	rs72746908	0	84407747	A	T
15	rs2585065	0	84408546	A	G
15	rs1426160	0	84408634	C	T
15	rs72746910	0	84408757	G	A
15	rs59283606	0	84408896	C	G
15	rs7178620	0	84409349	A	G
15	rs12593547	0	84409945	G	T
15	rs12591393	0	84410120	A	T
15	rs74793148	0	84410188	A	G
15	rs74467360	0	84410459	A	G
15	rs58956574	0	84410520	G	A
15	rs117738308	0	84411001	G	T
15	rs57921785	0	84411349	C	T
15	rs8034055	0	84411895	C	T
15	rs12916596	0	84412508	T	C
15	rs56091379	0	84412650	C	T
15	rs8038389	0	84412804	G	A
15	rs113261930	0	84412827	C	T
15	rs77291928	0	84413193	T	C
15	rs141770783	0	84413261	G	A
15	rs2585051	0	84413734	A	G
15	rs7165003	0	84414413	C	G
15	rs2013799	0	84414592	A	G
15	rs1426163	0	84415949	A	C
15	rs141039371	0	84416051	C	T
15	rs28735516	0	84416271	C	T
15	rs28566937	0	84416839	A	G
15	rs74718275	0	84416861	G	A
15	rs8033205	0	84417316	C	G
15	rs12915150	0	84417635	T	A
15	rs73437211	0	84418173	T	A
15	rs11636275	0	84418734	T	C
15	rs4843154	0	84419524	G	T
15	rs79997076	0	84419741	T	A
15	rs79046244	0	84420024	A	G
15	rs9920704	0	84420367	T	C
15	rs72746913	0	84422167	G	C
15	rs7182216	0	84422506	C	G
15	rs75353799	0	84422917	C	T
15	rs1365199	0	84423434	G	T
15	rs61189615	0	84423754	G	A
15	rs7178271	0	84424622	T	C
15	rs117144850	0	84425076	G	T
15	rs117433328	0	84425077	G	T
15	rs1946367	0	84425263	G	T
15	rs149580065	0	84425325	C	T
15	rs7179147	0	84425700	C	T
15	rs117871378	0	84425794	G	A
15	rs7171604	0	84425980	G	A
15	rs56230235	0	84426227	G	A
15	rs56226101	0	84426284	C	T
15	rs55685171	0	84426580	C	G
15	rs2401129	0	84426894	A	G
15	rs7163810	0	84428219	C	T
15	rs4843155	0	84428628	A	G
15	rs72746920	0	84428795	T	G
15	rs72746921	0	84429564	T	G
15	rs79381811	0	84430494	T	C
15	rs72746922	0	84430505	A	G
15	rs8026199	0	84430875	T	C
15	rs7495206	0	84431913	G	T
15	rs1863449	0	84432867	C	T
15	rs78641550	0	84433597	A	G
15	rs10083569	0	84434221	T	C
15	rs1122405	0	84434423	A	G
15	rs116845865	0	84435054	G	A
15	rs80119035	0	84435501	T	C
15	rs11856314	0	84435531	C	T
15	rs12898714	0	84436517	A	G
15	rs6602985	0	84436552	A	T
15	rs78656169	0	84437267	A	T
15	rs76952105	0	84437290	G	A
15	rs75915323	0	84437527	T	C
15	rs118136305	0	84438293	T	G
15	rs28696207	0	84438515	G	C
15	rs2014605	0	84439541	G	A
15	rs963690	0	84439820	G	C
15	rs79675055	0	84440199	C	A
15	rs72746924	0	84440202	A	T
15	rs72746925	0	84440251	C	T
15	rs890311	0	84440952	A	T
15	rs117642887	0	84441756	A	G
15	rs11854438	0	84441823	A	G
15	rs11855183	0	84441826	T	C
15	rs75442575	0	84442272	T	C
15	rs11259917	0	84442933	T	C
15	rs72746927	0	84443493	G	A
15	rs2081541	0	84443686	T	C
15	rs117885373	0	84443983	G	A
15	rs144362602	0	84444205	G	A
15	rs919069	0	84444528	G	C
15	rs117633634	0	84444530	C	G
15	rs11638104	0	84444878	T	C
15	rs7175914	0	84445097	T	G
15	rs62025778	0	84445118	G	A
15	rs12908587	0	84445144	A	G
15	rs12908469	0	84445427	C	T
15	rs1895871	0	84446760	A	G
15	rs6602986	0	84447099	T	C
15	rs75822939	0	84447198	A	C
15	rs56176147	0	84447813	G	A
15	rs62025779	0	84447836	C	T
15	rs6602988	0	84448247	G	A
15	rs6602989	0	84448275	C	T
15	rs150007801	0	84448306	C	T
15	rs12595439	0	84448509	G	C
15	rs55776473	0	84448932	C	T
15	rs7175004	0	84450786	A	G
15	rs12910446	0	84450947	G	A
15	rs74767513	0	84451404	T	A
15	rs8041267	0	84451914	A	G
15	rs1426165	0	84452052	T	C
15	rs12917432	0	84452136	C	T
15	rs6602990	0	84452222	G	A
15	rs12438282	0	84452957	A	G
15	rs6602991	0	84453788	C	A
15	rs6602992	0	84453883	A	G
15	rs12908597	0	84454645	G	T
15	rs142803304	0	84454683	C	T
15	rs56711701	0	84454829	A	G
15	rs76136488	0	84455009	G	A
15	rs113020364	0	84456495	C	T
15	rs35946026	0	84456496	G	T
15	rs71408817	0	84456601	C	T
15	rs4843156	0	84457345	G	T
15	rs12902288	0	84458099	A	C
15	rs75917666	0	84458283	G	A
15	rs9972340	0	84458657	G	A
15	rs8035886	0	84459360	T	C
15	rs62025782	0	84459731	T	A
15	rs79318861	0	84459740	G	A
15	rs12439816	0	84460223	A	G
15	rs12914377	0	84460693	A	G
15	rs28781400	0	84460869	G	A
15	rs72746936	0	84461078	A	G
15	rs72746937	0	84461095	C	T
15	rs12900358	0	84461664	A	G
15	rs72746938	0	84461819	T	G
15	rs77510589	0	84461862	C	G
15	rs28417766	0	84462271	C	T
15	rs79007383	0	84462632	C	G
15	rs11853983	0	84462810	G	A
15	rs77016111	0	84464128	A	G
15	rs58836704	0	84464393	G	A
15	rs77583188	0	84464681	G	A
15	rs75805946	0	84465080	T	A
15	rs60926638	0	84465184	A	G
15	rs78480171	0	84465241	A	G
15	rs12441069	0	84465461	C	T
15	rs7180730	0	84466245	C	A
15	rs536785166	0	84466320	T	C
15	rs7162500	0	84466822	G	A
15	rs12441269	0	84467113	A	G
15	rs9744674	0	84467507	T	C
15	rs72746948	0	84467783	A	G
15	rs4843157	0	84468610	C	T
15	rs57092166	0	84470201	G	A
15	rs61036216	0	84470553	C	T
15	rs2401130	0	84470735	A	C
15	rs2401131	0	84470896	A	T
15	rs4843158	0	84471636	G	C
15	rs11857714	0	84471854	C	A
15	rs116922654	0	84472484	G	A
15	rs11856085	0	84472771	T	C
15	rs11856213	0	84473163	T	C
15	rs28504011	0	84473505	A	G
15	rs7179507	0	84473531	G	A
15	rs12438035	0	84474035	C	T
15	rs149086287	0	84474306	C	G
15	rs76402678	0	84474660	A	T
15	rs7175491	0	84474939	T	C
15	rs4265771	0	84475643	A	G
15	rs12903851	0	84475969	A	G
15	rs12594012	0	84476078	G	A
15	rs59484405	0	84476534	A	T
15	rs11259918	0	84476990	C	T
15	rs79312638	0	84477705	G	C
15	rs7177929	0	84478679	G	A
15	rs74816874	0	84478847	T	C
15	rs11636742	0	84480236	A	G
15	rs12441956	0	84480587	A	C
15	rs4310815	0	84481664	A	C
15	rs72746955	0	84481909	A	G
15	rs74622342	0	84482087	A	G
15	rs6602993	0	84482362	C	G
15	rs4530091	0	84482778	G	A
15	rs4473150	0	84482831	C	G
15	rs72746958	0	84482960	G	A
15	rs4477659	0	84483506	C	T
15	rs138990173	0	84483732	G	A
15	rs4375628	0	84484056	T	C
15	rs4577047	0	84484166	T	G
15	rs59199978	0	84484384	A	G
15	rs4262914	0	84484897	G	A
15	rs72746959	0	84486375	A	G
15	rs113817743	0	84486669	G	A
15	rs79497969	0	84487102	A	G
15	rs55825429	0	84487916	G	C
15	rs28712354	0	84487960	T	C
15	rs4583200	0	84488529	T	C
15	rs4483821	0	84488636	A	G
15	rs4583201	0	84489049	C	G
15	rs4486845	0	84489320	C	T
15	rs8041709	0	84489321	G	T
15	rs11259919	0	84489802	A	G
15	rs143715721	0	84489812	C	T
15	rs72746963	0	84492592	A	G
15	rs12900542	0	84492973	G	C
15	rs7164141	0	84493005	A	G
15	rs75745851	0	84493098	C	G
15	rs7164187	0	84493102	A	G
15	rs75970867	0	84493333	T	C
15	rs72746964	0	84493364	A	G
15	rs5015595	0	84493651	T	C
15	rs8030005	0	84493756	C	T
15	rs8031186	0	84494069	A	C
15	rs117138192	0	84494141	T	A
15	rs76864565	0	84494286	G	A
15	rs57275183	0	84494870	T	G
15	rs57609708	0	84495063	T	G
15	rs59306313	0	84495856	T	A
15	rs77669184	0	84496488	T	G
15	rs147820682	0	84496682	A	G
15	rs4594227	0	84497207	A	G
15	rs143248662	0	84498064	G	T
15	rs111667230	0	84498708	C	T
15	rs4444303	0	84498783	C	T
15	rs78808491	0	84498789	C	T
15	rs4620919	0	84498945	C	G
15	rs4128911	0	84499189	C	T
15	rs56144439	0	84500461	G	A
15	rs12912713	0	84500507	A	C
15	rs4438273	0	84501276	G	A
15	rs61434114	0	84501666	C	A
15	rs7164782	0	84502199	C	T
15	rs11259920	0	84502225	G	A
15	rs12438269	0	84502549	C	T
15	rs61177240	0	84503012	A	G
15	rs7176613	0	84503202	T	C
15	rs7172049	0	84503311	A	C
15	rs56243362	0	84503482	G	T
15	rs141092297	0	84503727	T	C
15	rs12443111	0	84504479	A	G
15	rs11259921	0	84505486	A	G
15	rs56285320	0	84505879	G	A
15	rs144816747	0	84506058	G	C
15	rs75340111	0	84506417	C	T
15	rs35104757	0	84506570	A	G
15	rs61387269	0	84506757	C	A
15	rs12901128	0	84507075	C	T
15	rs56298063	0	84508111	C	G
15	rs118134155	0	84508221	A	C
15	rs150747082	0	84508486	G	C
15	rs11632002	0	84508649	C	T
15	rs72746969	0	84509165	A	G
15	rs56295930	0	84509848	C	T
15	rs12917201	0	84510414	G	C
15	rs59355989	0	84510731	G	A
15	rs72746971	0	84510894	A	C
15	rs28612730	0	84511206	C	T
15	rs12904106	0	84511323	C	T
15	rs57538494	0	84511393	G	A
15	rs11634891	0	84512821	T	C
15	rs4465575	0	84512912	A	G
15	rs10444972	0	84513494	G	A
15	rs10444974	0	84513686	A	G
15	rs145954503	0	84513904	C	T
15	rs7162542	0	84514290	C	G
15	rs56318004	0	84514534	C	A
15	rs12905564	0	84515351	G	C
15	rs62025812	0	84515539	A	G
15	rs4357909	0	84515575	A	G
15	rs12591597	0	84515846	A	G
15	rs4523894	0	84515943	C	G
15	rs12593996	0	84516142	C	G
15	rs67216966	0	84516169	T	C
15	rs148381956	0	84516397	G	A
15	rs11853949	0	84516904	A	G
15	rs5006997	0	84518020	A	G
15	rs72746976	0	84518711	A	C
15	rs28544951	0	84518840	C	T
15	rs12591251	0	84519340	C	T
15	rs35651801	0	84519637	T	C
15	rs12902891	0	84519770	G	T
15	rs6602997	0	84521398	C	T
15	rs12901568	0	84522473	T	C
15	rs10906981	0	84522559	G	A
15	rs1383484	0	84522755	C	T
15	rs117560869	0	84523077	G	A
15	rs74199046	0	84524879	T	C
15	rs60699858	0	84525496	C	T
15	rs113371795	0	84527249	C	T
15	rs113038464	0	84527364	A	G
15	rs117825563	0	84527793	G	A
15	rs72746979	0	84528059	T	C
15	rs35340858	0	84528165	G	T
15	rs72746980	0	84528745	T	A
15	rs143895995	0	84528777	A	G
15	rs7167818	0	84529084	C	T
15	rs11636302	0	84529563	G	A
15	rs147012643	0	84529805	G	A
15	rs144445636	0	84530707	C	T
15	rs141267968	0	84530718	C	T
15	rs147787259	0	84531018	G	A
15	rs55876638	0	84531131	G	A
15	rs12915913	0	84531332	G	A
15	rs141978916	0	84532781	C	T
15	rs139384603	0	84533884	G	A
15	rs7182380	0	84534029	T	G
15	rs11259922	0	84535151	C	T
15	rs34906504	0	84535561	A	G
15	rs11259923	0	84535704	A	G
15	rs72746981	0	84536035	A	G
15	rs4842918	0	84536999	T	C
15	rs12900183	0	84537216	G	A
15	rs12901281	0	84537241	C	A
15	rs77298919	0	84537515	A	G
15	rs17158593	0	84537626	A	C
15	rs1871731	0	84538032	A	G
15	rs76380397	0	84538132	G	A
15	rs28645965	0	84538645	G	A
15	rs28545666	0	84538711	G	C
15	rs62025822	0	84538914	G	A
15	rs147523140	0	84539006	A	G
15	rs55839613	0	84539255	T	C
15	rs56159777	0	84539279	A	G
15	rs4842919	0	84539420	G	T
15	rs4842920	0	84539424	G	T
15	rs17158590	0	84539476	T	C
15	rs4144691	0	84539619	C	G
15	rs4572348	0	84540163	A	G
15	rs146178094	0	84540321	C	G
15	rs61267560	0	84540603	T	C
15	rs4842837	0	84540651	A	G
15	rs58316347	0	84540729	C	A
15	rs62025825	0	84541037	C	T
15	rs149090251	0	84541117	T	C
15	rs1480826	0	84541379	C	G
15	rs62025827	0	84541598	G	A
15	rs146451792	0	84541888	C	A
15	rs10459761	0	84542688	C	A
15	rs12900671	0	84543521	T	C
15	rs12914477	0	84543615	G	A
15	rs79548879	0	84543643	T	C
15	rs62025830	0	84543667	C	T
15	rs7177951	0	84543668	G	A
15	rs28640918	0	84543685	A	G
15	rs4321166	0	84544614	A	T
15	rs146037616	0	84545561	A	G
15	rs62025831	0	84545685	T	C
15	rs12901364	0	84545716	C	T
15	rs12900443	0	84545802	G	T
15	rs28728297	0	84546412	T	A
15	rs28578450	0	84546413	C	A
15	rs12902486	0	84546421	C	G
15	rs1480820	0	84546461	T	C
15	rs12907471	0	84546721	A	G
15	rs7170165	0	84546839	A	G
15	rs1812707	0	84547222	C	T
15	rs117014146	0	84548492	C	T
15	rs7182563	0	84548746	A	G
15	rs11629657	0	84548980	C	G
15	rs7181926	0	84549428	G	C
15	rs72746989	0	84549636	T	C
15	rs2086441	0	84550480	G	A
15	rs12904215	0	84550628	G	A
15	rs61371724	0	84550831	C	G
15	rs28712829	0	84550867	C	T
15	rs967374	0	84551395	C	T
15	rs7179241	0	84551711	A	G
15	rs6603000	0	84551894	C	T
15	rs12916223	0	84552494	C	T
15	rs72746991	0	84552504	G	T
15	rs62025854	0	84552515	G	T
15	rs28801104	0	84552843	C	T
15	rs12900412	0	84553066	G	A
15	rs72746992	0	84553414	G	T
15	rs10220741	0	84553558	G	A
15	rs12907220	0	84553623	T	A
15	rs112182320	0	84554012	A	G
15	rs8028931	0	84554018	G	C
15	rs17158579	0	84554117	A	G
15	rs1812494	0	84554677	C	T
15	rs144623446	0	84554737	A	C
15	rs68014551	0	84555391	A	T
15	rs11637095	0	84555752	A	G
15	rs2170261	0	84556104	G	A
15	rs72746993	0	84556291	G	T
15	rs4842921	0	84556623	G	A
15	rs4468570	0	84556739	A	T
15	rs12912911	0	84557113	G	T
15	rs17296856	0	84557450	A	C
15	rs2401171	0	84557676	T	G
15	rs12591488	0	84558653	A	G
15	rs28705374	0	84558676	A	G
15	rs12592484	0	84558701	T	C
15	rs4842922	0	84560692	C	T
15	rs57548773	0	84560716	C	T
15	rs899927	0	84561879	C	T
15	rs62025857	0	84562603	C	G
15	rs4414460	0	84562740	A	G
15	rs10520575	0	84563031	A	G
15	rs62025858	0	84564132	T	C
15	rs12914343	0	84564191	A	G
15	rs8041056	0	84564817	G	A
15	rs117393412	0	84565067	G	A
15	rs72746994	0	84565106	C	T
15	rs6603001	0	84565268	A	G
15	rs6603002	0	84565601	G	T
15	rs6603003	0	84565602	C	T
15	rs11259926	0	84566248	G	A
15	rs7162129	0	84566444	T	C
15	rs78494571	0	84566528	G	C
15	rs11259927	0	84566544	C	T
15	rs12906247	0	84567399	T	G
15	rs11857009	0	84567413	T	C
15	rs2046120	0	84567762	T	A
15	rs11259928	0	84568095	A	G
15	rs10906982	0	84568158	T	A
15	rs6603004	0	84568504	A	G
15	rs148900602	0	84569036	G	A
15	rs10906983	0	84569183	A	G
15	rs922664	0	84569555	A	G
15	rs1564472	0	84569793	T	C
15	rs9921007	0	84569851	C	T
15	rs1564473	0	84569942	T	G
15	rs1564474	0	84570033	G	A
15	rs2170262	0	84570175	A	T
15	rs12898254	0	84570199	C	A
15	rs10152139	0	84570262	A	T
15	rs149953455	0	84570269	A	G
15	rs1383483	0	84570311	C	T
15	rs10152119	0	84570381	C	T
15	rs1471552	0	84570734	G	A
15	rs1471553	0	84571038	G	T
15	rs1471554	0	84571078	A	C
15	rs8036748	0	84571836	T	A
15	rs1564475	0	84572229	C	G
15	rs79349825	0	84572287	G	A
15	rs66990951	0	84572456	A	T
15	rs150379392	0	84572603	G	A
15	rs7183263	0	84573041	T	G
15	rs7178962	0	84573248	A	G
15	rs899926	0	84573491	G	A
15	rs148299217	0	84574466	T	C
15	rs138312484	0	84575113	C	T
15	rs75612420	0	84575186	C	T
15	rs8029387	0	84575275	C	T
15	rs8028359	0	84575345	G	A
15	rs940934	0	84575528	A	G
15	rs72748604	0	84575575	T	A
15	rs72748605	0	84575976	A	G
15	rs1810049	0	84576052	A	G
15	rs11853052	0	84576159	A	T
15	rs11853795	0	84576308	T	C
15	rs11856122	0	84576348	G	A
15	rs2401172	0	84576957	A	G
15	rs2401173	0	84576970	C	G
15	rs2401174	0	84576992	A	G
15	rs11259929	0	84577202	C	G
15	rs76513040	0	84577300	A	G
15	rs72748610	0	84577329	C	T
15	rs11259930	0	84577350	A	G
15	rs1480827	0	84577792	G	C
15	rs2401175	0	84578217	A	T
15	rs2401176	0	84578364	G	T
15	rs2401177	0	84578429	T	A
15	rs2401178	0	84578491	C	T
15	rs72748617	0	84578856	T	A
15	rs2401179	0	84578948	G	A
15	rs2401180	0	84579186	C	A
15	rs11259931	0	84580022	G	A
15	rs11637264	0	84580024	T	C
15	rs11259932	0	84580057	G	A
15	rs11259933	0	84580156	G	A
15	rs11259934	0	84580171	T	C
15	rs11259935	0	84580427	C	T
15	rs11259936	0	84580582	A	C
15	rs12914857	0	84581166	T	C
15	rs2055712	0	84581605	G	A
15	rs12439867	0	84581889	G	A
15	rs4842923	0	84581904	T	C
15	rs4842838	0	84582124	G	T
15	rs8038109	0	84582304	G	T
15	rs2061999	0	84582740	C	T
15	rs12906624	0	84583364	T	A
15	rs3934135	0	84583799	C	T
15	rs2030838	0	84583810	T	A
15	rs2030839	0	84583959	T	C
15	rs2030840	0	84584134	G	C
15	rs1880730	0	84584184	C	T
15	rs80088335	0	84584254	G	T
15	rs2401181	0	84584783	G	A
15	rs7496814	0	84584959	C	T
15	rs11633301	0	84585038	A	G
15	rs117666879	0	84585621	A	G
15	rs1480823	0	84585746	C	T
15	rs12900888	0	84585977	A	C
15	rs11852757	0	84586030	A	G
15	rs12900668	0	84586146	C	T
15	rs8024418	0	84586308	A	G
15	rs8042970	0	84586368	G	A
15	rs8029016	0	84586464	T	C
15	rs4842839	0	84587275	G	A
15	rs4842924	0	84587607	C	T
15	rs11259937	0	84587833	A	G
15	rs11637866	0	84587958	C	T
15	rs11633094	0	84588090	A	G
15	rs906425	0	84588822	A	T
15	rs12917345	0	84589197	C	T
15	rs12916203	0	84589221	G	T
15	rs2135880	0	84589613	T	G
15	rs1526080	0	84589920	G	A
15	rs1852264	0	84589940	C	T
15	rs1526081	0	84590066	C	T
15	rs72748627	0	84590472	C	A
15	rs8030379	0	84590910	G	A
15	rs12907501	0	84591121	G	A
15	rs10520573	0	84591575	A	G
15	rs10520572	0	84591675	T	C
15	rs76343395	0	84592069	G	A
15	rs3748369	0	84592362	T	A
15	rs62027787	0	84592978	C	T
15	rs12905660	0	84593533	T	C
15	rs139578288	0	84593990	G	C
15	rs6603006	0	84594067	T	C
15	rs6603007	0	84594506	A	G
15	rs8034577	0	84594531	T	A
15	rs7169152	0	84595941	C	A
15	rs11631703	0	84596551	G	A
15	rs1480821	0	84597799	C	T
15	rs1011102	0	84597976	A	C
15	rs1553645	0	84598503	G	C
15	rs1480822	0	84599898	T	C
15	rs12050811	0	84600300	G	T
15	rs142886070	0	84602117	T	C
15	rs1904866	0	84602186	A	G
15	rs1600640	0	84603034	T	G
15	rs11632808	0	84604007	G	A
15	rs117392576	0	84604071	T	C
15	rs6603008	0	84604173	G	C
15	rs12912141	0	84605973	G	A
15	rs7182097	0	84606009	T	C
15	rs7182462	0	84606209	T	C
15	rs2011645	0	84606942	T	C
15	rs78627663	0	84607855	A	G
15	rs61378395	0	84607934	A	G
15	rs4842926	0	84608488	C	T
15	rs12916195	0	84609611	T	A
15	rs12914327	0	84609708	G	C
15	rs34047645	0	84611367	G	C
15	rs12901723	0	84611630	G	A
15	rs61752778	0	84611805	C	T
15	rs117451367	0	84613408	C	T
15	rs12898206	0	84614202	G	A
15	rs28694702	0	84614286	G	A
15	rs11629965	0	84614645	C	T
15	rs11630705	0	84614800	G	C
15	rs11630762	0	84614979	G	C
15	rs986118	0	84615189	C	T
15	rs10520571	0	84616332	A	G
15	rs17370572	0	84616713	C	T
15	rs8028946	0	84617077	C	T
15	rs17370601	0	84617246	A	G
15	rs12910871	0	84617732	C	T
15	rs12909818	0	84617858	G	C
15	rs62027811	0	84619027	A	G
15	rs8024422	0	84619980	G	C
15	rs1600641	0	84620441	G	A
15	rs12912715	0	84620730	T	G
15	rs12912896	0	84620867	T	C
15	rs4240769	0	84621412	G	A
15	rs12900391	0	84622931	A	G
15	rs34411238	0	84624261	C	T
15	rs2011013	0	84625766	A	T
15	rs56278218	0	84626694	A	T
15	rs56373916	0	84626741	A	C
15	rs11855613	0	84627989	C	T
15	rs6603009	0	84629077	A	T
15	rs112503314	0	84629206	G	A
15	rs12914184	0	84630062	T	A
15	rs12910084	0	84630158	A	T
15	rs12916106	0	84631452	A	G
15	rs12900895	0	84631739	A	G
15	rs2086442	0	84632544	T	C
15	rs59559865	0	84633360	T	C
15	rs117891862	0	84633492	A	T
15	rs139997276	0	84633764	C	T
15	rs117321344	0	84634587	C	G
15	rs112409013	0	84636232	A	G
15	rs138532692	0	84637219	A	G
15	rs141495175	0	84637350	G	A
15	rs55781136	0	84637651	A	G
15	rs7166641	0	84637928	C	T
15	rs9788720	0	84638976	G	A
15	rs2277849	0	84639350	C	T
15	rs117628406	0	84639807	C	A
15	rs113959087	0	84640977	C	A
15	rs12148239	0	84641018	T	G
15	rs4842841	0	84641125	G	A
15	rs147279181	0	84642762	C	G
15	rs9329363	0	84643134	T	G
15	rs9329364	0	84643242	G	A
15	rs11638355	0	84643342	C	T
15	rs4842927	0	84643479	T	A
15	rs12101685	0	84643657	A	G
15	rs4842842	0	84643956	A	G
15	rs537950919	0	84643989	T	C
15	rs12902549	0	84644707	G	T
15	rs7171383	0	84644839	T	A
15	rs146705544	0	84644967	C	A
15	rs4354897	0	84644971	T	C
15	rs4374136	0	84645007	G	C
15	rs4359399	0	84645052	T	A
15	rs148849462	0	84645095	A	G
15	rs72748643	0	84645928	G	A
15	rs713467	0	84646473	G	A
15	rs713468	0	84646691	A	G
15	rs881984	0	84646982	T	C
15	rs906427	0	84647207	T	C
15	rs881983	0	84647308	C	T
15	rs140206840	0	84651057	G	A
15	rs8031704	0	84651185	C	A
15	rs7176737	0	84651290	T	C
15	rs79954062	0	84654930	A	G
15	rs72748648	0	84655048	A	G
15	rs7168418	0	84655733	C	T
15	rs141297202	0	84657720	G	A
15	rs2341	0	84660256	C	G
15	rs144335430	0	84660797	C	T
15	rs62027818	0	84661145	T	C
15	rs67389173	0	84661290	A	C
15	rs12900471	0	84661307	T	C
15	rs11638600	0	84661481	G	A
15	rs72748650	0	84662211	T	C
15	rs6603013	0	84662420	G	A
15	rs72748651	0	84662817	C	T
15	rs139481610	0	84662880	A	G
15	rs2135877	0	84663107	A	G
15	rs12912716	0	84664263	A	T
15	rs12913054	0	84664456	A	G
15	rs2401185	0	84665205	G	A
15	rs11630708	0	84665328	T	C
15	rs142228009	0	84667235	A	G
15	rs9989259	0	84667242	C	G
15	rs151214247	0	84667431	G	A
15	rs147158308	0	84668157	T	G
15	rs72748652	0	84668276	C	T
15	rs58824810	0	84670975	T	C
15	rs72748654	0	84672018	G	C
15	rs11633088	0	84672181	T	A
15	rs12912812	0	84672756	A	G
15	rs12911536	0	84673030	G	T
15	rs4842929	0	84673536	C	G
15	rs56193063	0	84673880	G	A
15	rs72748655	0	84674174	T	A
15	rs72748656	0	84674366	T	C
15	rs8043256	0	84674583	A	G
15	rs12438301	0	84675518	G	A
15	rs6603014	0	84676068	C	G
15	rs2401186	0	84676670	T	C
15	rs2401187	0	84676855	T	G
15	rs77488738	0	84677166	C	A
15	rs116967101	0	84678221	G	A
15	rs1531683	0	84679158	T	C
15	rs12903883	0	84680553	A	G
15	rs4297647	0	84680594	T	C
15	rs1480824	0	84681337	G	A
15	rs75666428	0	84681402	A	G
15	rs765524	0	84681782	G	T
15	rs139122453	0	84682482	T	C
15	rs2895953	0	84682906	C	G
15	rs1534191	0	84683091	T	C
15	rs7166267	0	84684221	G	A
15	rs2063035	0	84684669	G	A
15	rs17371460	0	84684978	A	G
15	rs146448200	0	84685070	C	A
15	rs62026482	0	84686061	A	G
15	rs77328593	0	84686080	A	G
15	rs7183235	0	84686227	A	C
15	rs8042328	0	84686339	C	G
15	rs61655717	0	84686759	G	A
15	rs117922127	0	84686773	C	G
15	rs12914602	0	84688052	T	G
15	rs4842930	0	84688897	G	A
15	rs6603015	0	84689225	T	A
15	rs17158445	0	84689429	G	A
15	rs12911612	0	84691014	T	C
15	rs150142791	0	84691024	A	G
15	rs12905952	0	84691261	G	A
15	rs34529571	0	84691807	A	G
15	rs10163186	0	84692236	T	C
15	rs117529862	0	84692289	T	A
15	rs4842931	0	84692877	A	G
15	rs12050701	0	84692937	G	A
15	rs11259939	0	84692938	G	T
15	rs2279924	0	84694510	A	G
15	rs12905265	0	84695785	A	C
15	rs12592470	0	84697044	G	A
15	rs72478432	0	84697503	A	G
15	rs2895992	0	84698064	G	A
15	rs113356275	0	84698075	G	A
15	rs77186724	0	84698563	G	A
15	rs55701738	0	84698780	A	G
15	rs12901010	0	84699034	G	A
15	rs12901166	0	84699113	G	A
15	rs62026483	0	84699212	G	A
15	rs117508006	0	84699596	G	A
15	rs79074742	0	84700042	G	A
15	rs35633782	0	84700108	C	T
15	rs2292188	0	84700783	A	G
15	rs12148842	0	84701558	C	G
15	rs139198574	0	84702401	A	T
15	rs1960770	0	84702444	T	C
15	rs2049511	0	84702727	A	G
15	rs146571195	0	84702734	G	A
15	rs34672825	0	84703470	C	T
15	rs11637666	0	84703874	A	G
15	rs17299684	0	84704349	A	G
15	rs72748659	0	84704372	G	A
15	rs17158441	0	84705110	T	G
15	rs2279925	0	84705405	T	C
15	rs2279926	0	84705426	G	A
15	rs950168	0	84706197	C	T
15	rs950169	0	84706461	C	T
15	rs2135551	0	84707851	A	G
15	rs113317779	0	84708663	G	A
15	rs137931991	0	84709342	G	A
15	rs149452567	0	84709472	G	A
15	rs59981300	0	84709614	G	C
15	rs117090762	0	84711080	T	C
15	rs146893461	0	84712303	C	T
15	rs62026487	0	84712461	T	C
15	rs141724470	0	84713454	T	C
15	rs143514218	0	84713456	A	C
15	rs150509883	0	84715412	C	A
15	rs59158066	0	84715689	G	A
15	rs62026489	0	84716122	C	T
15	rs12902672	0	84716986	G	A
15	rs113748448	0	84717655	T	C
15	rs112627987	0	84717797	C	T
15	rs56060577	0	84718769	T	C
15	rs56297431	0	84718803	A	G
15	rs35252052	0	84718807	T	G
15	rs28600121	0	84719498	G	A
15	rs6603018	0	84721019	A	G
15	rs28420713	0	84721543	T	C
15	rs111912159	0	84721558	T	A
15	rs113658860	0	84721615	C	T
15	rs114637845	0	84722233	C	T
15	rs1818950	0	84722521	A	G
15	rs116443262	0	84722797	T	G
15	rs4559876	0	84722798	T	C
15	rs72630440	0	84723307	G	C
15	rs12438293	0	84723788	A	G
15	rs12903820	0	84723820	A	G
15	rs7170641	0	84723879	T	A
15	rs144936399	0	84725145	A	G
15	rs111915655	0	84725960	G	A
15	rs74596645	0	84726269	G	A
15	rs62026490	0	84726953	G	A
15	rs150437620	0	84727026	A	G
15	rs138206992	0	84727434	C	T
15	rs1848099	0	84728001	C	T
15	rs8040248	0	84728405	C	T
15	rs10520569	0	84729389	C	T
15	rs62026491	0	84729586	A	G
15	rs72748665	0	84733595	A	T
15	rs1608946	0	84734132	A	G
15	rs6603019	0	84734324	A	G
15	rs12915589	0	84734464	T	C
15	rs75027361	0	84734581	G	T
15	rs143008212	0	84734968	C	T
15	rs72748666	0	84735388	T	C
15	rs72748667	0	84735708	C	T
15	rs62026492	0	84735782	C	T
15	rs116846867	0	84735861	G	A
15	rs115500838	0	84735869	G	A
15	rs66801143	0	84736657	C	T
15	rs61356803	0	84736663	G	A
15	rs28421399	0	84736872	T	A
15	rs138174079	0	84738484	A	C
15	rs72748669	0	84739194	T	G
15	rs35648189	0	84740748	T	C
15	rs118157350	0	84740769	T	G
15	rs75924893	0	84740813	T	C
15	rs112939772	0	84741612	G	A
15	rs8029202	0	84742007	A	G
15	rs62026494	0	84742349	G	A
15	rs190165587	0	84742350	G	A
15	rs35397346	0	84742827	C	T
15	rs140574883	0	84743080	C	G
15	rs113329244	0	84743380	C	T
15	rs117852513	0	84745640	G	A
15	rs62026496	0	84746237	T	C
15	rs138492786	0	84746556	T	C
15	rs142514865	0	84746601	C	T
15	rs141176134	0	84746849	T	G
15	rs62026499	0	84747605	A	G
15	rs143371364	0	84747737	G	A
15	rs117184136	0	84748099	C	T
15	rs3814279	0	84748450	A	C
15	rs17841161	0	84748914	G	C
15	rs2135550	0	84749199	A	G
15	rs17300048	0	84749477	C	T
15	rs906194	0	84750638	T	C
15	rs12437525	0	84753177	A	G
15	rs144105383	0	84753624	G	A
15	rs58822714	0	84753744	C	T
15	rs58671704	0	84753749	A	T
15	rs112532490	0	84753814	C	T
15	rs62026523	0	84754222	G	T
15	rs116842409	0	84754307	A	G
15	rs1852265	0	84754346	G	A
15	rs117541138	0	84755375	C	T
15	rs1848093	0	84755527	G	C
15	rs1848094	0	84755681	C	T
15	rs1848095	0	84755683	G	T
15	rs72748670	0	84757262	T	A
15	rs117378634	0	84757383	A	C
15	rs112799474	0	84757452	G	A
15	rs117135238	0	84757573	T	C
15	rs2659126	0	84757886	C	T
15	rs114873493	0	84758094	C	T
15	rs12915234	0	84758301	G	A
15	rs34751999	0	84758419	T	C
15	rs1567085	0	84758698	A	G
15	rs1567086	0	84758840	A	G
15	rs35181082	0	84759255	T	C
15	rs112282737	0	84759622	G	A
15	rs1506694	0	84760038	T	G
15	rs72630441	0	84760099	T	A
15	rs882888	0	84760189	T	C
15	rs62026526	0	84760593	C	T
15	rs112695136	0	84760913	C	T
15	rs61116535	0	84762319	G	A
15	rs17300292	0	84762568	G	C
15	rs17300336	0	84763062	T	C
15	rs12050551	0	84763285	G	A
15	rs11637533	0	84763736	A	G
15	rs56342395	0	84763942	G	A
15	rs7171634	0	84764199	G	A
15	rs7178655	0	84764241	T	G
15	rs7173765	0	84764510	C	T
15	rs17300406	0	84764774	T	G
15	rs7177414	0	84764860	G	A
15	rs12916348	0	84765527	C	T
15	rs79238968	0	84765739	A	G
15	rs1827938	0	84770281	C	T
15	rs28474939	0	84770946	A	G
15	rs111645810	0	84771249	G	T
15	rs35297609	0	84772896	A	G
15	rs117532339	0	84773777	G	A
15	rs55886031	0	84774572	C	T
15	rs137884228	0	84774626	A	G
15	rs62026530	0	84775840	G	T
15	rs12902936	0	84776046	T	C
15	rs2010167	0	84777000	C	T
15	rs62026531	0	84777733	T	C
15	rs116979211	0	84778100	G	T
15	rs72748675	0	84778714	G	A
15	rs9806618	0	84778891	G	A
15	rs11638394	0	84778928	G	A
15	rs111280059	0	84779026	A	T
15	rs2010790	0	84779738	A	G
15	rs148732635	0	84779832	A	G
15	rs35658069	0	84780146	C	T
15	rs2010993	0	84780973	G	A
15	rs1848097	0	84781838	C	T
15	rs11638297	0	84782417	A	C
15	rs4402532	0	84783321	A	C
15	rs147077764	0	84783737	A	G
15	rs6603020	0	84784562	A	G
15	rs62026533	0	84784919	G	A
15	rs11637158	0	84784964	C	T
15	rs79318564	0	84786150	G	A
15	rs1911155	0	84787635	A	G
15	rs144234688	0	84787677	T	A
15	rs28415985	0	84788079	G	A
15	rs145891774	0	84788496	A	G
15	rs62026534	0	84788554	G	A
15	rs17372824	0	84788692	G	A
15	rs4106946	0	84788735	G	A
15	rs117360276	0	84788808	G	C
15	rs4287531	0	84789274	T	C
15	rs3913457	0	84789465	A	C
15	rs116843644	0	84789596	G	T
15	rs148300038	0	84789681	T	C
15	rs2659154	0	84790476	T	C
15	rs2292190	0	84790654	A	G
15	rs144366739	0	84791092	G	C
15	rs12904682	0	84791517	G	C
15	rs4106950	0	84791946	T	G
15	rs148924891	0	84791960	A	G
15	rs12915390	0	84792069	T	C
15	rs12911210	0	84792083	A	C
15	rs12910413	0	84792634	G	A
15	rs1964060	0	84793161	G	A
15	rs12902070	0	84793558	T	C
15	rs62026536	0	84793672	A	G
15	rs140124206	0	84794294	T	G
15	rs4420497	0	84796267	T	C
15	rs72748679	0	84796462	G	C
15	rs17300790	0	84798306	A	G
15	rs111469275	0	84798762	G	A
15	rs111732972	0	84798787	C	T
15	rs117182234	0	84799247	G	A
15	rs112804275	0	84799399	A	G
15	rs112294127	0	84799403	G	T
15	rs12905475	0	84800495	G	A
15	rs111943059	0	84801145	G	A
15	rs72748684	0	84801525	C	T
15	rs113993431	0	84801714	G	A
15	rs62026537	0	84803060	A	G
15	rs148228054	0	84803344	A	C
15	rs62026538	0	84803540	G	A
15	rs72748686	0	84803933	A	G
15	rs35159785	0	84804014	G	A
15	rs147548477	0	84804602	A	G
15	rs3860260	0	84804773	A	C
15	rs17373027	0	84804971	G	A
15	rs71395431	0	84806031	G	A
15	rs66486766	0	84806060	G	A
15	rs146664989	0	84806489	G	A
15	rs7179113	0	84806542	T	C
15	rs147110604	0	84806608	A	G
15	rs141825417	0	84806723	G	T
15	rs116168389	0	84808065	A	T
15	rs142040958	0	84808561	C	T
15	rs62026541	0	84808766	T	C
15	rs148297400	0	84809243	G	A
15	rs60606030	0	84810480	C	T
15	rs2063036	0	84811774	A	G
15	rs77057536	0	84811815	C	T
15	rs12440039	0	84813500	T	A
15	rs72748691	0	84813652	C	T
15	rs4842937	0	84814202	T	C
15	rs113102649	0	84814727	A	G
15	rs118023314	0	84815443	A	T
15	rs12595694	0	84815775	A	T
15	rs143730793	0	84815973	C	A
15	rs117132876	0	84816354	T	C
15	rs117474129	0	84816651	G	A
15	rs11635160	0	84816785	G	A
15	rs62026542	0	84817034	C	T
15	rs4494498	0	84817152	T	G
15	rs146848952	0	84817338	T	G
15	rs143250016	0	84818455	T	C
15	rs151265687	0	84818792	T	C
15	rs77238978	0	84818842	G	A
15	rs8037078	0	84818871	A	G
15	rs117437389	0	84821108	T	C
15	rs4586394	0	84822385	G	A
15	rs10444973	0	84822964	G	T
15	rs112807160	0	84823096	A	C
15	rs145709834	0	84823459	C	T
15	rs8025070	0	84823902	A	G
15	rs113246297	0	84825067	C	T
15	rs60011907	0	84825609	G	A
15	rs62026543	0	84826455	T	G
15	rs111744925	0	84826871	A	G
15	rs137896526	0	84827051	G	A
15	rs4842939	0	84827966	C	T
15	rs61148413	0	84828326	T	A
15	rs11634849	0	84829232	G	T
15	rs6603022	0	84830170	T	C
15	rs4842940	0	84831225	C	T
15	rs4842941	0	84831312	G	C
15	rs12911223	0	84831671	G	A
15	rs72748698	0	84832483	T	A
15	rs11639244	0	84832650	G	A
15	rs8024218	0	84832856	G	A
15	rs12901468	0	84832932	G	A
15	rs4106951	0	84833394	C	G
15	rs117855064	0	84833591	G	A
15	rs10083595	0	84833634	C	T
15	rs10083628	0	84833769	C	G
15	rs2563905	0	84853852	C	G
15	rs72750803	0	84915252	G	A
15	rs55639064	0	84915380	C	T
15	rs56179839	0	84915399	C	T
15	rs4337266	0	84916063	G	T
15	rs4338765	0	84916836	G	T
15	rs28581904	0	84916886	G	A
15	rs534768823	0	84916971	G	T
15	rs548705513	0	84916972	T	G
15	rs141301836	0	84916981	C	T
15	rs191555879	0	84916986	G	T
15	rs146986968	0	84917288	G	A
15	rs4536430	0	84917314	T	C
15	rs3897130	0	84917327	C	T
15	rs2401448	0	84918172	G	T
15	rs2401446	0	84918288	G	T
15	rs34709882	0	84918678	G	A
15	rs145184508	0	84918978	G	A
15	rs78597714	0	84919109	C	T
15	rs6603024	0	84919364	C	T
15	rs62028133	0	84919375	A	C
15	rs113664065	0	84919431	T	A
15	rs6603026	0	84919556	T	G
15	rs6603027	0	84919557	A	G
15	rs7162248	0	84919983	T	C
15	rs17589320	0	84919996	C	A
15	rs3994401	0	84920144	T	C
15	rs191254623	0	84920368	C	T
15	rs147742610	0	84920483	G	A
15	rs111828750	0	84920560	A	G
15	rs35203246	0	84920758	G	A
15	rs71395439	0	84920962	A	C
15	rs182029683	0	84920993	A	C
15	rs186097379	0	84920996	T	A
15	rs143862030	0	84922146	T	C
15	rs151195091	0	84922273	C	T
15	rs7402721	0	84922274	A	G
15	rs12592693	0	84922969	G	A
15	rs140774071	0	84923214	T	C
15	rs4502182	0	84923520	A	G
15	rs77908433	0	84923827	T	C
15	rs4842846	0	84923998	G	A
15	rs58862855	0	84924822	A	G
15	rs11635803	0	84925172	G	T
15	rs28552439	0	84925265	A	G
15	rs59332604	0	84925662	T	G
15	rs58135151	0	84925780	C	T
15	rs59378265	0	84925781	A	G
15	rs8033444	0	84926819	T	C
15	rs111427166	0	84927118	C	T
15	rs8029866	0	84927372	A	T
15	rs36034494	0	84927677	G	A
15	rs7175448	0	84928368	A	C
15	rs141062788	0	84928426	G	A
15	rs7175634	0	84928457	A	G
15	rs34828875	0	84928520	G	A
15	rs12916198	0	84928762	C	G
15	rs150790370	0	84928835	G	T
15	rs60038041	0	84928883	C	T
15	rs35156560	0	84929063	A	T
15	rs140338791	0	84929070	C	A
15	rs28452655	0	84929150	A	G
15	rs4625693	0	84929213	C	T
15	rs4842942	0	84929711	T	C
15	rs12906983	0	84931022	G	A
15	rs4842847	0	84931199	G	A
15	rs4842943	0	84931310	A	G
15	rs111801409	0	84931385	A	G
15	rs11636961	0	84931555	G	C
15	rs111709971	0	84931581	C	T
15	rs144487136	0	84932158	A	G
15	rs184768886	0	84932710	A	G
15	rs151263439	0	84932899	G	A
15	rs7181827	0	84932924	G	A
15	rs140499968	0	84933120	C	T
15	rs150440085	0	84933273	C	G
15	rs142198695	0	84933423	C	A
15	rs148937923	0	84935095	G	C
15	rs4842848	0	84935322	T	G
15	rs34544031	0	84935610	C	A
15	rs143065636	0	84935622	G	A
15	rs35733428	0	84936243	C	T
15	rs149987188	0	84936529	G	A
15	rs143593572	0	84937086	G	C
15	rs151016453	0	84937278	C	T
15	rs6422423	0	84937688	G	T
15	rs145388936	0	84937714	A	G
15	rs11639302	0	84938386	G	A
15	rs72750809	0	84939390	T	C
15	rs78249331	0	84940582	A	T
15	rs62028142	0	84941328	G	A
15	rs74674597	0	84941753	C	T
15	rs35372971	0	84941795	G	A
15	rs8042247	0	84941839	G	A
15	rs4842852	0	84941961	A	G
15	rs4842853	0	84942304	G	T
15	rs4842946	0	84942331	G	A
15	rs4842854	0	84942339	T	G
15	rs7168581	0	84942729	A	C
15	rs149949689	0	84942889	T	C
15	rs143099562	0	84943479	C	T
15	rs4439724	0	84943497	T	C
15	rs12910381	0	84943956	G	C
15	rs12911596	0	84943990	C	T
15	rs66855142	0	84944075	G	A
15	rs148079719	0	84944174	C	T
15	rs62028145	0	84944192	C	G
15	rs1134020	0	84944337	G	T
15	rs149686124	0	84944562	T	G
15	rs113078939	0	84944675	G	A
15	rs2896002	0	84945121	A	G
15	rs3860265	0	84945185	C	T
15	rs147944915	0	84945248	G	A
15	rs141855466	0	84945257	C	T
15	rs2401432	0	84945512	C	T
15	rs3994408	0	84945552	C	T
15	rs148390022	0	84945579	A	G
15	rs4076702	0	84945589	G	A
15	rs114891423	0	84945754	A	T
15	rs74885164	0	84946048	A	G
15	rs2033284	0	84946273	C	T
15	rs117507021	0	84946277	G	C
15	rs113031444	0	84946288	G	T
15	rs1808567	0	84946326	G	A
15	rs62029576	0	84946377	C	T
15	rs67387936	0	84946652	A	C
15	rs147108771	0	84946656	G	A
15	rs145415793	0	84946709	G	C
15	rs62029577	0	84946745	T	G
15	rs112431692	0	84947174	G	C
15	rs142581848	0	84947204	G	A
15	rs145699739	0	84948316	T	G
15	rs62029578	0	84948459	A	G
15	rs62029579	0	84948463	A	C
15	rs148259527	0	84948693	C	T
15	rs117384388	0	84948873	C	T
15	rs76146472	0	84949458	C	T
15	rs141005445	0	84949500	C	T
15	rs11632988	0	84949664	A	G
15	rs149704851	0	84949847	A	G
15	rs72630453	0	84950634	C	A
15	rs118004141	0	84950757	C	T
15	rs34591918	0	84950833	C	T
15	rs35407501	0	84950895	G	A
15	rs1864257	0	84951032	T	C
15	rs151114975	0	84951052	C	T
15	rs8029625	0	84951139	T	C
15	rs139761582	0	84951201	C	A
15	rs8025370	0	84951208	A	G
15	rs8029806	0	84951233	T	G
15	rs8025728	0	84951456	A	G
15	rs8024271	0	84951645	G	C
15	rs146364431	0	84951654	A	C
15	rs72630454	0	84951752	C	T
15	rs145740559	0	84951940	C	T
15	rs145489610	0	84951958	T	C
15	rs12911783	0	84951992	T	C
15	rs116037038	0	84952006	C	T
15	rs4842947	0	84952634	A	G
15	rs28654520	0	84953374	C	T
15	rs149952549	0	84953950	C	T
15	rs8041752	0	84954069	C	T
15	rs62029589	0	84954258	A	G
15	rs12903946	0	84954430	T	C
15	rs75661318	0	84954655	C	T
15	rs74026674	0	84954680	G	A
15	rs140237330	0	84954685	G	C
15	rs8031662	0	84954730	T	C
15	rs8025335	0	84954741	G	C
15	rs111765714	0	84954775	C	G
15	rs10796329	0	84954791	G	A
15	rs11259942	0	84954985	C	T
15	rs62029591	0	84955080	A	C
15	rs35986397	0	84955107	G	A
15	rs62029593	0	84955180	A	G
15	rs62029594	0	84955252	T	C
15	rs62029595	0	84955301	C	T
15	rs117856133	0	84955331	T	A
15	rs146914216	0	84955348	G	A
15	rs62029596	0	84955434	A	G
15	rs4842951	0	84955456	G	A
15	rs4842952	0	84955734	G	A
15	rs11852295	0	84955821	G	A
15	rs56082641	0	84955859	C	T
15	rs4842954	0	84955932	A	C
15	rs4081123	0	84956235	A	G
15	rs62029597	0	84956479	G	A
15	rs10152179	0	84956557	G	A
15	rs62029599	0	84956565	A	C
15	rs116642008	0	84956641	A	C
15	rs4099846	0	84956894	C	G
15	rs2401427	0	84957125	T	G
15	rs72750825	0	84957148	C	T
15	rs146260511	0	84957149	C	A
15	rs34432900	0	84957252	G	A
15	rs138870600	0	84958026	G	C
15	rs145447002	0	84958034	G	T
15	rs8034390	0	84958078	C	T
15	rs139563192	0	84958239	C	T
15	rs145181071	0	84958243	A	T
15	rs8035359	0	84958278	A	G
15	rs12910334	0	84958318	G	A
15	rs143057502	0	85060496	G	A
15	rs61352356	0	85069496	T	C
15	rs150613369	0	85070379	G	C
15	rs17596327	0	85070931	T	C
15	rs62029646	0	85072528	T	C
15	rs62029647	0	85072558	C	T
15	rs145793141	0	85072875	C	T
15	rs62029648	0	85073443	T	C
15	rs62029649	0	85074334	C	T
15	rs116163737	0	85074976	A	G
15	rs143991533	0	85075711	C	T
15	rs150968	0	85075866	G	T
15	rs4090999	0	85076793	A	G
15	rs13379732	0	85076953	G	A
15	rs138945003	0	85077058	A	G
15	rs41430751	0	85077738	G	A
15	rs150967	0	85078143	G	A
15	rs4842987	0	85078876	A	G
15	rs58886379	0	85080110	A	G
15	rs150965	0	85080527	T	G
15	rs11073840	0	85080662	T	C
15	rs150964	0	85081832	A	G
15	rs79416421	0	85082321	C	T
15	rs3870213	0	85082398	G	A
15	rs11073859	0	85083041	T	C
15	rs150963	0	85083606	C	T
15	rs150730626	0	85083619	G	T
15	rs118119200	0	85083922	A	C
15	rs62029652	0	85084383	C	T
15	rs112729623	0	85085297	G	C
15	rs59281450	0	85086532	G	C
15	rs4125566	0	85086958	T	C
15	rs609513	0	85086986	G	A
15	rs609515	0	85086988	C	T
15	rs12591311	0	85087259	C	T
15	rs366717	0	85088079	G	A
15	rs193243426	0	85089320	G	A
15	rs60602924	0	85089351	G	A
15	rs144205215	0	85089705	A	G
15	rs141288982	0	85090232	A	T
15	rs117682697	0	85090584	C	T
15	rs3994541	0	85090683	A	G
15	rs72750829	0	85091075	G	C
15	rs220333	0	85091133	C	T
15	rs113900391	0	85091174	G	T
15	rs11638788	0	85091287	T	C
15	rs1828571	0	85091770	A	G
15	rs34921234	0	85092654	A	C
15	rs118074205	0	85092754	A	G
15	rs35614403	0	85093191	A	G
15	rs138631939	0	85093700	A	G
15	rs117994748	0	85094318	C	T
15	rs12914048	0	85094666	C	G
15	rs11630507	0	85095725	A	G
15	rs55691725	0	85096076	A	G
15	rs72750833	0	85096278	T	C
15	rs55794612	0	85096514	T	C
15	rs11635505	0	85097034	G	T
15	rs116665699	0	85097729	T	C
15	rs35478610	0	85099237	G	T
15	rs11631096	0	85100929	G	C
15	rs146838886	0	85101311	G	C
15	rs76604220	0	85102042	T	C
15	rs62019457	0	85102142	T	C
15	rs117325744	0	85102760	C	T
15	rs143089708	0	85102964	A	G
15	rs12900316	0	85103053	C	T
15	rs1849287	0	85103071	G	C
15	rs62019458	0	85103124	T	G
15	rs190957220	0	85103708	A	C
15	rs67804993	0	85104030	T	G
15	rs191432293	0	85104237	A	C
15	rs182802628	0	85104250	G	C
15	rs12902143	0	85104346	G	T
15	rs146456358	0	85104378	C	G
15	rs11633606	0	85105200	T	G
15	rs2341203	0	85105686	T	C
15	rs12902973	0	85105982	G	C
15	rs12148368	0	85106505	C	G
15	rs67669752	0	85106528	G	A
15	rs6496862	0	85106999	A	C
15	rs34117475	0	85108443	T	C
15	rs145329226	0	85108755	G	A
15	rs62021162	0	85108833	C	T
15	rs12593780	0	85109116	G	T
15	rs2879976	0	85109578	G	A
15	rs4360908	0	85109718	G	C
15	rs59495507	0	85109830	A	G
15	rs138567963	0	85109876	G	T
15	rs11638630	0	85110509	C	T
15	rs34302901	0	85110943	C	G
15	rs12915832	0	85111457	C	T
15	rs4125577	0	85112069	G	A
15	rs2879974	0	85112461	C	A
15	rs34395289	0	85112536	T	G
15	rs11630760	0	85113337	G	T
15	rs8032964	0	85113429	C	A
15	rs71395453	0	85113490	G	C
15	rs142537265	0	85113542	G	A
15	rs62021164	0	85113662	C	T
15	rs79424432	0	85113740	C	G
15	rs11633075	0	85113972	C	A
15	rs62021165	0	85114237	G	C
15	rs12905223	0	85114268	T	C
15	rs12912934	0	85114447	C	T
15	rs116935008	0	85115210	A	G
15	rs72750837	0	85115641	C	G
15	rs17597076	0	85115935	A	G
15	rs7180051	0	85116294	C	T
15	rs71395454	0	85116522	G	T
15	rs62021166	0	85116794	G	A
15	rs895571	0	85117153	A	C
15	rs2879971	0	85117468	T	C
15	rs62021167	0	85118051	T	A
15	rs112353795	0	85118093	T	C
15	rs2341186	0	85118128	A	G
15	rs36090723	0	85118307	C	G
15	rs2020365	0	85119086	T	C
15	rs62021169	0	85120402	G	A
15	rs2019611	0	85122620	C	A
15	rs2002375	0	85123516	T	C
15	rs1809033	0	85123543	T	G
15	rs11633534	0	85124642	C	T
15	rs34973912	0	85126047	G	C
15	rs147625842	0	85126944	G	A
15	rs77171777	0	85127399	C	G
15	rs62021171	0	85128550	G	A
15	rs8023310	0	85129486	G	T
15	rs56130099	0	85131257	A	C
15	rs309427	0	85131417	T	G
15	rs17531523	0	85132449	C	G
15	rs58759099	0	85134089	G	A
15	rs72750843	0	85135783	C	T
15	rs57319053	0	85136250	C	G
15	rs11637026	0	85136684	C	T
15	rs11633344	0	85137187	G	T
15	rs11638445	0	85137694	C	A
15	rs72750845	0	85138014	C	T
15	rs78756746	0	85138983	C	A
15	rs142402520	0	85139125	G	A
15	rs111263111	0	85139810	C	A
15	rs57465407	0	85140350	A	G
15	rs6496090	0	85140587	G	A
15	rs7176527	0	85140794	C	T
15	rs3762169	0	85141959	G	A
15	rs3762168	0	85142647	A	C
15	rs11631921	0	85143277	G	A
15	rs7181273	0	85143490	A	T
15	rs17597517	0	85144747	G	A
15	rs17531768	0	85144791	C	G
15	rs28612692	0	85145067	G	A
15	rs67152013	0	85146420	G	C
15	rs7169769	0	85147910	G	C
15	rs11638554	0	85148231	T	G
15	rs748455	0	85149575	T	C
15	rs2271433	0	85149771	G	T
15	rs147294178	0	85150902	G	A
15	rs57455980	0	85151496	C	T
15	rs7181779	0	85151589	T	C
15	rs6496164	0	85151625	A	G
15	rs118055229	0	85151820	A	G
15	rs12593423	0	85153179	A	G
15	rs12913702	0	85153184	G	A
15	rs71395455	0	85153804	A	G
15	rs16974946	0	85154117	T	C
15	rs150606231	0	85154137	A	G
15	rs10852053	0	85156574	C	T
15	rs12594450	0	85156819	G	A
15	rs149633049	0	85156972	C	T
15	rs116861726	0	85157657	A	G
15	rs7180895	0	85157720	A	T
15	rs72630460	0	85158656	G	T
15	rs150974287	0	85159119	A	G
15	rs10083683	0	85159397	C	G
15	rs3817193	0	85159995	T	C
15	rs28708599	0	85160333	A	G
15	rs16974951	0	85161272	C	T
15	rs78525387	0	85161281	G	A
15	rs7181035	0	85162429	G	A
15	rs7180952	0	85162551	C	T
15	rs7180956	0	85162553	C	T
15	rs2036949	0	85163605	T	C
15	rs61322921	0	85163638	T	C
15	rs2044502	0	85163998	G	C
15	rs11635597	0	85165699	C	T
15	rs56267093	0	85167756	T	C
15	rs12440488	0	85167814	G	C
15	rs12438739	0	85167868	T	C
15	rs56104862	0	85167932	A	G
15	rs11858419	0	85168176	C	T
15	rs907551	0	85168786	T	C
15	rs117805003	0	85169865	T	G
15	rs61394864	0	85170174	T	C
15	rs62021193	0	85170583	C	G
15	rs17598114	0	85171317	C	T
15	rs17532346	0	85171495	A	C
15	rs11634320	0	85172183	C	A
15	rs11634322	0	85172209	C	T
15	rs4603535	0	85173872	C	T
15	rs67504883	0	85173963	T	C
15	rs4842977	0	85174600	G	T
15	rs3825877	0	85174631	G	A
15	rs3825878	0	85174755	C	T
15	rs2121452	0	85175102	G	A
15	rs2292463	0	85175750	A	G
15	rs56747535	0	85175940	G	A
15	rs8040066	0	85176465	G	C
15	rs698620	0	85177208	G	A
15	rs10795	0	85177297	G	A
15	rs75762958	0	85177464	C	T
15	rs36126054	0	85177723	T	G
15	rs12442117	0	85177898	A	G
15	rs6496284	0	85178270	A	G
15	rs76106987	0	85178308	A	G
15	rs113081579	0	85180160	T	C
15	rs72750865	0	85180800	T	A
15	rs117447476	0	85182622	C	G
15	rs1057946	0	85182786	G	T
15	rs1061737	0	85183790	G	C
15	rs3748374	0	85184243	A	G
15	rs3748373	0	85184554	G	A
15	rs12914433	0	85184963	G	A
15	rs78784443	0	85185225	T	C
15	rs11073613	0	85185893	G	A
15	rs7237	0	85186577	C	T
15	rs510875	0	85186637	G	C
15	rs72750868	0	85186837	T	C
15	rs11630487	0	85187103	C	T
15	rs11633762	0	85187152	T	C
15	rs2137270	0	85187555	A	G
15	rs11073619	0	85188839	C	T
15	rs2271432	0	85188994	T	C
15	rs2271431	0	85189464	T	G
15	rs79886065	0	85189879	G	T
15	rs4842981	0	85190470	G	T
15	rs12916712	0	85190780	T	C
15	rs7169629	0	85191274	C	G
15	rs11630887	0	85193015	A	T
15	rs7181896	0	85193115	C	T
15	rs72750873	0	85193262	G	C
15	rs11636189	0	85193554	G	A
15	rs28565484	0	85193727	T	G
15	rs62021197	0	85193869	T	C
15	rs192484563	0	85193916	G	C
15	rs62021198	0	85193937	G	A
15	rs9744239	0	85194038	C	T
15	rs188085666	0	85194355	A	T
15	rs35516100	0	85195430	C	T
15	rs7180849	0	85195659	T	C
15	rs145079583	0	85195862	A	G
15	rs62021208	0	85196244	G	A
15	rs147776100	0	85197203	C	T
15	rs4842978	0	85197253	T	C
15	rs66810580	0	85198350	G	C
15	rs1107179	0	85198362	G	T
15	rs17598561	0	85198606	C	T
15	rs117966434	0	85198676	G	A
15	rs3809508	0	85198891	T	C
15	rs117836980	0	85199582	C	G
15	rs77523699	0	85199921	C	T
15	rs17598603	0	85200211	C	G
15	rs1051168	0	85200520	G	T
15	rs2292462	0	85200754	G	T
15	rs2175567	0	85200946	G	C
15	rs12904605	0	85201419	T	C
15	rs309430	0	85203070	A	G
15	rs11637728	0	85203392	A	T
15	rs62021209	0	85203704	G	C
15	rs73449350	0	85203792	C	A
15	rs78936773	0	85203796	C	T
15	rs66830741	0	85204073	G	T
15	rs8034278	0	85204441	C	G
15	rs8042926	0	85205454	T	A
15	rs74631124	0	85206525	C	G
15	rs8024567	0	85207048	G	A
15	rs6496313	0	85207087	G	C
15	rs17533006	0	85207627	T	C
15	rs12908161	0	85207825	A	G
15	rs113039459	0	85208061	G	A
15	rs8026505	0	85208302	C	T
15	rs116910511	0	85208497	G	T
15	rs17598814	0	85208522	A	G
15	rs57160224	0	85208932	A	G
15	rs17598860	0	85209295	A	G
15	rs17533139	0	85209456	G	A
15	rs12905057	0	85210765	A	G
15	rs1374463	0	85211258	T	C
15	rs113664362	0	85213891	T	G
15	rs6496318	0	85215229	C	T
15	rs7176522	0	85215383	C	G
15	rs118057636	0	85216738	G	A
15	rs59078443	0	85217216	G	A
15	rs61298723	0	85217326	C	T
15	rs60772425	0	85219452	A	C
15	rs8023276	0	85219638	C	T
15	rs55945116	0	85220113	G	C
15	rs117890238	0	85220209	C	T
15	rs67752071	0	85221289	A	G
15	rs79817680	0	85221653	T	A
15	rs34452033	0	85221993	A	G
15	rs66516446	0	85224154	C	A
15	rs17533454	0	85224185	G	A
15	rs113374918	0	85225765	T	C
15	rs142349820	0	85226746	T	C
15	rs11854597	0	85226810	G	A
15	rs150660411	0	85226931	T	G
15	rs17533573	0	85227407	A	G
15	rs11638290	0	85227636	C	T
15	rs117200332	0	85227771	T	G
15	rs150079613	0	85229745	G	A
15	rs8023611	0	85230126	T	C
15	rs111905148	0	85230199	G	A
15	rs112297596	0	85230235	C	A
15	rs16974494	0	85231144	G	C
15	rs17533603	0	85231408	T	C
15	rs59867363	0	85231460	T	A
15	rs34028043	0	85231585	G	A
15	rs34784022	0	85231906	T	C
15	rs116896350	0	85232503	G	C
15	rs111357263	0	85232617	A	G
15	rs149628116	0	85235375	C	T
15	rs12900890	0	85235757	C	T
15	rs67598809	0	85235950	G	C
15	rs72750891	0	85237084	T	C
15	rs67175503	0	85237295	T	A
15	rs111783599	0	85237518	G	A
15	rs8031332	0	85238203	T	C
15	rs12917049	0	85238276	G	A
15	rs113115311	0	85238778	C	A
15	rs80165358	0	85238969	G	A
15	rs7171167	0	85239123	A	T
15	rs7162474	0	85239209	C	T
15	rs12911736	0	85240008	A	G
15	rs72630461	0	85240144	T	G
15	rs12908699	0	85240403	G	T
15	rs142826642	0	85241214	T	C
15	rs113288365	0	85242363	T	C
15	rs8029660	0	85242529	G	A
15	rs117364174	0	85242597	T	C
15	rs11636499	0	85243681	C	T
15	rs140580063	0	85243978	G	A
15	rs113191259	0	85244588	T	C
15	rs138788563	0	85245018	T	G
15	rs62021217	0	85245449	T	C
15	rs67307573	0	85247519	G	C
15	rs118073455	0	85247697	G	A
15	rs35316992	0	85248133	A	G
15	rs12912342	0	85248216	T	C
15	rs150853616	0	85249807	T	G
15	rs921094	0	85250022	G	C
15	rs72630462	0	85250117	G	A
15	rs117598979	0	85250132	G	C
15	rs68108526	0	85250196	C	A
15	rs4643294	0	85250253	C	T
15	rs68032966	0	85250860	G	T
15	rs11636294	0	85251535	G	A
15	rs1984829	0	85251713	C	A
15	rs8033459	0	85253258	C	T
15	rs112189499	0	85253725	G	A
15	rs143680795	0	85254225	C	T
15	rs8027779	0	85255385	T	C
15	rs142851467	0	85255929	C	T
15	rs8027776	0	85255997	A	G
15	rs62021219	0	85256159	C	T
15	rs142425261	0	85257039	G	A
15	rs151324957	0	85257339	A	G
15	rs55731561	0	85257478	A	C
15	rs34900908	0	85257599	G	A
15	rs67480959	0	85257618	T	C
15	rs35524990	0	85258203	T	C
15	rs149297329	0	85259454	A	T
15	rs117206986	0	85259977	C	T
15	rs11073663	0	85260268	A	G
15	rs11073664	0	85260311	C	A
15	rs56141917	0	85260329	G	C
15	rs185285564	0	85260839	G	A
15	rs10468100	0	85262561	T	C
15	rs11633185	0	85264067	T	C
15	rs67672893	0	85264323	A	G
15	rs58416181	0	85264461	G	A
15	rs57891344	0	85265310	C	T
15	rs72753004	0	85265719	T	C
15	rs7175725	0	85266645	G	A
15	rs35641144	0	85266774	C	T
15	rs113826655	0	85267909	C	T
15	rs62021226	0	85268036	T	C
15	rs8027118	0	85268752	G	A
15	rs12916867	0	85270275	T	C
15	rs456151	0	85271027	T	C
15	rs67609176	0	85271413	A	T
15	rs112514022	0	85271767	A	T
15	rs72753007	0	85272956	T	C
15	rs139296232	0	85273706	C	T
15	rs12592554	0	85273880	G	A
15	rs8040206	0	85274788	T	C
15	rs117145514	0	85275041	C	T
15	rs111321230	0	85275463	G	C
15	rs28423065	0	85276101	G	T
15	rs113199263	0	85276399	T	A
15	rs72753010	0	85276523	T	C
15	rs2059927	0	85277486	T	C
15	rs57111049	0	85277745	C	T
15	rs8028490	0	85277888	G	A
15	rs142100321	0	85278142	C	T
15	rs16974510	0	85278404	T	C
15	rs17599905	0	85278668	A	G
15	rs66828879	0	85279765	T	A
15	rs34570071	0	85280212	T	A
15	rs60957376	0	85280792	T	G
15	rs10220733	0	85280864	G	A
15	rs113210390	0	85281310	C	G
15	rs145010546	0	85281914	G	A
15	rs11632465	0	85282045	A	T
15	rs11630416	0	85282071	C	G
15	rs58971990	0	85282284	A	C
15	rs72753018	0	85282536	T	C
15	rs1030863	0	85282635	C	T
15	rs150215973	0	85283272	T	C
15	rs2340654	0	85283309	T	C
15	rs149291365	0	85283392	T	A
15	rs9744499	0	85283724	T	C
15	rs1429445	0	85284565	T	C
15	rs11073686	0	85284686	A	T
15	rs148614154	0	85284721	T	G
15	rs112041999	0	85285421	G	C
15	rs17599989	0	85285536	T	C
15	rs66857148	0	85285725	G	T
15	rs17534234	0	85285974	G	A
15	rs8025289	0	85287017	C	T
15	rs17600128	0	85287372	T	C
15	rs79326640	0	85287891	A	G
15	rs62019463	0	85288087	G	A
15	rs140678565	0	85289921	C	T
15	rs61125394	0	85290020	G	C
15	rs111542984	0	85290248	G	C
15	rs73455511	0	85290642	T	C
15	rs115447152	0	85292312	A	G
15	rs34003212	0	85293001	T	C
15	rs72630463	0	85293930	G	A
15	rs113736895	0	85294180	T	G
15	rs62019464	0	85294469	T	A
15	rs7163355	0	85294892	G	T
15	rs11637142	0	85295927	A	G
15	rs55939547	0	85297786	C	G
15	rs6496401	0	85297793	A	T
15	rs55633599	0	85297862	T	C
15	rs72630464	0	85298126	G	A
15	rs138565163	0	85298432	A	G
15	rs12910012	0	85298662	T	C
15	rs67759205	0	85298952	A	T
15	rs113253702	0	85300017	C	T
15	rs118182884	0	85300051	A	C
15	rs11857312	0	85300195	G	A
15	rs66607970	0	85300854	G	A
15	rs190847933	0	85301273	G	A
15	rs8024090	0	85301836	G	T
15	rs146513489	0	85301893	A	G
15	rs12899981	0	85302373	G	A
15	rs75740860	0	85302571	A	G
15	rs17534409	0	85302582	T	G
15	rs11854313	0	85304048	G	C
15	rs34162609	0	85304446	C	T
15	rs11633788	0	85305142	T	A
15	rs2008262	0	85305270	C	T
15	rs140090499	0	85306520	C	G
15	rs11633450	0	85307287	C	T
15	rs72753029	0	85307292	C	G
15	rs75510472	0	85308538	T	C
15	rs56342609	0	85308686	A	G
15	rs191936568	0	85309284	A	G
15	rs7169806	0	85309354	C	T
15	rs6496404	0	85309650	C	T
15	rs11073702	0	85310071	G	A
15	rs67784785	0	85310617	G	A
15	rs60039139	0	85311252	C	A
15	rs35758837	0	85311382	C	T
15	rs2028111	0	85312758	G	A
15	rs67804735	0	85313495	C	G
15	rs12443381	0	85314054	G	A
15	rs140092522	0	85314147	A	G
15	rs17534709	0	85314397	G	C
15	rs563015997	0	85316528	C	T
15	rs11633377	0	85318065	A	G
15	rs9788687	0	85318080	C	T
15	rs11633413	0	85318159	A	G
15	rs149486622	0	85318939	G	A
15	rs919437	0	85319218	A	G
15	rs17600551	0	85319258	A	G
15	rs9920528	0	85319570	T	C
15	rs36033486	0	85319692	A	G
15	rs7183448	0	85320370	C	T
15	rs370640227	0	85320632	G	A
15	rs62019469	0	85321220	T	C
15	rs117521140	0	85322335	G	A
15	rs12908549	0	85322351	C	G
15	rs1469905	0	85322750	C	T
15	rs117594401	0	85322772	A	T
15	rs55738308	0	85322895	A	G
15	rs55953445	0	85323470	A	G
15	rs55646601	0	85323568	G	T
15	rs11633267	0	85324467	T	C
15	rs3748376	0	85328352	C	T
15	rs891289	0	85328499	C	G
15	rs79740321	0	85329026	C	T
15	rs12906348	0	85329421	A	C
15	rs1975277	0	85329558	C	T
15	rs56385235	0	85329846	C	T
15	rs8029167	0	85330216	C	G
15	rs10438428	0	85330745	C	T
15	rs117955738	0	85330889	G	A
15	rs12595321	0	85331269	G	A
15	rs34342559	0	85331271	A	G
15	rs62019472	0	85331493	A	G
15	rs35557864	0	85331629	A	G
15	rs56083611	0	85331831	A	G
15	rs10162762	0	85332208	A	G
15	rs75274999	0	85332633	A	C
15	rs61074241	0	85333396	C	T
15	rs2241645	0	85333953	A	G
15	rs2241644	0	85334332	G	A
15	rs8043333	0	85334839	G	A
15	rs28595395	0	85334952	T	C
15	rs68007905	0	85335080	T	C
15	rs74390640	0	85335240	C	T
15	rs191441905	0	85335725	A	C
15	rs11073716	0	85335774	C	T
15	rs3851678	0	85335828	T	C
15	rs117463830	0	85336157	C	T
15	rs12595786	0	85336670	T	C
15	rs41492149	0	85336806	G	A
15	rs56194751	0	85336949	C	T
15	rs12903134	0	85337699	T	A
15	rs35726233	0	85337800	C	T
15	rs145438513	0	85338472	G	A
15	rs72753043	0	85338766	A	G
15	rs9806472	0	85339036	T	C
15	rs151075339	0	85339127	C	G
15	rs113397299	0	85339219	G	A
15	rs75894809	0	85340200	C	T
15	rs56410875	0	85341072	A	G
15	rs8182086	0	85341859	G	A
15	rs3748375	0	85343658	A	G
15	rs8037997	0	85343878	A	C
15	rs35960805	0	85343980	T	G
15	rs150097784	0	85344013	A	G
15	rs55698868	0	85344268	T	C
15	rs68097191	0	85344290	G	A
15	rs12912388	0	85344550	T	A
15	rs150620103	0	85345686	G	A
15	rs9806315	0	85347114	T	C
15	rs17601029	0	85347709	A	G
15	rs1719	0	85348172	G	T
15	rs35630683	0	85349231	T	C
15	rs75315863	0	85349792	T	C
15	rs11073729	0	85350081	T	C
15	rs4456483	0	85351924	A	C
15	rs142674392	0	85352915	G	T
15	rs8023889	0	85353603	A	G
15	rs75314237	0	85354070	A	T
15	rs2340651	0	85354328	G	A
15	rs11073730	0	85354596	C	T
15	rs113698933	0	85354804	G	T
15	rs8037423	0	85355494	C	T
15	rs67320428	0	85355653	C	T
15	rs72753050	0	85355805	C	T
15	rs35828350	0	85355841	G	A
15	rs72630465	0	85355927	C	T
15	rs11856496	0	85357396	G	T
15	rs56864281	0	85357649	C	A
15	rs4445878	0	85357727	C	T
15	rs55736017	0	85360004	A	C
15	rs11857356	0	85360101	T	C
15	rs7179643	0	85361042	T	G
15	rs8039472	0	85361644	A	G
15	rs4633690	0	85361960	C	T
15	rs2879828	0	85361977	G	T
15	rs141198397	0	85362058	G	A
15	rs6496439	0	85362797	C	T
15	rs6496441	0	85363348	A	G
15	rs11854291	0	85363708	T	C
15	rs2115630	0	85364516	C	T
15	rs11073739	0	85365416	A	G
15	rs16974536	0	85365664	T	C
15	rs2007616	0	85367538	G	T
15	rs55874951	0	85367920	G	C
15	rs17601226	0	85368051	T	C
15	rs6496443	0	85369218	A	G
15	rs959181	0	85369577	A	G
15	rs79825359	0	85370467	C	G
15	rs891286	0	85370597	C	G
15	rs72630466	0	85371669	G	A
15	rs78466706	0	85371831	C	T
15	rs7183401	0	85371944	G	T
15	rs75783811	0	85371959	C	T
15	rs28363946	0	85372475	A	C
15	rs6496452	0	85372645	A	T
15	rs73437930	0	85374584	A	G
15	rs73437935	0	85375845	C	T
15	rs73437937	0	85375880	C	G
15	rs73437938	0	85376738	A	C
15	rs10775243	0	85376761	C	G
15	rs73437941	0	85376828	C	T
15	rs35808647	0	85377441	G	A
15	rs73437942	0	85377772	C	T
15	rs114010582	0	85377931	C	T
15	rs1429443	0	85378020	A	G
15	rs1429444	0	85379278	T	C
15	rs75315275	0	85379415	A	G
15	rs7177454	0	85379478	G	A
15	rs7164787	0	85379496	T	C
15	rs7164817	0	85379544	T	C
15	rs56082456	0	85379641	A	G
15	rs6496458	0	85380552	T	C
15	rs10852091	0	85381935	C	T
15	rs184001384	0	85381954	G	A
15	rs1896864	0	85382193	C	A
15	rs34407151	0	85382307	G	A
15	rs3803403	0	85383145	C	G
15	rs3803405	0	85383640	G	A
15	rs55702300	0	85383709	A	G
15	rs3803406	0	85383839	G	A
15	rs7163882	0	85384431	A	G
15	rs306201	0	85385066	T	A
15	rs73437951	0	85385202	A	G
15	rs12441936	0	85385357	C	T
15	rs112403084	0	85385555	G	A
15	rs60645432	0	85385672	C	T
15	rs28477805	0	85386290	G	A
15	rs150713218	0	85387281	G	A
15	rs306202	0	85387740	C	T
15	rs306203	0	85388050	C	T
15	rs306204	0	85388376	C	T
15	rs306205	0	85388604	T	C
15	rs306206	0	85388653	A	G
15	rs379031	0	85388669	C	G
15	rs434334	0	85388670	A	T
15	rs74415035	0	85388935	A	G
15	rs115389728	0	85389016	G	T
15	rs76213193	0	85389481	A	T
15	rs75075964	0	85389542	G	T
15	rs76873480	0	85389629	C	T
15	rs182517	0	85389631	G	A
15	rs306207	0	85390346	A	T
15	rs77566474	0	85390913	A	G
15	rs146799894	0	85391063	G	A
15	rs61063411	0	85391233	T	C
15	rs56156667	0	85392022	A	C
15	rs306209	0	85392298	G	A
15	rs117657361	0	85392313	C	T
15	rs139368271	0	85392737	C	G
15	rs66907169	0	85393424	A	C
15	rs66551613	0	85393674	T	G
15	rs8038225	0	85394560	C	T
15	rs78987195	0	85395355	A	G
15	rs139303169	0	85396839	C	A
15	rs16974567	0	85397374	G	A
15	rs112878346	0	85397609	C	T
15	rs61412906	0	85397664	G	A
15	rs72753065	0	85398365	C	G
15	rs73437960	0	85399449	T	C
15	rs80014104	0	85399542	C	T
15	rs35621845	0	85400780	C	G
15	rs306197	0	85401259	C	T
15	rs167379	0	85401419	T	C
15	rs55752937	0	85401597	C	T
15	rs35931910	0	85401680	C	T
15	rs59475469	0	85402239	C	T
15	rs2289141	0	85402431	G	A
15	rs34122391	0	85402610	G	A
15	rs186266	0	85402795	A	G
15	rs75346033	0	85402912	T	C
15	rs34775428	0	85403105	C	A
15	rs2289140	0	85403340	C	T
15	rs12907646	0	85403496	G	A
15	rs11853985	0	85403818	G	A
15	rs78688447	0	85404102	C	G
15	rs17536107	0	85404238	T	A
15	rs72753067	0	85404620	A	G
15	rs9944229	0	85404969	A	G
15	rs306198	0	85405369	A	G
15	rs11857540	0	85405656	G	C
15	rs187316	0	85405995	T	C
15	rs306199	0	85406494	A	C
15	rs427564	0	85407210	A	C
15	rs77303431	0	85407472	A	G
15	rs2289138	0	85407564	A	C
15	rs2289137	0	85408305	A	T
15	rs59035842	0	85408745	A	T
15	rs7172470	0	85409367	G	A
15	rs11636954	0	85409722	C	T
15	rs7182119	0	85409940	A	C
15	rs59022852	0	85410904	C	T
15	rs3748380	0	85411692	C	T
15	rs7172412	0	85411941	A	G
15	rs3748379	0	85412320	C	T
15	rs77564042	0	85412406	C	G
15	rs1437033	0	85412417	C	T
15	rs3748377	0	85412455	C	T
15	rs117364699	0	85413620	A	G
15	rs881733	0	85413831	C	T
15	rs893162	0	85414219	A	G
15	rs17602074	0	85414251	A	C
15	rs8040247	0	85415044	A	C
15	rs12101610	0	85415371	G	A
15	rs12900463	0	85415386	T	C
15	rs12324363	0	85415552	G	A
15	rs12915656	0	85415580	G	C
15	rs10852094	0	85415720	T	C
15	rs12904777	0	85415745	T	G
15	rs4842994	0	85415799	C	T
15	rs72753071	0	85415867	T	C
15	rs12324387	0	85415977	G	A
15	rs67395065	0	85416399	G	A
15	rs67677438	0	85416478	G	T
15	rs74249897	0	85416740	G	T
15	rs11856279	0	85416811	G	A
15	rs78674711	0	85417076	T	G
15	rs11632830	0	85417155	T	G
15	rs148802279	0	85417192	G	A
15	rs11631654	0	85417301	A	G
15	rs57769495	0	85418175	C	G
15	rs117270542	0	85418485	C	T
15	rs76595773	0	85418870	C	T
15	rs55901504	0	85419112	C	G
15	rs11858372	0	85419415	G	A
15	rs4842996	0	85419498	C	T
15	rs8024197	0	85419838	G	A
15	rs79582867	0	85420160	A	G
15	rs11629950	0	85420363	G	A
15	rs77437085	0	85420507	C	A
15	rs11631301	0	85421248	G	A
15	rs111765629	0	85421283	A	T
15	rs76109651	0	85421834	T	G
15	rs12912222	0	85423183	C	T
15	rs11631158	0	85423553	A	G
15	rs12917054	0	85423857	C	T
15	rs12441036	0	85423879	G	A
15	rs149375237	0	85423905	C	T
15	rs11073778	0	85423958	C	T
15	rs11629531	0	85424331	C	T
15	rs12592661	0	85424421	T	G
15	rs60380117	0	85424630	A	G
15	rs72753078	0	85424885	G	A
15	rs12917429	0	85425097	G	T
15	rs146662153	0	85425306	C	T
15	rs12906879	0	85425468	T	C
15	rs58948471	0	85426175	G	A
15	rs896359	0	85426621	T	C
15	rs1451537	0	85427670	A	G
15	rs60945984	0	85427743	C	T
15	rs12910396	0	85428103	C	T
15	rs140778834	0	85428178	G	A
15	rs73437980	0	85428604	C	G
15	rs12915107	0	85428650	C	T
15	rs113028994	0	85428845	A	C
15	rs143656353	0	85428894	G	A
15	rs74934947	0	85429312	G	A
15	rs12909280	0	85429356	T	G
15	rs7173860	0	85429541	A	C
15	rs12592396	0	85429608	A	G
15	rs149866107	0	85430370	T	C
15	rs117178003	0	85430648	C	T
15	rs3743160	0	85430775	A	G
15	rs76138273	0	85430805	G	C
15	rs3743161	0	85430838	G	T
15	rs8187736	0	85430954	C	T
15	rs3743162	0	85430969	C	T
15	rs12442557	0	85431144	G	A
15	rs80147108	0	85431428	G	T
15	rs34886124	0	85431566	C	T
15	rs7164325	0	85431667	A	C
15	rs17215920	0	85431934	A	C
15	rs17215899	0	85431960	G	A
15	rs17222302	0	85432030	T	C
15	rs8187746	0	85432117	G	A
15	rs34130645	0	85432233	C	T
15	rs144549816	0	85432376	C	G
15	rs35280494	0	85432793	G	A
15	rs10852100	0	85432880	C	T
15	rs35867121	0	85433458	G	A
15	rs76469708	0	85434859	C	T
15	rs7182385	0	85435076	G	A
15	rs12148896	0	85435194	G	A
15	rs3825876	0	85435868	G	A
15	rs7342686	0	85435986	C	T
15	rs7342687	0	85436109	C	G
15	rs55832004	0	85436577	G	A
15	rs11856397	0	85436616	C	T
15	rs2007154	0	85437093	T	G
15	rs77546182	0	85437229	C	T
15	rs8037320	0	85437286	A	G
15	rs3899704	0	85437340	C	T
15	rs8029287	0	85437352	C	T
15	rs112443887	0	85437378	G	A
15	rs79753856	0	85437379	G	A
15	rs1545472	0	85437761	G	A
15	rs62020865	0	85437812	G	A
15	rs1545471	0	85437979	C	A
15	rs61602610	0	85438117	G	A
15	rs7166433	0	85438118	T	G
15	rs7166440	0	85438132	T	C
15	rs8187753	0	85438397	A	C
15	rs117958023	0	85438569	T	C
15	rs114714246	0	85439048	A	G
15	rs35160698	0	85439313	C	T
15	rs12900152	0	85439799	C	T
15	rs2343679	0	85439826	T	C
15	rs12900488	0	85440001	C	G
15	rs77705189	0	85440291	T	C
15	rs62020867	0	85440486	A	T
15	rs12913070	0	85440639	A	C
15	rs12913577	0	85440942	A	G
15	rs73439904	0	85441001	A	G
15	rs12910245	0	85441113	G	T
15	rs72753095	0	85441434	G	A
15	rs12898884	0	85441481	A	G
15	rs12899037	0	85441585	A	G
15	rs113705745	0	85441774	C	T
15	rs12905008	0	85442312	T	A
15	rs896363	0	85442597	T	C
15	rs56690118	0	85442803	T	C
15	rs59574216	0	85442892	A	G
15	rs896362	0	85442942	T	C
15	rs140675912	0	85443269	C	T
15	rs4410049	0	85443392	A	G
15	rs71408844	0	85443510	G	A
15	rs55986826	0	85444314	G	A
15	rs62020869	0	85444390	C	T
15	rs4644833	0	85444694	T	C
15	rs113290493	0	85444707	T	G
15	rs4248927	0	85444930	G	A
15	rs4842997	0	85445150	C	T
15	rs4842998	0	85445162	C	T
15	rs35876677	0	85445317	C	T
15	rs11631884	0	85445432	A	G
15	rs6496504	0	85445634	C	G
15	rs79787553	0	85445744	G	C
15	rs12907945	0	85445768	G	A
15	rs12101446	0	85445814	C	T
15	rs7177644	0	85445943	A	G
15	rs4842999	0	85446353	T	C
15	rs4843000	0	85446382	A	T
15	rs72754904	0	85446616	T	C
15	rs12913378	0	85446666	G	A
15	rs11634491	0	85447060	A	G
15	rs12914194	0	85447079	G	A
15	rs1545470	0	85447220	C	T
15	rs2290272	0	85447431	G	A
15	rs45523532	0	85447434	G	T
15	rs2290271	0	85447635	A	C
15	rs8040847	0	85447805	C	T
15	rs142116008	0	85448090	C	T
15	rs72754907	0	85448132	T	C
15	rs8033895	0	85448502	A	G
15	rs2290270	0	85448684	G	C
15	rs8187758	0	85448875	C	A
15	rs2290269	0	85448906	C	T
15	rs67047009	0	85448992	G	T
15	rs12905463	0	85449017	G	A
15	rs11073794	0	85449043	A	G
15	rs4247408	0	85449072	T	C
15	rs2004742	0	85449324	T	C
15	rs12901949	0	85449397	C	G
15	rs4076648	0	85449583	T	C
15	rs62021369	0	85449629	G	C
15	rs66772726	0	85449712	C	T
15	rs34001839	0	85449872	C	T
15	rs4038083	0	85449925	G	T
15	rs113083375	0	85449947	T	G
15	rs117246705	0	85450027	C	G
15	rs2343678	0	85450072	T	A
15	rs12914991	0	85450181	A	G
15	rs4468584	0	85450195	G	A
15	rs2343677	0	85450214	T	C
15	rs56022784	0	85450587	T	G
15	rs12911975	0	85450702	C	G
15	rs4843002	0	85450918	C	A
15	rs4843003	0	85450936	A	G
15	rs4843004	0	85451261	A	T
15	rs16974600	0	85451378	C	T
15	rs4980349	0	85451852	T	C
15	rs138954946	0	85452074	C	T
15	rs2305365	0	85452095	C	T
15	rs58205723	0	85452276	T	C
15	rs2305363	0	85452309	G	A
15	rs148660508	0	85452549	C	T
15	rs6496517	0	85452729	T	G
15	rs12916177	0	85452820	T	G
15	rs80130805	0	85453038	C	T
15	rs72754920	0	85453554	T	C
15	rs12101889	0	85453697	T	C
15	rs113120479	0	85453831	T	C
15	rs11858319	0	85454121	G	C
15	rs12917346	0	85454160	A	G
15	rs7403070	0	85454365	C	T
15	rs12910112	0	85454407	C	A
15	rs896361	0	85454543	A	G
15	rs896360	0	85454617	C	G
15	rs4980348	0	85454648	T	A
15	rs4980339	0	85454654	G	A
15	rs12908708	0	85454657	G	A
15	rs12912875	0	85454936	A	G
15	rs12909213	0	85454959	G	A
15	rs112397651	0	85455043	C	G
15	rs16974612	0	85455272	T	G
15	rs12437553	0	85455988	A	G
15	rs7162722	0	85455992	A	T
15	rs11073802	0	85456078	C	A
15	rs11853372	0	85456346	T	G
15	rs2343676	0	85457367	T	G
15	rs62021375	0	85457396	G	A
15	rs4318180	0	85457486	C	G
15	rs57129316	0	85457699	G	A
15	rs4980347	0	85457841	A	G
15	rs4980346	0	85457975	C	T
15	rs72754924	0	85457997	C	T
15	rs7181193	0	85458151	T	C
15	rs34644808	0	85458581	G	A
15	rs12440771	0	85458599	T	C
15	rs55700704	0	85458703	G	C
15	rs12438877	0	85458906	C	A
15	rs12913097	0	85459848	C	G
15	rs2343671	0	85460367	G	A
15	rs56284711	0	85460736	C	T
15	rs36057516	0	85460798	C	T
15	rs55779208	0	85460890	C	A
15	rs8024331	0	85460933	C	A
15	rs17536922	0	85461106	G	T
15	rs8187763	0	85461851	C	T
15	rs1562885	0	85461898	G	C
15	rs1562884	0	85461971	G	A
15	rs4980345	0	85462316	C	T
15	rs75580907	0	85463734	G	C
15	rs12591784	0	85463861	A	T
15	rs17537076	0	85464498	G	A
15	rs16974622	0	85464511	A	G
15	rs1451538	0	85464630	T	C
15	rs28615345	0	85465510	A	G
15	rs12901610	0	85465873	G	A
15	rs11630512	0	85466192	G	A
15	rs7184004	0	85466220	C	T
15	rs35419229	0	85466286	A	G
15	rs7166680	0	85466322	G	C
15	rs11636486	0	85466324	A	G
15	rs12438099	0	85466443	G	A
15	rs117436140	0	85466473	C	G
15	rs12910476	0	85466703	A	G
15	rs34770488	0	85466755	C	T
15	rs34757170	0	85466795	C	G
15	rs4271567	0	85466880	A	T
15	rs7167591	0	85466971	C	T
15	rs12910991	0	85467070	A	G
15	rs3825875	0	85467207	T	C
15	rs3803390	0	85467275	C	T
15	rs3803389	0	85467511	G	A
15	rs72754931	0	85467809	G	C
15	rs11637139	0	85467953	C	T
15	rs116191689	0	85468278	C	T
15	rs7165885	0	85468558	A	G
15	rs2343675	0	85469227	G	T
15	rs2343674	0	85469711	G	A
15	rs4513067	0	85470125	C	G
15	rs2122859	0	85470292	G	T
15	rs4248928	0	85470777	G	C
15	rs4247409	0	85470908	T	C
15	rs4980344	0	85471055	A	C
15	rs4980343	0	85471281	C	T
15	rs4843006	0	85471577	T	G
15	rs112008279	0	85471940	C	T
15	rs12915914	0	85472317	G	A
15	rs28375890	0	85472462	C	G
15	rs75409430	0	85472504	G	A
15	rs58848301	0	85472799	T	A
15	rs11073818	0	85473512	A	T
15	rs72754945	0	85473623	G	A
15	rs112131391	0	85473890	C	T
15	rs11857765	0	85473997	A	G
15	rs12915729	0	85474207	T	C
15	rs6496528	0	85474216	C	T
15	rs77822354	0	85474281	T	C
15	rs6496529	0	85474314	C	T
15	rs12594161	0	85474416	C	T
15	rs7168054	0	85474439	C	T
15	rs12910911	0	85474807	T	C
15	rs141843497	0	85475016	C	T
15	rs11073819	0	85475212	A	G
15	rs11629732	0	85475326	C	T
15	rs11073820	0	85475333	T	A
15	rs2305367	0	85476441	G	A
15	rs28407787	0	85476880	C	T
15	rs11635673	0	85477042	T	C
15	rs11632593	0	85477226	C	A
15	rs11073822	0	85477284	C	A
15	rs1542283	0	85477430	C	T
15	rs75039940	0	85477696	A	G
15	rs74680749	0	85477759	C	T
15	rs7173463	0	85478038	T	C
15	rs7163966	0	85478153	G	T
15	rs2242048	0	85478410	A	G
15	rs17216016	0	85478523	C	T
15	rs2242047	0	85478696	C	T
15	rs2242046	0	85478729	G	A
15	rs7169869	0	85478918	G	A
15	rs6496537	0	85479154	C	T
15	rs8031136	0	85479176	G	T
15	rs113259192	0	85479376	C	T
15	rs12906038	0	85479581	C	T
15	rs62021451	0	85479646	G	A
15	rs34002693	0	85479667	T	C
15	rs6496541	0	85479823	G	A
15	rs16974632	0	85479971	A	G
15	rs8025438	0	85480321	T	C
15	rs6496542	0	85480352	T	C
15	rs72754953	0	85480372	T	G
15	rs146917477	0	85480453	G	A
15	rs8029847	0	85480486	T	C
15	rs4843007	0	85480702	C	T
15	rs4843008	0	85480799	G	T
15	rs4843009	0	85481006	T	C
15	rs7178618	0	85481321	C	T
15	rs58715048	0	85482040	C	T
15	rs79393267	0	85482049	G	A
15	rs35914895	0	85482295	A	G
15	rs10438432	0	85482630	C	A
15	rs16974641	0	85482808	T	C
15	rs116890805	0	85482888	G	A
15	rs28430562	0	85482989	A	G
15	rs2017046	0	85483149	A	G
15	rs4247410	0	85483923	G	T
15	rs117679923	0	85483991	A	C
15	rs4980342	0	85484002	C	T
15	rs62021452	0	85484537	C	T
15	rs6496545	0	85484597	C	T
15	rs8030034	0	85484715	C	T
15	rs142111173	0	85484716	G	A
15	rs8030045	0	85484731	C	T
15	rs6496546	0	85484817	G	A
15	rs6496547	0	85485215	C	T
15	rs75825317	0	85485345	G	C
15	rs11852308	0	85485834	A	G
15	rs28396854	0	85486064	G	T
15	rs4843010	0	85486250	C	T
15	rs4843011	0	85486413	G	A
15	rs7170348	0	85487596	G	A
15	rs2305366	0	85488128	G	A
15	rs62021453	0	85488298	G	A
15	rs8025045	0	85488572	T	G
15	rs113386376	0	85489139	A	T
15	rs72754962	0	85489237	T	C
15	rs7403651	0	85489400	A	G
15	rs55983432	0	85489721	G	A
15	rs11858906	0	85489933	G	T
15	rs72754964	0	85490071	G	A
15	rs117000314	0	85490868	G	A
15	rs732633	0	85491107	A	G
15	rs732632	0	85491312	A	G
15	rs896366	0	85491553	C	T
15	rs4247411	0	85492288	C	T
15	rs140555533	0	85492610	G	A
15	rs896367	0	85492674	T	C
15	rs2084745	0	85492860	G	T
15	rs896368	0	85493132	T	C
15	rs896369	0	85493316	C	A
15	rs896370	0	85493363	C	T
15	rs62022519	0	85493726	G	A
15	rs4843012	0	85494062	T	G
15	rs115865119	0	85494105	G	A
15	rs11073839	0	85494147	G	A
15	rs4842862	0	85494203	A	G
15	rs55935873	0	85495400	C	T
15	rs16974650	0	85495670	G	C
15	rs62022521	0	85495863	T	C
15	rs11634324	0	85495950	C	T
15	rs4980351	0	85496846	A	G
15	rs78714861	0	85497019	C	T
15	rs1868922	0	85497950	C	T
15	rs896371	0	85498209	G	A
15	rs55990066	0	85498661	T	C
15	rs56372967	0	85498904	T	G
15	rs72754971	0	85499112	T	C
15	rs7164520	0	85500229	C	A
15	rs58150236	0	85500247	G	T
15	rs71397833	0	85500752	C	A
15	rs62022522	0	85500789	T	C
15	rs79547601	0	85500823	T	C
15	rs116852504	0	85500932	C	T
15	rs72754973	0	85501006	T	G
15	rs72754974	0	85501143	A	G
15	rs8040251	0	85501528	G	A
15	rs71397834	0	85503112	G	A
15	rs72754976	0	85503279	A	G
15	rs11635705	0	85504172	C	T
15	rs111460093	0	85504753	G	C
15	rs112431612	0	85504762	A	T
15	rs113489994	0	85505012	A	G
15	rs72754978	0	85505020	T	C
15	rs112595560	0	85505400	A	G
15	rs72754979	0	85505462	T	C
15	rs72754980	0	85506317	G	A
15	rs72754981	0	85506456	C	T
15	rs116936536	0	85506928	C	A
15	rs12914025	0	85507192	G	A
15	rs75401007	0	85507348	T	A
15	rs4980358	0	85507536	A	C
15	rs72754982	0	85507573	A	G
15	rs16974653	0	85507605	A	G
15	rs12441289	0	85508156	A	G
15	rs57795160	0	85508360	G	A
15	rs11073849	0	85508733	A	G
15	rs12440846	0	85508773	C	G
15	rs12438449	0	85508796	G	A
15	rs56119196	0	85508916	G	A
15	rs35881378	0	85509089	T	G
15	rs28541399	0	85509544	C	T
15	rs72754983	0	85509642	G	A
15	rs8032686	0	85510315	C	A
15	rs8026775	0	85511647	G	A
15	rs11858930	0	85511812	C	T
15	rs11073852	0	85511981	T	A
15	rs7166894	0	85512205	G	C
15	rs17537738	0	85512239	C	A
15	rs12902629	0	85512342	G	C
15	rs150494901	0	85512481	G	A
15	rs72754984	0	85512661	C	A
15	rs4980355	0	85512706	G	C
15	rs4980354	0	85512726	T	C
15	rs59269598	0	85513033	T	C
15	rs59681713	0	85513091	C	T
15	rs11073854	0	85513267	A	C
15	rs4980352	0	85513561	T	C
15	rs35619798	0	85513645	A	C
15	rs8042711	0	85514039	A	G
15	rs62022524	0	85514579	A	G
15	rs876802	0	85514701	A	G
15	rs1109066	0	85515596	A	T
15	rs1109065	0	85515625	C	T
15	rs58266050	0	85515908	A	G
15	rs74024772	0	85515934	A	T
15	rs56263463	0	85516102	A	G
15	rs75429994	0	85516225	T	C
15	rs75829038	0	85516994	G	A
15	rs78648941	0	85517022	G	A
15	rs7175160	0	85518062	A	C
15	rs55664313	0	85518946	C	G
15	rs35966827	0	85519602	C	T
15	rs896364	0	85519657	C	T
15	rs12439802	0	85520329	C	G
15	rs12899275	0	85521127	C	T
15	rs77352294	0	85521723	A	C
15	rs7173332	0	85521734	G	C
15	rs7177863	0	85521883	A	T
15	rs7178415	0	85522184	A	T
15	rs62022525	0	85523678	G	T
15	rs117149613	0	85523702	C	T
15	rs12900078	0	85523969	G	A
15	rs116893322	0	85524628	G	A
15	rs11540803	0	85525556	C	G
15	rs117370946	0	85525791	G	A
15	rs117725683	0	85526906	A	G
15	rs16974673	0	85527144	A	T
15	rs34585903	0	85528124	G	T
15	rs67613323	0	85529772	T	C
15	rs58737779	0	85529865	A	G
15	rs11629962	0	85530028	C	T
15	rs11629963	0	85530039	C	G
15	rs7163965	0	85530071	C	T
15	rs75579900	0	85530343	C	G
15	rs117006206	0	85530531	T	G
15	rs17610201	0	85530556	T	C
15	rs189826733	0	85530763	T	C
15	rs71397835	0	85530771	C	T
15	rs141699744	0	85530933	C	G
15	rs8023667	0	85530987	T	C
15	rs8039116	0	85531120	A	G
15	rs62022527	0	85531253	A	G
15	rs117940958	0	85531839	G	A
15	rs17610265	0	85532162	C	T
15	rs930716	0	85532241	A	G
15	rs7174762	0	85533539	A	G
15	rs7170598	0	85533556	G	A
15	rs72754992	0	85534715	G	C
15	rs8028550	0	85535071	T	C
15	rs28523473	0	85535132	A	C
15	rs62022528	0	85535261	C	T
15	rs145250838	0	85536402	T	C
15	rs12909357	0	85536412	T	C
15	rs12913418	0	85536481	T	C
15	rs4843015	0	85536659	G	A
15	rs7359256	0	85536877	A	G
15	rs4980341	0	85537246	A	G
15	rs79864017	0	85537392	T	C
15	rs11854452	0	85537912	G	A
15	rs28624247	0	85538331	A	G
15	rs2060785	0	85539398	G	A
15	rs115390088	0	85539424	A	C
15	rs12324120	0	85539582	A	C
15	rs66550763	0	85539739	G	A
15	rs12324252	0	85539887	T	C
15	rs57753919	0	85539916	G	A
15	rs62021182	0	85540012	G	A
15	rs77811661	0	85540268	G	A
15	rs117537705	0	85540418	C	T
15	rs2060784	0	85540705	A	G
15	rs117821473	0	85540718	C	T
15	rs6496586	0	85540767	G	A
15	rs4980340	0	85540900	C	T
15	rs62021183	0	85541014	C	T
15	rs113682160	0	85541533	T	C
15	rs62021184	0	85541709	T	C
15	rs68088674	0	85541864	A	G
15	rs11629967	0	85543097	G	T
15	rs79772677	0	85543197	A	G
15	rs2290273	0	85544050	C	T
15	rs971804	0	85544381	T	G
15	rs11856097	0	85544887	G	A
15	rs8026543	0	85545129	G	A
15	rs1023844	0	85545235	A	G
15	rs55967056	0	85545734	T	C
15	rs79179383	0	85545916	A	G
15	rs1011437	0	85547259	A	T
15	rs1011436	0	85547356	T	C
15	rs1014543	0	85547706	T	C
15	rs2122858	0	85547816	A	G
15	rs1868921	0	85548263	T	C
15	rs12903975	0	85549235	G	C
15	rs7183199	0	85549498	T	A
15	rs12904615	0	85549722	C	T
15	rs7175477	0	85550656	C	T
15	rs10083650	0	85550870	C	T
15	rs3862411	0	85551001	G	C
15	rs289381	0	85551280	T	A
15	rs289380	0	85551515	A	G
15	rs67161304	0	85552102	C	T
15	rs289379	0	85553042	G	A
15	rs35000527	0	85553781	A	G
15	rs68115999	0	85553830	A	G
15	rs289378	0	85554656	G	A
15	rs289377	0	85554833	A	G
15	rs289376	0	85555953	A	G
15	rs289375	0	85556320	A	G
15	rs289374	0	85556565	T	A
15	rs185972	0	85556884	C	G
15	rs289373	0	85557666	A	G
15	rs117111799	0	85557741	A	T
15	rs12900736	0	85558140	C	T
15	rs12904958	0	85558187	G	C
15	rs289420	0	85558376	G	A
15	rs289419	0	85558465	G	C
15	rs34493704	0	85558770	A	G
15	rs117572558	0	85558816	T	G
15	rs289418	0	85558965	A	G
15	rs208966	0	85559617	C	T
15	rs6496597	0	85559895	T	C
15	rs190840	0	85559901	G	C
15	rs59390017	0	85561320	T	C
15	rs59878814	0	85561443	G	T
15	rs289417	0	85561714	G	A
15	rs57450817	0	85561716	G	T
15	rs289416	0	85561805	C	T
15	rs289415	0	85561953	A	G
15	rs289414	0	85562162	T	C
15	rs289413	0	85562565	C	T
15	rs289412	0	85563145	C	T
15	rs289411	0	85563381	T	C
15	rs289410	0	85563483	G	A
15	rs71397837	0	85563561	G	A
15	rs55854726	0	85563760	G	A
15	rs188296	0	85563766	T	C
15	rs289409	0	85563955	C	T
15	rs62021203	0	85564077	C	T
15	rs56021902	0	85564374	C	T
15	rs289408	0	85564602	G	A
15	rs289407	0	85564764	A	G
15	rs289406	0	85564915	A	G
15	rs67393789	0	85564975	A	T
15	rs28483160	0	85565163	G	A
15	rs34731527	0	85565903	C	T
15	rs289405	0	85566273	C	T
15	rs289404	0	85566317	G	T
15	rs72757020	0	85566574	C	A
15	rs72757021	0	85566576	G	A
15	rs289403	0	85566752	C	T
15	rs68105649	0	85567015	T	C
15	rs62021205	0	85567686	G	A
15	rs148339443	0	85567817	G	T
15	rs77356866	0	85567996	G	A
15	rs78881830	0	85568005	C	T
15	rs55719004	0	85568067	T	G
15	rs289402	0	85568434	T	C
15	rs11631171	0	85568535	T	G
15	rs289401	0	85568579	C	T
15	rs72757023	0	85568820	C	G
15	rs59143550	0	85568882	T	C
15	rs289400	0	85568928	G	T
15	rs17611075	0	85568939	A	T
15	rs289399	0	85569237	A	G
15	rs289398	0	85569527	A	G
15	rs289397	0	85569533	T	C
15	rs289396	0	85569959	G	A
15	rs289395	0	85571629	A	G
15	rs289394	0	85571989	G	T
15	rs11858363	0	85572219	G	A
15	rs289393	0	85572331	A	G
15	rs17611171	0	85572699	T	A
15	rs12102045	0	85572756	T	C
15	rs289392	0	85572819	A	G
15	rs184298749	0	85573171	G	A
15	rs12908400	0	85573176	T	G
15	rs61179859	0	85573200	G	T
15	rs16974726	0	85573474	G	A
15	rs12912860	0	85573498	T	C
15	rs289391	0	85574015	A	T
15	rs17611290	0	85574419	A	G
15	rs289390	0	85574798	C	T
15	rs289389	0	85575044	G	A
15	rs289388	0	85575833	T	G
15	rs12906544	0	85576063	G	A
15	rs28669942	0	85576074	T	C
15	rs67184540	0	85576353	A	G
15	rs544696030	0	85576968	C	G
15	rs2599364	0	85577151	G	C
15	rs58711651	0	85577336	A	G
15	rs117459642	0	85577799	T	G
15	rs72757038	0	85578348	T	C
15	rs439313	0	85578496	A	G
15	rs439307	0	85578501	A	G
15	rs289382	0	85578693	G	A
15	rs57480671	0	85579057	T	C
15	rs12899693	0	85579107	C	A
15	rs17611396	0	85579246	A	C
15	rs289383	0	85579620	G	A
15	rs289384	0	85579759	A	G
15	rs289385	0	85579765	C	A
15	rs34978449	0	85580148	A	G
15	rs34787669	0	85580453	C	T
15	rs4296226	0	85580547	C	T
15	rs289386	0	85581389	C	T
15	rs67853521	0	85581615	A	G
15	rs28583919	0	85581755	C	T
15	rs289387	0	85583088	A	G
15	rs73446132	0	85583405	G	C
15	rs62021230	0	85583952	C	T
15	rs12902942	0	85584804	C	T
15	rs418676	0	85585157	G	T
15	rs77384300	0	85586678	G	A
15	rs3850985	0	85586704	G	A
15	rs1466166	0	85586820	A	G
15	rs146180412	0	85586939	G	T
15	rs190714750	0	85587150	G	A
15	rs56833943	0	85587527	C	A
15	rs76564153	0	85587770	A	G
15	rs379799	0	85588154	G	A
15	rs7174722	0	85588664	G	A
15	rs79651625	0	85588937	T	C
15	rs12909971	0	85588998	G	C
15	rs72757047	0	85589005	C	T
15	rs395573	0	85589340	C	T
15	rs12900012	0	85590186	A	G
15	rs12909130	0	85590501	T	C
15	rs409211	0	85590642	C	T
15	rs60043454	0	85590706	G	A
15	rs35885781	0	85591083	A	T
15	rs11856330	0	85591652	C	T
15	rs28438405	0	85591672	A	G
15	rs34105012	0	85591686	C	G
15	rs2923731	0	85591747	C	T
15	rs147962411	0	85592069	C	T
15	rs2654915	0	85592160	C	T
15	rs2599366	0	85592204	A	G
15	rs111795587	0	85592290	G	A
15	rs2938354	0	85592500	A	G
15	rs67762593	0	85593178	T	C
15	rs11852878	0	85593703	A	C
15	rs28836780	0	85594657	T	G
15	rs12913985	0	85595021	G	T
15	rs35843593	0	85595167	A	T
15	rs12593499	0	85595174	A	G
15	rs12592539	0	85595207	C	A
15	rs111614516	0	85596143	G	A
15	rs148707838	0	85596188	G	T
15	rs141678143	0	85597593	T	C
15	rs55993465	0	85597637	C	T
15	rs35134026	0	85597768	A	G
15	rs56275167	0	85597858	C	T
15	rs10412396	0	85598222	C	T
15	rs7496012	0	85599660	A	G
15	rs56204314	0	85600065	C	T
15	rs72757052	0	85600485	G	T
15	rs73446152	0	85600536	C	T
15	rs56279648	0	85600701	T	G
15	rs11632899	0	85600840	A	G
15	rs79773011	0	85601065	A	G
15	rs34054841	0	85601346	C	G
15	rs111593003	0	85601391	A	G
15	rs12908535	0	85601525	C	G
15	rs13380056	0	85601861	T	C
15	rs35127646	0	85601871	G	A
15	rs11854185	0	85602142	C	T
15	rs72757056	0	85602143	G	A
15	rs68184328	0	85602238	T	C
15	rs7403474	0	85602479	C	T
15	rs56080398	0	85602687	G	T
15	rs11856381	0	85602722	A	G
15	rs57003909	0	85602957	A	G
15	rs72757059	0	85603149	C	T
15	rs67703134	0	85603225	C	G
15	rs7403597	0	85603324	C	T
15	rs55988402	0	85603430	A	G
15	rs77255035	0	85603827	A	G
15	rs12909111	0	85604326	A	G
15	rs117367546	0	85604762	C	T
15	rs72757060	0	85605305	A	G
15	rs56046484	0	85605427	G	T
15	rs56850856	0	85605460	G	A
15	rs7403468	0	85605562	T	G
15	rs11632658	0	85606213	A	G
15	rs11630697	0	85606445	C	G
15	rs11634975	0	85606478	T	C
15	rs11073915	0	85606774	G	A
15	rs67428966	0	85607308	G	A
15	rs11073916	0	85607563	G	A
15	rs11073917	0	85607670	G	T
15	rs8031544	0	85607802	T	C
15	rs28674753	0	85607884	T	G
15	rs7402770	0	85608048	T	C
15	rs8032061	0	85608094	T	G
15	rs4980357	0	85608109	G	T
15	rs4980356	0	85608132	G	A
15	rs67350026	0	85608398	T	C
15	rs16974194	0	85608973	T	G
15	rs16974197	0	85609118	G	A
15	rs8032954	0	85609208	A	C
15	rs7402179	0	85609398	C	T
15	rs150273749	0	85609686	C	G
15	rs12912134	0	85609770	A	G
15	rs12904410	0	85609788	C	T
15	rs113943946	0	85610044	C	T
15	rs117395210	0	85610055	A	T
15	rs62019480	0	85610125	A	G
15	rs35666574	0	85610349	C	T
15	rs16974757	0	85610697	A	G
15	rs12903145	0	85610939	T	C
15	rs59174275	0	85611013	T	C
15	rs2015030	0	85611292	T	A
15	rs2015233	0	85611448	T	G
15	rs11634877	0	85611477	G	A
15	rs11632175	0	85611680	T	A
15	rs7402176	0	85611691	G	T
15	rs7402932	0	85611712	T	C
15	rs28540038	0	85611793	C	T
15	rs28481453	0	85612036	C	T
15	rs16974769	0	85612578	C	G
15	rs143313729	0	85612684	G	A
15	rs1973516	0	85613033	A	G
15	rs16974775	0	85613701	G	A
15	rs16974777	0	85613880	C	T
15	rs55856604	0	85614345	C	T
15	rs56123990	0	85614350	T	C
15	rs56110732	0	85614601	C	A
15	rs62019481	0	85614924	G	A
15	rs62019482	0	85615027	A	C
15	rs16974785	0	85615187	G	A
15	rs116861222	0	85615622	A	G
15	rs60210952	0	85615873	A	G
15	rs55845542	0	85616009	A	G
15	rs12437935	0	85616523	A	G
15	rs16974791	0	85616989	G	A
15	rs34072250	0	85617401	A	G
15	rs28522595	0	85617640	C	T
15	rs28718705	0	85617810	G	C
15	rs12438909	0	85618044	A	T
15	rs28660426	0	85618069	T	C
15	rs2304415	0	85618841	A	G
15	rs2304416	0	85618882	A	G
15	rs11631548	0	85619248	C	T
15	rs55918335	0	85620719	G	A
15	rs74024800	0	85620827	G	A
15	rs117874797	0	85620923	C	A
15	rs55939179	0	85622408	A	G
15	rs16974793	0	85622708	G	A
15	rs1969101	0	85622856	G	T
15	rs112476171	0	85622925	C	T
15	rs1532776	0	85624614	C	T
15	rs2174218	0	85624656	G	C
15	rs10520586	0	85624731	G	A
15	rs58905233	0	85624850	T	C
15	rs66539648	0	85624988	A	C
15	rs12441196	0	85625131	T	C
15	rs16974804	0	85625286	A	G
15	rs3816103	0	85626368	A	C
15	rs3816104	0	85626388	C	A
15	rs2304417	0	85626457	C	T
15	rs16974819	0	85626504	C	T
15	rs67693018	0	85627183	A	G
15	rs16974820	0	85627306	C	A
15	rs16974823	0	85627579	A	G
15	rs55666458	0	85627949	A	G
15	rs12910668	0	85627955	G	C
15	rs76562067	0	85628501	T	C
15	rs12904386	0	85628563	T	G
15	rs35845738	0	85628755	C	G
15	rs12904766	0	85628765	T	C
15	rs12912264	0	85628976	C	T
15	rs12440263	0	85629104	G	T
15	rs12438541	0	85629153	T	G
15	rs145563490	0	85629174	C	T
15	rs79347010	0	85629789	C	G
15	rs67881905	0	85630130	T	C
15	rs10852130	0	85630197	T	G
15	rs12911330	0	85630334	T	G
15	rs28614128	0	85631297	T	C
15	rs12916821	0	85631299	T	G
15	rs12916129	0	85631536	A	G
15	rs67186978	0	85631604	C	T
15	rs10852131	0	85631807	C	T
15	rs34919315	0	85631906	C	A
15	rs744422	0	85632381	G	A
15	rs77156949	0	85632728	A	G
15	rs67698215	0	85633435	A	C
15	rs28599738	0	85633573	T	C
15	rs17540307	0	85633845	A	G
15	rs8029977	0	85633868	G	A
15	rs28401313	0	85634551	T	C
15	rs75678757	0	85634883	A	T
15	rs72630468	0	85635528	A	T
15	rs8032301	0	85635890	T	C
15	rs734495	0	85636107	G	A
15	rs66810534	0	85636405	A	G
15	rs139642117	0	85637304	G	C
15	rs77718466	0	85637429	C	T
15	rs12905036	0	85637788	C	T
15	rs55699332	0	85637914	T	C
15	rs12591070	0	85637996	T	C
15	rs17540501	0	85638101	C	G
15	rs12913859	0	85638418	A	G
15	rs141149945	0	85638580	A	T
15	rs8040352	0	85638728	G	C
15	rs2342974	0	85638924	T	A
15	rs2005228	0	85639152	C	T
15	rs905600	0	85639459	C	T
15	rs12904238	0	85639841	A	T
15	rs16974842	0	85640042	G	A
15	rs62019507	0	85640257	A	G
15	rs17612860	0	85640282	C	A
15	rs34376876	0	85640437	C	T
15	rs3816105	0	85640911	G	A
15	rs2304418	0	85640983	T	C
15	rs75937725	0	85641995	C	T
15	rs56068820	0	85642200	A	T
15	rs8038149	0	85642265	G	C
15	rs76827804	0	85642278	C	T
15	rs16974844	0	85642392	G	C
15	rs74027408	0	85642524	G	A
15	rs28408242	0	85642699	A	G
15	rs16974846	0	85643942	G	A
15	rs9920027	0	85644014	C	G
15	rs12440719	0	85644213	C	T
15	rs4843019	0	85644459	T	G
15	rs4842864	0	85644546	C	A
15	rs34345801	0	85645073	C	G
15	rs8041380	0	85645452	C	G
15	rs12232314	0	85645626	G	A
15	rs28432948	0	85645894	A	T
15	rs62019508	0	85645900	G	A
15	rs113715684	0	85646288	C	T
15	rs72759070	0	85646351	G	A
15	rs56005972	0	85646407	C	T
15	rs66586912	0	85646661	C	T
15	rs140222450	0	85647188	C	T
15	rs60000029	0	85647379	A	C
15	rs56884884	0	85647801	A	T
```
