## Supplementary material for "Characterization of shared and ancestry-specific signals driving complex traits using multi-ancestry fine-mapping": s2.afreq

```
#CHROM	ID	REF	ALT	ALT_FREQS	OBS_CT
15	rs2730080	G	A	0.0585317	1008
15	rs75821416	G	T	0.230159	1008
15	rs12591049	T	G	0.369048	1008
15	rs12593448	C	T	0.364087	1008
15	rs2730081	T	C	0.47123	1008
15	rs28676897	A	G	0.131944	1008
15	rs72761818	G	A	0.360119	1008
15	rs28539036	C	T	0.12996	1008
15	rs1016355	T	C	0.422619	1008
15	rs17587205	C	T	0.161706	1008
15	rs8035750	C	T	0.12996	1008
15	rs146558477	T	C	0.0267857	1008
15	rs17158717	A	G	0.259921	1008
15	rs8026879	A	C	0.258929	1008
15	rs72761820	C	T	0.353175	1008
15	rs17157758	G	A	0.25496	1008
15	rs2730084	T	C	0.0595238	1008
15	rs2585038	A	G	0.970238	1008
15	rs2585039	T	C	0.0595238	1008
15	rs75474871	G	A	0.16369	1008
15	rs28478275	C	T	0.128968	1008
15	rs182917855	C	T	0.0287698	1008
15	rs192847931	T	C	0.0119048	1008
15	rs79876140	C	G	0.164683	1008
15	rs8038454	G	T	0.241071	1008
15	rs74249872	G	A	0.162698	1008
15	rs146025045	A	C	0.0188492	1008
15	rs2585040	G	C	0.967262	1008
15	rs2585041	T	C	0.0595238	1008
15	rs59499534	A	G	0.162698	1008
15	rs28645820	G	A	0.150794	1008
15	rs72761824	G	A	0.356151	1008
15	rs2585042	T	C	0.967262	1008
15	rs60619082	C	A	0.358135	1008
15	rs8026718	C	G	0.358135	1008
15	rs60357700	T	A	0.161706	1008
15	rs74249873	C	T	0.161706	1008
15	rs8031527	G	A	0.223214	1008
15	rs2730086	G	A	0.0585317	1008
15	rs2554392	T	G	0.0585317	1008
15	rs2554391	C	T	0.0595238	1008
15	rs10152418	G	A	0.357143	1008
15	rs58620502	A	T	0.161706	1008
15	rs76366555	G	T	0.0565476	1008
15	rs11854647	A	T	0.239087	1008
15	rs2585061	A	G	0.970238	1008
15	rs10906978	T	G	0.239087	1008
15	rs13379943	A	T	0.149802	1008
15	rs143591554	C	T	0.0456349	1008
15	rs13380416	C	T	0.149802	1008
15	rs2217065	G	T	0.91369	1008
15	rs8026130	A	G	0.362103	1008
15	rs74679101	A	C	0.15873	1008
15	rs75549342	A	G	0.15873	1008
15	rs72761828	C	A	0.238095	1008
15	rs12595343	A	G	0.362103	1008
15	rs4636877	T	C	0.162698	1008
15	rs2730085	A	G	0.0595238	1008
15	rs979543	C	A	0.965278	1008
15	rs10520582	A	G	0.162698	1008
15	rs79446674	G	T	0.047619	1008
15	rs2585049	G	T	0.967262	1008
15	rs77262585	A	G	0.162698	1008
15	rs1834524	A	G	0.355159	1008
15	rs10906979	C	T	0.238095	1008
15	rs60474360	G	T	0.223214	1008
15	rs1426159	C	T	0.516865	1008
15	rs12595657	T	A	0.353175	1008
15	rs2585052	T	A	0.970238	1008
15	rs2554383	A	G	0.970238	1008
15	rs57455342	G	A	0.239087	1008
15	rs144346955	C	T	0.159722	1008
15	rs11853263	A	G	0.239087	1008
15	rs113642962	C	G	0.354167	1008
15	rs117249648	C	T	0.0376984	1008
15	rs11259916	A	G	0.818452	1008
15	rs76090427	G	A	0.160714	1008
15	rs11636516	A	T	0.970238	1008
15	rs2585050	T	C	0.238095	1008
15	rs11637709	T	C	0.0595238	1008
15	rs2554382	A	G	0.236111	1008
15	rs2730083	T	C	0.241071	1008
15	rs1477593	G	A	0.970238	1008
15	rs4843152	T	C	0.970238	1008
15	rs7162845	G	A	0.15873	1008
15	rs7165138	A	T	0.15873	1008
15	rs2033071	C	T	0.969246	1008
15	rs2562778	A	G	0.0605159	1008
15	rs17158691	C	T	0.356151	1008
15	rs17158688	G	A	0.356151	1008
15	rs74649297	G	A	0.222222	1008
15	rs11629611	C	T	0.909722	1008
15	rs2562777	C	T	0.970238	1008
15	rs28664943	C	T	0.15873	1008
15	rs7167029	A	C	0.236111	1008
15	rs145279861	A	T	0.00496032	1008
15	rs17158683	A	G	0.161706	1008
15	rs28409641	A	G	0.389881	1008
15	rs28548261	G	A	0.359127	1008
15	rs2562776	G	A	0.969246	1008
15	rs28478148	A	G	0.359127	1008
15	rs28391253	G	A	0.15873	1008
15	rs2194954	G	A	0.230159	1008
15	rs11636437	G	A	0.235119	1008
15	rs151119413	G	A	0.00892857	1008
15	rs2585048	C	A	0.958333	1008
15	rs11639223	G	A	0.0178571	1008
15	rs77028575	G	A	0.031746	1008
15	rs890309	G	A	0.0595238	1008
15	rs9635452	T	A	0.284722	1008
15	rs80312348	G	C	0.171627	1008
15	rs9788726	A	G	0.739087	1008
15	rs9788762	T	C	0.287698	1008
15	rs79706217	T	C	0.171627	1008
15	rs79590734	A	G	0.169643	1008
15	rs78013233	A	G	0.263889	1008
15	rs2585047	G	A	0.0585317	1008
15	rs2554381	T	C	0.0605159	1008
15	rs11858662	G	A	0.259921	1008
15	rs2562775	T	C	0.0605159	1008
15	rs968069	G	A	0.0605159	1008
15	rs1896813	A	G	0.0605159	1008
15	rs79418219	G	C	0.264881	1008
15	rs7168677	G	A	0.28373	1008
15	rs2562774	T	C	0.686508	1008
15	rs57372822	T	C	0.28869	1008
15	rs1019665	A	G	0.97123	1008
15	rs78512907	A	C	0.206349	1008
15	rs1019666	A	G	0.264881	1008
15	rs1019667	C	A	0.97123	1008
15	rs1019668	G	T	0.910714	1008
15	rs11855815	C	T	0.0277778	1008
15	rs2162234	C	T	0.361111	1008
15	rs7166410	C	G	0.592262	1008
15	rs76134248	G	C	0.205357	1008
15	rs76081624	A	G	0.205357	1008
15	rs2562768	T	C	0.97123	1008
15	rs7165624	G	C	0.441468	1008
15	rs60114944	C	G	0.28373	1008
15	rs1426162	G	A	0.97123	1008
15	rs182387279	T	C	0.0228175	1008
15	rs76872737	A	C	0.0297619	1008
15	rs75708269	T	C	0.154762	1008
15	rs2562783	G	C	0.97123	1008
15	rs1896815	A	C	0.28869	1008
15	rs1896814	A	G	0.287698	1008
15	rs61260043	A	G	0.28869	1008
15	rs74487888	G	A	0.229167	1008
15	rs2554389	C	T	0.0585317	1008
15	rs17158662	A	G	0.209325	1008
15	rs11858110	A	G	0.259921	1008
15	rs5014396	A	T	0.209325	1008
15	rs2562779	G	A	0.97123	1008
15	rs17528889	C	A	0.154762	1008
15	rs138956080	A	G	0.0119048	1008
15	rs1426161	T	C	0.472222	1008
15	rs10152300	G	A	0.97123	1008
15	rs28857567	C	G	0.265873	1008
15	rs117139941	C	A	0.0684524	1008
15	rs72746903	A	G	0.286706	1008
15	rs1593467	A	G	0.264881	1008
15	rs1593466	A	C	0.474206	1008
15	rs113368422	A	G	0.239087	1008
15	rs2562761	G	T	0.0595238	1008
15	rs188238431	A	G	0.0109127	1008
15	rs2554388	G	A	0.0595238	1008
15	rs2585053	T	C	0.0595238	1008
15	rs8032414	G	A	0.970238	1008
15	rs118118391	C	T	0.0684524	1008
15	rs10906980	C	G	0.262897	1008
15	rs75305038	C	T	0.15377	1008
15	rs2554387	G	C	0.0605159	1008
15	rs11635064	G	C	0.0287698	1008
15	rs77619412	C	G	0.205357	1008
15	rs2585063	C	T	0.0595238	1008
15	rs1365198	T	G	0.97123	1008
15	rs28814055	T	G	0.238095	1008
15	rs77847557	C	G	0.236111	1008
15	rs7177995	A	T	0.474206	1008
15	rs10162825	A	G	0.265873	1008
15	rs148927172	T	A	0.00595238	1008
15	rs17158659	G	A	0.285714	1008
15	rs59195990	C	T	0.281746	1008
15	rs2554386	T	C	0.97123	1008
15	rs117235834	C	T	0.0297619	1008
15	rs72746904	G	C	0.282738	1008
15	rs2585068	G	A	0.97123	1008
15	rs2585067	T	C	0.0595238	1008
15	rs2585066	G	A	0.0595238	1008
15	rs12148139	A	C	0.00297619	1008
15	rs17158657	G	A	0.282738	1008
15	rs7169595	T	A	0.322421	1008
15	rs11856278	T	C	0.420635	1008
15	rs7180738	C	G	0.208333	1008
15	rs28371866	T	C	0.262897	1008
15	rs200182897	C	T	0.0138889	1008
15	rs2098904	A	G	0.97123	1008
15	rs77327620	A	G	0.156746	1008
15	rs72746905	G	A	0.282738	1008
15	rs2554385	A	G	0.97123	1008
15	rs982181	T	C	0.47123	1008
15	rs75697354	A	G	0.157738	1008
15	rs982180	A	G	0.47123	1008
15	rs72746908	A	T	0.282738	1008
15	rs12594788	A	T	0.281746	1008
15	rs2585065	A	G	0.0605159	1008
15	rs1426160	C	T	0.97123	1008
15	rs72746910	G	A	0.0287698	1008
15	rs190190877	C	T	0.0109127	1008
15	rs59283606	C	G	0.234127	1008
15	rs7178620	A	G	0.234127	1008
15	rs12593547	G	T	0.282738	1008
15	rs12591393	A	T	0.281746	1008
15	rs118158854	C	T	0.0277778	1008
15	rs74793148	A	G	0.157738	1008
15	rs74467360	A	G	0.205357	1008
15	rs58956574	G	A	0.282738	1008
15	rs57921785	C	T	0.28373	1008
15	rs8034055	C	T	0.97123	1008
15	rs56091379	C	T	0.280754	1008
15	rs142703850	G	A	0.0138889	1008
15	rs8038389	G	A	0.0595238	1008
15	rs77291928	T	C	0.157738	1008
15	rs2585051	A	G	0.0595238	1008
15	rs7165003	C	G	0.439484	1008
15	rs2013799	A	G	0.443452	1008
15	rs1426163	A	C	0.44246	1008
15	rs146684407	T	A	0.031746	1008
15	rs28735516	C	T	0.208333	1008
15	rs28566937	A	G	0.208333	1008
15	rs74718275	G	A	0.155754	1008
15	rs8033205	C	G	0.259921	1008
15	rs12915150	T	A	0.0595238	1008
15	rs73437211	T	A	0.366071	1008
15	rs11636275	T	C	0.0605159	1008
15	rs4843154	G	T	0.501984	1008
15	rs79046244	A	G	0.157738	1008
15	rs9920704	T	C	0.236111	1008
15	rs72746913	G	C	0.031746	1008
15	rs7182216	C	G	0.97123	1008
15	rs1365199	G	T	0.623016	1008
15	rs61189615	G	A	0.154762	1008
15	rs7178271	T	C	0.97123	1008
15	rs117144850	G	T	0.203373	1008
15	rs117433328	G	T	0.203373	1008
15	rs1946367	G	T	0.97123	1008
15	rs7179147	C	T	0.0605159	1008
15	rs7171604	G	A	0.0605159	1008
15	rs56230235	G	A	0.438492	1008
15	rs56226101	C	T	0.438492	1008
15	rs2401129	A	G	0.0605159	1008
15	rs142933843	C	T	0.0188492	1008
15	rs76964168	A	G	0.0615079	1008
15	rs146679151	C	T	0.202381	1008
15	rs7163810	C	T	0.234127	1008
15	rs4843155	A	G	0.0595238	1008
15	rs72746921	T	G	0.285714	1008
15	rs79381811	T	C	0.236111	1008
15	rs72746922	A	G	0.031746	1008
15	rs8026199	T	C	0.47123	1008
15	rs7495206	G	T	0.280754	1008
15	rs1863449	C	T	0.696429	1008
15	rs117402935	C	A	0.0406746	1008
15	rs76140775	A	T	0.00694444	1008
15	rs10083569	T	C	0.511905	1008
15	rs1122405	A	G	0.733135	1008
15	rs80119035	T	C	0.00297619	1008
15	rs11856314	C	T	0.732143	1008
15	rs12898714	A	G	0.0605159	1008
15	rs6602985	A	T	0.274802	1008
15	rs78656169	A	T	0.274802	1008
15	rs75915323	T	C	0.161706	1008
15	rs145258076	G	A	0.00793651	1008
15	rs28696207	G	C	0.467262	1008
15	rs2014605	G	A	0.202381	1008
15	rs145825715	C	T	0.0287698	1008
15	rs963690	G	C	0.984127	1008
15	rs79675055	C	A	0.159722	1008
15	rs72746924	A	T	0.25	1008
15	rs72746925	C	T	0.25	1008
15	rs890311	A	T	0.984127	1008
15	rs11854438	A	G	0.513889	1008
15	rs11855183	T	C	0.277778	1008
15	rs149249898	T	C	0.0119048	1008
15	rs75442575	T	C	0.206349	1008
15	rs11259917	T	C	0.0605159	1008
15	rs2081541	T	C	0.984127	1008
15	rs919069	G	C	0.984127	1008
15	rs11638104	T	C	0.0595238	1008
15	rs7175914	T	G	0.678571	1008
15	rs12908587	A	G	0.0585317	1008
15	rs12908469	C	T	0.0585317	1008
15	rs1895871	A	G	0.414683	1008
15	rs6602986	T	C	0.984127	1008
15	rs75822939	A	C	0.206349	1008
15	rs56176147	G	A	0.252976	1008
15	rs6602988	G	A	0.299603	1008
15	rs6602989	C	T	0.302579	1008
15	rs150007801	C	T	0.206349	1008
15	rs12595439	G	C	0.299603	1008
15	rs55776473	C	T	0.253968	1008
15	rs117521219	A	C	0.121032	1008
15	rs7175004	A	G	0.206349	1008
15	rs12910446	G	A	0.0605159	1008
15	rs74767513	T	A	0.207341	1008
15	rs8041267	A	G	0.303571	1008
15	rs118122562	G	A	0.00694444	1008
15	rs1426165	T	C	0.46627	1008
15	rs12917432	C	T	0.0605159	1008
15	rs6602990	G	A	0.984127	1008
15	rs12438282	A	G	0.509921	1008
15	rs139141359	A	G	0.0188492	1008
15	rs6602991	C	A	0.508929	1008
15	rs6602992	A	G	0.508929	1008
15	rs12908597	G	T	0.0605159	1008
15	rs56711701	A	G	0.41369	1008
15	rs76136488	G	A	0.160714	1008
15	rs35946026	G	T	0.3125	1008
15	rs71408817	C	T	0.0605159	1008
15	rs4843156	G	T	0.983135	1008
15	rs12902288	A	C	0.0605159	1008
15	rs75917666	G	A	0.161706	1008
15	rs9972340	G	A	0.301587	1008
15	rs8035886	T	C	0.68254	1008
15	rs147783316	G	C	0.0238095	1008
15	rs12439816	A	G	0.0615079	1008
15	rs12914377	A	G	0.984127	1008
15	rs28781400	G	A	0.760913	1008
15	rs72746936	A	G	0.250992	1008
15	rs72746937	C	T	0.250992	1008
15	rs72746938	T	G	0.252976	1008
15	rs28417766	C	T	0.299603	1008
15	rs79007383	C	G	0.0575397	1008
15	rs11853983	G	A	0.984127	1008
15	rs77016111	A	G	0.046627	1008
15	rs58836704	G	A	0.253968	1008
15	rs116970627	G	A	0.0644841	1008
15	rs77583188	G	A	0.207341	1008
15	rs60926638	A	G	0.414683	1008
15	rs78480171	A	G	0.206349	1008
15	rs12441069	C	T	0.0605159	1008
15	rs7180730	C	A	0.318452	1008
15	rs7162500	G	A	0.25496	1008
15	rs12441269	A	G	0.0605159	1008
15	rs72746948	A	G	0.25496	1008
15	rs4843157	C	T	0.0605159	1008
15	rs57092166	G	A	0.253968	1008
15	rs61036216	C	T	0.253968	1008
15	rs11857714	C	A	0.31746	1008
15	rs11856085	T	C	0.483135	1008
15	rs11856213	T	C	0.31746	1008
15	rs28504011	A	G	0.270833	1008
15	rs12438035	C	T	0.0615079	1008
15	rs149086287	C	G	0.0585317	1008
15	rs147697152	T	C	0.0595238	1008
15	rs4265771	A	G	0.0605159	1008
15	rs12903851	A	G	0.0605159	1008
15	rs12594012	G	A	0.255952	1008
15	rs59484405	A	T	0.62004	1008
15	rs11259918	C	T	0.0605159	1008
15	rs117189761	A	C	0.0138889	1008
15	rs74816874	T	C	0.204365	1008
15	rs76529464	C	T	0.0119048	1008
15	rs12441956	A	C	0.0605159	1008
15	rs80283517	C	G	0.203373	1008
15	rs4310815	A	C	0.487103	1008
15	rs72746955	A	G	0.0456349	1008
15	rs72746958	G	A	0.0456349	1008
15	rs4477659	C	T	0.0615079	1008
15	rs4375628	T	C	0.161706	1008
15	rs4577047	T	G	0.164683	1008
15	rs59199978	A	G	0.458333	1008
15	rs117481842	C	T	0.0138889	1008
15	rs4262914	G	A	0.938492	1008
15	rs72746959	A	G	0.252976	1008
15	rs113817743	G	A	0.253968	1008
15	rs79497969	A	G	0.159722	1008
15	rs55825429	G	C	0.0803571	1008
15	rs28712354	T	C	0.246032	1008
15	rs4583200	T	C	0.030754	1008
15	rs4483821	A	G	0.808532	1008
15	rs4583201	C	G	0.146825	1008
15	rs4486845	C	T	0.030754	1008
15	rs8041709	G	T	0.277778	1008
15	rs78390543	A	G	0.15873	1008
15	rs72746963	A	G	0.335317	1008
15	rs12900542	G	C	0.030754	1008
15	rs75745851	C	G	0.0486111	1008
15	rs7164187	A	G	0.861111	1008
15	rs75970867	T	C	0.0496032	1008
15	rs72746964	A	G	0.335317	1008
15	rs142315064	T	C	0.00992063	1008
15	rs5015595	T	C	0.80754	1008
15	rs8030005	C	T	0.28373	1008
15	rs8031186	A	C	0.449405	1008
15	rs76864565	G	A	0.0496032	1008
15	rs57275183	T	G	0.335317	1008
15	rs57609708	T	G	0.33631	1008
15	rs59306313	T	A	0.139881	1008
15	rs77668780	G	A	0.0555556	1008
15	rs77669184	T	G	0.030754	1008
15	rs147820682	A	G	0.335317	1008
15	rs4594227	A	G	0.614087	1008
15	rs200422934	A	T	0.0287698	1008
15	rs143248662	G	T	0.157738	1008
15	rs4444303	C	T	0.328373	1008
15	rs78808491	C	T	0.157738	1008
15	rs4620919	C	G	0.859127	1008
15	rs4128911	C	T	0.450397	1008
15	rs76225520	C	G	0.0347222	1008
15	rs56144439	G	A	0.334325	1008
15	rs12912713	A	C	0.030754	1008
15	rs4438273	G	A	0.582341	1008
15	rs61434114	C	A	0.33631	1008
15	rs11259920	G	A	0.632937	1008
15	rs12438269	C	T	0.357143	1008
15	rs117353655	A	G	0.0386905	1008
15	rs61177240	A	G	0.33631	1008
15	rs7176613	T	C	0.589286	1008
15	rs7172049	A	C	0.589286	1008
15	rs147539093	T	C	0.0228175	1008
15	rs56243362	G	T	0.0505952	1008
15	rs141092297	T	C	0.224206	1008
15	rs12443111	A	G	0.566468	1008
15	rs11259921	A	G	0.572421	1008
15	rs56285320	G	A	0.0535714	1008
15	rs35104757	A	G	0.030754	1008
15	rs61387269	C	A	0.34623	1008
15	rs12901128	C	T	0.030754	1008
15	rs79428369	G	C	0.118056	1008
15	rs56298063	C	G	0.347222	1008
15	rs11632002	C	T	0.030754	1008
15	rs56295930	C	T	0.0535714	1008
15	rs12917201	G	C	0.0297619	1008
15	rs59355989	G	A	0.338294	1008
15	rs72746971	A	C	0.357143	1008
15	rs28612730	C	T	0.558532	1008
15	rs57538494	G	A	0.125992	1008
15	rs147045065	C	A	0.0347222	1008
15	rs11634891	T	C	0.0297619	1008
15	rs4465575	A	G	0.559524	1008
15	rs10444972	G	A	0.349206	1008
15	rs10444974	A	G	0.356151	1008
15	rs7162542	C	G	0.946429	1008
15	rs56318004	C	A	0.348214	1008
15	rs12905564	G	C	0.0297619	1008
15	rs62025812	A	G	0.0297619	1008
15	rs4357909	A	G	0.568452	1008
15	rs12591597	A	G	0.22123	1008
15	rs4523894	C	G	0.0486111	1008
15	rs12593996	C	G	0.22123	1008
15	rs67216966	T	C	0.0535714	1008
15	rs148381956	G	A	0.00396825	1008
15	rs5006997	A	G	0.558532	1008
15	rs72746976	A	C	0.357143	1008
15	rs150574147	A	G	0.0128968	1008
15	rs28544951	C	T	0.339286	1008
15	rs12591251	C	T	0.219246	1008
15	rs35651801	T	C	0.0297619	1008
15	rs12439361	C	G	0.0218254	1008
15	rs12901568	T	C	0.0297619	1008
15	rs10906981	G	A	0.343254	1008
15	rs1383484	C	T	0.559524	1008
15	rs189827648	G	C	0.0138889	1008
15	rs74199046	T	C	0.219246	1008
15	rs60699858	C	T	0.348214	1008
15	rs113038464	A	G	0.355159	1008
15	rs72746979	T	C	0.355159	1008
15	rs35340858	G	T	0.217262	1008
15	rs72746980	T	A	0.348214	1008
15	rs7167818	C	T	0.946429	1008
15	rs11636302	G	A	0.947421	1008
15	rs533975378	A	G	0.0287698	1008
15	rs144445636	C	T	0.00297619	1008
15	rs141267968	C	T	0.215278	1008
15	rs147787259	G	A	0.0287698	1008
15	rs12915913	G	A	0.0287698	1008
15	rs141978916	C	T	0.0287698	1008
15	rs190069043	A	T	0.0327381	1008
15	rs139384603	G	A	0.0297619	1008
15	rs7182380	T	G	0.559524	1008
15	rs145065481	G	A	0.217262	1008
15	rs140348208	G	T	0.0396825	1008
15	rs138890580	A	G	0.0198413	1008
15	rs11259922	C	T	0.559524	1008
15	rs11259923	A	G	0.340278	1008
15	rs79176646	T	G	0.0208333	1008
15	rs12900183	G	A	0.031746	1008
15	rs12901281	C	A	0.0297619	1008
15	rs77298919	A	G	0.208333	1008
15	rs17158593	A	C	0.355159	1008
15	rs1871731	A	G	0.339286	1008
15	rs76380397	G	A	0.204365	1008
15	rs28645965	G	A	0.33631	1008
15	rs28545666	G	C	0.33631	1008
15	rs17158590	T	C	0.355159	1008
15	rs4144691	C	G	0.723214	1008
15	rs61267560	T	C	0.34623	1008
15	rs4842837	A	G	0.0297619	1008
15	rs58316347	C	A	0.345238	1008
15	rs1480826	C	G	0.387897	1008
15	rs10459761	C	A	0.581349	1008
15	rs12900671	T	C	0.585317	1008
15	rs12914477	G	A	0.0357143	1008
15	rs7177951	G	A	0.354167	1008
15	rs28640918	A	G	0.563492	1008
15	rs4321166	A	T	0.0297619	1008
15	rs139096853	C	A	0.00595238	1008
15	rs12901364	C	T	0.720238	1008
15	rs12900443	G	T	0.720238	1008
15	rs28728297	T	A	0.347222	1008
15	rs28578450	C	A	0.347222	1008
15	rs12902486	C	G	0.0297619	1008
15	rs1480820	T	C	0.944444	1008
15	rs12907471	A	G	0.0297619	1008
15	rs7170165	A	G	0.375992	1008
15	rs1812707	C	T	0.722222	1008
15	rs7182563	A	G	0.722222	1008
15	rs11629657	C	G	0.722222	1008
15	rs7181926	G	C	0.719246	1008
15	rs2086441	G	A	0.329365	1008
15	rs12904215	G	A	0.0297619	1008
15	rs61371724	C	G	0.360119	1008
15	rs28712829	C	T	0.329365	1008
15	rs967374	C	T	0.718254	1008
15	rs7179241	A	G	0.329365	1008
15	rs6603000	C	T	0.718254	1008
15	rs12916223	C	T	0.719246	1008
15	rs28801104	C	T	0.719246	1008
15	rs12900412	G	A	0.719246	1008
15	rs72746992	G	T	0.360119	1008
15	rs10220741	G	A	0.944444	1008
15	rs8028931	G	C	0.719246	1008
15	rs17158579	A	G	0.361111	1008
15	rs1812494	C	T	0.944444	1008
15	rs68014551	A	T	0.360119	1008
15	rs11637095	A	G	0.0297619	1008
15	rs2170261	G	A	0.719246	1008
15	rs4842921	G	A	0.359127	1008
15	rs4468570	A	T	0.719246	1008
15	rs12912911	G	T	0.0297619	1008
15	rs2401171	T	G	0.719246	1008
15	rs12591488	A	G	0.227183	1008
15	rs28705374	A	G	0.162698	1008
15	rs12592484	T	C	0.227183	1008
15	rs4842922	C	T	0.030754	1008
15	rs143466274	C	T	0.046627	1008
15	rs899927	C	T	0.688492	1008
15	rs4414460	A	G	0.689484	1008
15	rs10520575	A	G	0.030754	1008
15	rs12914343	A	G	0.0297619	1008
15	rs8041056	G	A	0.719246	1008
15	rs72746994	C	T	0.361111	1008
15	rs6603001	A	G	0.720238	1008
15	rs6603002	G	T	0.718254	1008
15	rs6603003	C	T	0.718254	1008
15	rs142420903	G	A	0.0128968	1008
15	rs79279791	C	A	0.0634921	1008
15	rs11259926	G	A	0.720238	1008
15	rs7162129	T	C	0.720238	1008
15	rs78494571	G	C	0.225198	1008
15	rs11259927	C	T	0.328373	1008
15	rs147577719	G	A	0.0248016	1008
15	rs12906247	T	G	0.0287698	1008
15	rs11857009	T	C	0.720238	1008
15	rs10520574	A	G	0.359127	1008
15	rs2046120	T	A	0.720238	1008
15	rs11259928	A	G	0.720238	1008
15	rs10906982	T	A	0.719246	1008
15	rs6603004	A	G	0.720238	1008
15	rs10906983	A	G	0.720238	1008
15	rs922664	A	G	0.720238	1008
15	rs1564472	T	C	0.720238	1008
15	rs9921007	C	T	0.329365	1008
15	rs1564473	T	G	0.719246	1008
15	rs1564474	G	A	0.719246	1008
15	rs2170262	A	T	0.719246	1008
15	rs12898254	C	A	0.0287698	1008
15	rs10152139	A	T	0.719246	1008
15	rs10152119	C	T	0.719246	1008
15	rs1471552	G	A	0.719246	1008
15	rs1471553	G	T	0.719246	1008
15	rs1471554	A	C	0.719246	1008
15	rs147594271	A	G	0.0128968	1008
15	rs8036748	T	A	0.719246	1008
15	rs1564475	C	G	0.720238	1008
15	rs79349825	G	A	0.00595238	1008
15	rs66990951	A	T	0.690476	1008
15	rs7183263	T	G	0.720238	1008
15	rs7178962	A	G	0.720238	1008
15	rs899926	G	A	0.720238	1008
15	rs144757184	T	C	0.0168651	1008
15	rs75612420	C	T	0.00595238	1008
15	rs8029387	C	T	0.720238	1008
15	rs8028359	G	A	0.719246	1008
15	rs940934	A	G	0.720238	1008
15	rs72748604	T	A	0.361111	1008
15	rs72748605	A	G	0.361111	1008
15	rs1810049	A	G	0.719246	1008
15	rs11853052	A	T	0.720238	1008
15	rs11853795	T	C	0.720238	1008
15	rs11856122	G	A	0.720238	1008
15	rs117754834	C	T	0.0228175	1008
15	rs2401172	A	G	0.720238	1008
15	rs2401173	C	G	0.720238	1008
15	rs2401174	A	G	0.720238	1008
15	rs79211113	C	T	0.223214	1008
15	rs11259929	C	G	0.720238	1008
15	rs76513040	A	G	0.00595238	1008
15	rs72748610	C	T	0.361111	1008
15	rs11259930	A	G	0.720238	1008
15	rs77536015	C	G	0.0337302	1008
15	rs1480827	G	C	0.720238	1008
15	rs2401175	A	T	0.720238	1008
15	rs2401176	G	T	0.720238	1008
15	rs2401177	T	A	0.720238	1008
15	rs2401178	C	T	0.720238	1008
15	rs72748617	T	A	0.361111	1008
15	rs2401179	G	A	0.722222	1008
15	rs2401180	C	A	0.722222	1008
15	rs11259931	G	A	0.720238	1008
15	rs11637264	T	C	0.0297619	1008
15	rs11259932	G	A	0.720238	1008
15	rs11259933	G	A	0.720238	1008
15	rs11259934	T	C	0.720238	1008
15	rs11259935	C	T	0.720238	1008
15	rs11259936	A	C	0.720238	1008
15	rs12914857	T	C	0.720238	1008
15	rs2055712	G	A	0.720238	1008
15	rs12439867	G	A	0.329365	1008
15	rs4842923	T	C	0.720238	1008
15	rs4842838	G	T	0.720238	1008
15	rs8038109	G	T	0.328373	1008
15	rs2061999	C	T	0.720238	1008
15	rs12906624	T	A	0.0297619	1008
15	rs3934135	C	T	0.720238	1008
15	rs2030838	T	A	0.720238	1008
15	rs2030839	T	C	0.720238	1008
15	rs2030840	G	C	0.720238	1008
15	rs1880730	C	T	0.720238	1008
15	rs80088335	G	T	0.25	1008
15	rs2401181	G	A	0.0297619	1008
15	rs7496814	C	T	0.72123	1008
15	rs11633301	A	G	0.720238	1008
15	rs1480823	C	T	0.733135	1008
15	rs12900888	A	C	0.0297619	1008
15	rs11852757	A	G	0.361111	1008
15	rs12900668	C	T	0.0297619	1008
15	rs8024418	A	G	0.720238	1008
15	rs8042970	G	A	0.720238	1008
15	rs8029016	T	C	0.723214	1008
15	rs4842839	G	A	0.0297619	1008
15	rs4842924	C	T	0.720238	1008
15	rs11259937	A	G	0.720238	1008
15	rs75262867	T	C	0.0138889	1008
15	rs11637866	C	T	0.720238	1008
15	rs11633094	A	G	0.0297619	1008
15	rs906425	A	T	0.329365	1008
15	rs12917345	C	T	0.0297619	1008
15	rs12916203	G	T	0.0297619	1008
15	rs2135880	T	G	0.720238	1008
15	rs1526080	G	A	0.719246	1008
15	rs1852264	C	T	0.719246	1008
15	rs1526081	C	T	0.719246	1008
15	rs72748627	C	A	0.361111	1008
15	rs8030379	G	A	0.719246	1008
15	rs192310340	A	C	0.014881	1008
15	rs12907501	G	A	0.0297619	1008
15	rs183266172	C	A	0.0357143	1008
15	rs201928728	A	T	0.0357143	1008
15	rs10520573	A	G	0.729167	1008
15	rs10520572	T	C	0.375992	1008
15	rs77807991	A	G	0.046627	1008
15	rs76343395	G	A	0.162698	1008
15	rs3748369	T	A	0.349206	1008
15	rs12905660	T	C	0.0347222	1008
15	rs150578385	A	G	0.00992063	1008
15	rs6603006	T	C	0.393849	1008
15	rs6603007	A	G	0.392857	1008
15	rs8034577	T	A	0.760913	1008
15	rs140801776	G	A	0.00595238	1008
15	rs7169152	C	A	0.394841	1008
15	rs1480821	C	T	0.759921	1008
15	rs1011102	A	C	0.392857	1008
15	rs1553645	G	C	0.761905	1008
15	rs1480822	T	C	0.760913	1008
15	rs12050811	G	T	0.332341	1008
15	rs145365185	T	C	0.0168651	1008
15	rs147999873	G	T	0.0109127	1008
15	rs1904866	A	G	0.392857	1008
15	rs1600640	T	G	0.760913	1008
15	rs11632808	G	A	0.0337302	1008
15	rs6603008	G	C	0.392857	1008
15	rs12912141	G	A	0.0337302	1008
15	rs7182097	T	C	0.946429	1008
15	rs7182462	T	C	0.392857	1008
15	rs143051300	A	G	0.030754	1008
15	rs2011645	T	C	0.946429	1008
15	rs78627663	A	G	0.139881	1008
15	rs61378395	A	G	0.333333	1008
15	rs4842926	C	T	0.428571	1008
15	rs76545801	C	A	0.0704365	1008
15	rs12916195	T	A	0.0327381	1008
15	rs12914327	G	C	0.0327381	1008
15	rs12901723	G	A	0.0337302	1008
15	rs138854583	C	T	0.0128968	1008
15	rs77677738	C	T	0.0704365	1008
15	rs12898206	G	A	0.0327381	1008
15	rs28694702	G	A	0.394841	1008
15	rs11629965	C	T	0.332341	1008
15	rs11630705	G	C	0.333333	1008
15	rs11630762	G	C	0.332341	1008
15	rs986118	C	T	0.394841	1008
15	rs10520571	A	G	0.394841	1008
15	rs8028946	C	T	0.394841	1008
15	rs17370601	A	G	0.334325	1008
15	rs12910871	C	T	0.0347222	1008
15	rs12909818	G	C	0.369048	1008
15	rs62027811	A	G	0.0347222	1008
15	rs117901193	C	G	0.030754	1008
15	rs8024422	G	C	0.394841	1008
15	rs1600641	G	A	0.762897	1008
15	rs12912715	T	G	0.0347222	1008
15	rs12912896	T	C	0.0347222	1008
15	rs4240769	G	A	0.0347222	1008
15	rs75889854	G	T	0.0198413	1008
15	rs80047070	A	G	0.0446429	1008
15	rs117831252	C	T	0.0267857	1008
15	rs12900391	A	G	0.382937	1008
15	rs10459762	C	T	0.0188492	1008
15	rs185099542	C	A	0.00496032	1008
15	rs34411238	C	T	0.0367063	1008
15	rs2011013	A	T	0.345238	1008
15	rs56278218	A	T	0.345238	1008
15	rs56373916	A	C	0.345238	1008
15	rs143355115	G	A	0.0446429	1008
15	rs145711579	C	A	0.0228175	1008
15	rs11855613	C	T	0.343254	1008
15	rs6603009	A	T	0.951389	1008
15	rs12914184	T	A	0.0367063	1008
15	rs12910084	A	T	0.0367063	1008
15	rs12916106	A	G	0.383929	1008
15	rs192351528	T	G	0.0128968	1008
15	rs12900895	A	G	0.0367063	1008
15	rs2086442	T	C	0.951389	1008
15	rs57028207	A	G	0.0376984	1008
15	rs59559865	T	C	0.345238	1008
15	rs117891862	A	T	0.0376984	1008
15	rs139997276	C	T	0.236111	1008
15	rs139155853	A	G	0.0168651	1008
15	rs76466285	A	G	0.015873	1008
15	rs184817873	T	A	0.015873	1008
15	rs112409013	A	G	0.347222	1008
15	rs55781136	A	G	0.347222	1008
15	rs7166641	C	T	0.382937	1008
15	rs146608508	A	T	0.0337302	1008
15	rs9788720	G	A	0.183532	1008
15	rs2277849	C	T	0.344246	1008
15	rs12148239	T	G	0.345238	1008
15	rs4842841	G	A	0.0357143	1008
15	rs9329363	T	G	0.570437	1008
15	rs9329364	G	A	0.569444	1008
15	rs76028887	C	A	0.109127	1008
15	rs4842927	T	A	0.382937	1008
15	rs12101685	A	G	0.570437	1008
15	rs4842842	A	G	0.0545635	1008
15	rs7171383	T	A	0.572421	1008
15	rs4354897	T	C	0.0406746	1008
15	rs4374136	G	C	0.0406746	1008
15	rs4359399	T	A	0.381944	1008
15	rs72748643	G	A	0.34127	1008
15	rs713467	G	A	0.570437	1008
15	rs713468	A	G	0.383929	1008
15	rs881984	T	C	0.383929	1008
15	rs906427	T	C	0.954365	1008
15	rs881983	C	T	0.0406746	1008
15	rs77038617	C	A	0.031746	1008
15	rs8031704	C	A	0.37996	1008
15	rs7176737	T	C	0.954365	1008
15	rs117822550	T	C	0.0198413	1008
15	rs7168418	C	T	0.954365	1008
15	rs58035991	G	A	0.0396825	1008
15	rs141297202	G	A	0.244048	1008
15	rs188626186	C	T	0.00992063	1008
15	rs2341	C	G	0.340278	1008
15	rs62027818	T	C	0.0406746	1008
15	rs67389173	A	C	0.342262	1008
15	rs12900471	T	C	0.381944	1008
15	rs11638600	G	A	0.380952	1008
15	rs6603013	G	A	0.954365	1008
15	rs2135877	A	G	0.381944	1008
15	rs117894267	A	G	0.0277778	1008
15	rs117247718	G	A	0.0625	1008
15	rs12912716	A	T	0.0406746	1008
15	rs12913054	A	G	0.0406746	1008
15	rs2401185	G	A	0.333333	1008
15	rs9989259	C	G	0.394841	1008
15	rs117751053	T	C	0.0208333	1008
15	rs58824810	T	C	0.355159	1008
15	rs72748654	G	C	0.334325	1008
15	rs11633088	T	A	0.0426587	1008
15	rs12912812	A	G	0.388889	1008
15	rs11259938	C	T	0.0446429	1008
15	rs12911536	G	T	0.0426587	1008
15	rs4842929	C	G	0.352183	1008
15	rs56193063	G	A	0.297619	1008
15	rs8043256	A	G	0.310516	1008
15	rs12438301	G	A	0.957341	1008
15	rs6603014	C	G	0.618056	1008
15	rs2401186	T	C	0.621032	1008
15	rs2401187	T	G	0.967262	1008
15	rs116967101	G	A	0.0238095	1008
15	rs116601655	G	A	0.0119048	1008
15	rs12443145	G	A	0.0357143	1008
15	rs1531683	T	C	0.968254	1008
15	rs12903883	A	G	0.0436508	1008
15	rs4297647	T	C	0.377976	1008
15	rs1480824	G	A	0.958333	1008
15	rs765524	G	T	0.0436508	1008
15	rs76745332	G	A	0.0168651	1008
15	rs2895953	C	G	0.615079	1008
15	rs1534191	T	C	0.968254	1008
15	rs7166267	G	A	0.958333	1008
15	rs2063035	G	A	0.958333	1008
15	rs143582552	G	C	0.0128968	1008
15	rs77328593	A	G	0.142857	1008
15	rs7183235	A	C	0.374008	1008
15	rs8042328	C	G	0.618056	1008
15	rs61655717	G	A	0.311508	1008
15	rs182024331	A	C	0.0168651	1008
15	rs12914602	T	G	0.359127	1008
15	rs12595485	C	T	0.0357143	1008
15	rs4842930	G	A	0.958333	1008
15	rs6603015	T	A	0.958333	1008
15	rs17158445	G	A	0.219246	1008
15	rs144266852	T	G	0.0208333	1008
15	rs12911612	T	C	0.0436508	1008
15	rs12905952	G	A	0.0436508	1008
15	rs34529571	A	G	0.0436508	1008
15	rs10163186	T	C	0.968254	1008
15	rs146071158	A	G	0.0168651	1008
15	rs4842931	A	G	0.958333	1008
15	rs12050701	G	A	0.313492	1008
15	rs11259939	G	T	0.303571	1008
15	rs2279924	A	G	0.602183	1008
15	rs12905265	A	C	0.968254	1008
15	rs12592470	G	A	0.576389	1008
15	rs72478432	A	G	0.223214	1008
15	rs2895992	G	A	0.354167	1008
15	rs12901010	G	A	0.0446429	1008
15	rs12901166	G	A	0.0446429	1008
15	rs62026483	G	A	0.224206	1008
15	rs141690737	T	C	0.030754	1008
15	rs2292188	A	G	0.360119	1008
15	rs75375656	G	A	0.1875	1008
15	rs1960770	T	C	0.973214	1008
15	rs2049511	A	G	0.475198	1008
15	rs571183728	A	G	0.0277778	1008
15	rs34672825	C	T	0.0873016	1008
15	rs11637666	A	G	0.0535714	1008
15	rs17158441	T	G	0.397817	1008
15	rs2279925	T	C	0.173611	1008
15	rs2279926	G	A	0.383929	1008
15	rs950168	C	T	0.569444	1008
15	rs139585441	C	T	0.0456349	1008
15	rs950169	C	T	0.0535714	1008
15	rs2135551	A	G	0.0535714	1008
15	rs149452567	G	A	0.0337302	1008
15	rs59981300	G	C	0.176587	1008
15	rs144183188	T	C	0.0446429	1008
15	rs118125642	G	C	0.0238095	1008
15	rs62026487	T	C	0.186508	1008
15	rs141724470	T	C	0.343254	1008
15	rs143514218	A	C	0.157738	1008
15	rs59158066	G	A	0.0327381	1008
15	rs12902672	G	A	0.0535714	1008
15	rs112627987	C	T	0.133929	1008
15	rs28600121	G	A	0.554563	1008
15	rs145238893	A	G	0.0228175	1008
15	rs6603018	A	G	0.948413	1008
15	rs147282360	T	A	0.0119048	1008
15	rs28420713	T	C	0.585317	1008
15	rs111912159	T	A	0.174603	1008
15	rs185191325	C	T	0.0357143	1008
15	rs189751591	A	G	0.0357143	1008
15	rs145394290	T	C	0.0416667	1008
15	rs114637845	C	T	0.133929	1008
15	rs145305460	T	C	0.0119048	1008
15	rs1818950	A	G	0.0545635	1008
15	rs116443262	T	G	0.344246	1008
15	rs4559876	T	C	0.344246	1008
15	rs72630440	G	C	0.343254	1008
15	rs12438293	A	G	0.327381	1008
15	rs12903820	A	G	0.0545635	1008
15	rs7170641	T	A	0.570437	1008
15	rs117197343	C	T	0.0376984	1008
15	rs111915655	G	A	0.180556	1008
15	rs62026490	G	A	0.175595	1008
15	rs1848099	C	T	0.953373	1008
15	rs8040248	C	T	0.56746	1008
15	rs10520569	C	T	0.177579	1008
15	rs62026491	A	G	0.177579	1008
15	rs151182988	C	T	0.014881	1008
15	rs1608946	A	G	0.330357	1008
15	rs6603019	A	G	0.957341	1008
15	rs12915589	T	C	0.0545635	1008
15	rs62026492	C	T	0.178571	1008
15	rs115500838	G	A	0.0119048	1008
15	rs145016142	G	A	0.0238095	1008
15	rs561184288	C	G	0.0238095	1008
15	rs188587784	C	A	0.0138889	1008
15	rs148869127	G	A	0.0208333	1008
15	rs66801143	C	T	0.0545635	1008
15	rs61356803	G	A	0.543651	1008
15	rs28421399	T	A	0.40377	1008
15	rs138174079	A	C	0.172619	1008
15	rs35648189	T	C	0.0545635	1008
15	rs118157350	T	G	0.0882937	1008
15	rs8029202	A	G	0.955357	1008
15	rs62026494	G	A	0.177579	1008
15	rs149131642	G	A	0.0297619	1008
15	rs35397346	C	T	0.0545635	1008
15	rs76216388	G	A	0.0119048	1008
15	rs141176134	T	G	0.166667	1008
15	rs62026499	A	G	0.329365	1008
15	rs143371364	G	A	0.132937	1008
15	rs77029373	A	G	0.0277778	1008
15	rs3814279	A	C	0.583333	1008
15	rs17841161	G	C	0.176587	1008
15	rs2135550	A	G	0.948413	1008
15	rs146758007	A	G	0.0138889	1008
15	rs17300048	C	T	0.0545635	1008
15	rs145789499	C	T	0.0119048	1008
15	rs148853248	A	T	0.0119048	1008
15	rs906194	T	C	0.955357	1008
15	rs117861230	A	G	0.0515873	1008
15	rs192196504	C	T	0.015873	1008
15	rs12437525	A	G	0.956349	1008
15	rs144105383	G	A	0.174603	1008
15	rs58822714	C	T	0.374008	1008
15	rs58671704	A	T	0.375	1008
15	rs62026523	G	T	0.176587	1008
15	rs1852265	G	A	0.948413	1008
15	rs117254903	G	C	0.030754	1008
15	rs149858063	G	A	0.0267857	1008
15	rs1848093	G	C	0.0545635	1008
15	rs1848094	C	T	0.0436508	1008
15	rs140222340	A	G	0.0128968	1008
15	rs112799474	G	A	0.139881	1008
15	rs114873493	C	T	0.0486111	1008
15	rs12915234	G	A	0.0555556	1008
15	rs34751999	T	C	0.0545635	1008
15	rs1567085	A	G	0.624008	1008
15	rs1567086	A	G	0.284722	1008
15	rs35181082	T	C	0.0545635	1008
15	rs79020856	G	A	0.0109127	1008
15	rs1506694	T	G	0.15873	1008
15	rs72630441	T	A	0.173611	1008
15	rs882888	T	C	0.334325	1008
15	rs62026526	C	T	0.176587	1008
15	rs61116535	G	A	0.175595	1008
15	rs17300292	G	C	0.0545635	1008
15	rs140505172	A	G	0.0188492	1008
15	rs12050551	G	A	0.176587	1008
15	rs11637533	A	G	0.0545635	1008
15	rs7171634	G	A	0.274802	1008
15	rs7178655	T	G	0.275794	1008
15	rs7173765	C	T	0.0426587	1008
15	rs17300406	T	G	0.0426587	1008
15	rs7177414	G	A	0.274802	1008
15	rs12916348	C	T	0.0545635	1008
15	rs79238968	A	G	0.34127	1008
15	rs1827938	C	T	0.40377	1008
15	rs28474939	A	G	0.0505952	1008
15	rs58467020	C	G	0.106151	1008
15	rs35297609	A	G	0.0545635	1008
15	rs62026530	G	T	0.0545635	1008
15	rs12902936	T	C	0.429563	1008
15	rs2010167	C	T	0.0426587	1008
15	rs141001622	G	A	0.014881	1008
15	rs116979211	G	T	0.133929	1008
15	rs9806618	G	A	0.423611	1008
15	rs11638394	G	A	0.0545635	1008
15	rs145334693	C	A	0.00992063	1008
15	rs2010790	A	G	0.175595	1008
15	rs35658069	C	T	0.0545635	1008
15	rs2010993	G	A	0.0496032	1008
15	rs3748370	A	G	0.0555556	1008
15	rs11638297	A	C	0.0545635	1008
15	rs4402532	A	C	0.0505952	1008
15	rs6603020	A	G	0.325397	1008
15	rs11637158	C	T	0.272817	1008
15	rs79318564	G	A	0.0545635	1008
15	rs117199206	T	C	0.031746	1008
15	rs1911155	A	G	0.0545635	1008
15	rs144234688	T	A	0.0505952	1008
15	rs28415985	G	A	0.0426587	1008
15	rs145891774	A	G	0.137897	1008
15	rs62026534	G	A	0.1875	1008
15	rs17372824	G	A	0.177579	1008
15	rs4106946	G	A	0.0426587	1008
15	rs117360276	G	C	0.175595	1008
15	rs3913457	A	C	0.434524	1008
15	rs116843644	G	T	0.134921	1008
15	rs2659154	T	C	0.0515873	1008
15	rs2292190	A	G	0.177579	1008
15	rs4106950	T	G	0.0515873	1008
15	rs12915390	T	C	0.0545635	1008
15	rs12911210	A	C	0.0545635	1008
15	rs12910413	G	A	0.28373	1008
15	rs1964060	G	A	0.275794	1008
15	rs149450881	C	T	0.0109127	1008
15	rs117002130	A	G	0.030754	1008
15	rs12902070	T	C	0.0545635	1008
15	rs62026536	A	G	0.0545635	1008
15	rs117655872	T	C	0.0376984	1008
15	rs4420497	T	C	0.464286	1008
15	rs117392140	G	A	0.0337302	1008
15	rs140222272	G	T	0.0486111	1008
15	rs117182234	G	A	0.174603	1008
15	rs72630444	T	C	0.175595	1008
15	rs12905475	G	A	0.0426587	1008
15	rs62026537	A	G	0.177579	1008
15	rs62026538	G	A	0.177579	1008
15	rs35159785	G	A	0.0545635	1008
15	rs3860260	A	C	0.608135	1008
15	rs17373027	G	A	0.177579	1008
15	rs71395431	G	A	0.0545635	1008
15	rs66486766	G	A	0.0545635	1008
15	rs146664989	G	A	0.124008	1008
15	rs116168389	A	T	0.131944	1008
15	rs62026541	T	C	0.180556	1008
15	rs142526864	G	A	0.00496032	1008
15	rs60606030	C	T	0.149802	1008
15	rs72630445	T	A	0.178571	1008
15	rs117502239	C	T	0.0178571	1008
15	rs2063036	A	G	0.833333	1008
15	rs77057536	C	T	0.140873	1008
15	rs4842937	T	C	0.87996	1008
15	rs118023314	A	T	0.151786	1008
15	rs12595694	A	T	0.834325	1008
15	rs117132876	T	C	0.877976	1008
15	rs11635160	G	A	0.0446429	1008
15	rs62026542	C	T	0.180556	1008
15	rs4494498	T	G	0.878968	1008
15	rs143250016	T	C	0.149802	1008
15	rs151265687	T	C	0.147817	1008
15	rs77238978	G	A	0.180556	1008
15	rs8037078	A	G	0.878968	1008
15	rs4586394	G	A	0.87996	1008
15	rs10444973	G	T	0.0446429	1008
15	rs118033618	G	T	0.031746	1008
15	rs8025070	A	G	0.877976	1008
15	rs60011907	G	A	0.125	1008
15	rs62026543	T	G	0.180556	1008
15	rs111744925	A	G	0.127976	1008
15	rs150388938	G	T	0.0486111	1008
15	rs142389716	G	A	0.0168651	1008
15	rs4842939	C	T	0.877976	1008
15	rs61148413	T	A	0.81746	1008
15	rs58782822	T	C	0.0238095	1008
15	rs11634849	G	T	0.0446429	1008
15	rs6603022	T	C	0.867063	1008
15	rs4842940	C	T	0.867063	1008
15	rs4842941	G	C	0.867063	1008
15	rs12911223	G	A	0.867063	1008
15	rs11639244	G	A	0.132937	1008
15	rs12901468	G	A	0.0446429	1008
15	rs4106951	C	G	0.131944	1008
15	rs10083595	C	T	0.822421	1008
15	rs10083628	C	G	0.0525794	1008
15	rs2563905	C	G	0.121032	1008
15	rs55639064	C	T	0.0446429	1008
15	rs56179839	C	T	0.0446429	1008
15	rs201144538	A	G	0.00892857	1008
15	rs4337266	G	T	0.131944	1008
15	rs562645943	G	A	0.173611	1008
15	rs199767436	G	A	0.257937	1008
15	rs4338765	G	T	0.131944	1008
15	rs4536430	T	C	0.131944	1008
15	rs3897130	C	T	0.0496032	1008
15	rs137944686	G	A	0.0585317	1008
15	rs2401448	G	T	0.131944	1008
15	rs2401446	G	T	0.0436508	1008
15	rs34709882	G	A	0.0436508	1008
15	rs78597714	C	T	0.313492	1008
15	rs6603024	C	T	0.645833	1008
15	rs62028133	A	C	0.131944	1008
15	rs6603026	T	G	0.492063	1008
15	rs6603027	A	G	0.492063	1008
15	rs7162248	T	C	0.820437	1008
15	rs17589320	C	A	0.131944	1008
15	rs147457753	C	T	0.0406746	1008
15	rs147742610	G	A	0.138889	1008
15	rs35203246	G	A	0.131944	1008
15	rs71395439	A	C	0.0436508	1008
15	rs7402721	A	G	0.823413	1008
15	rs12592693	G	A	0.492063	1008
15	rs140774071	T	C	0.138889	1008
15	rs4502182	A	G	0.131944	1008
15	rs4842846	G	A	0.131944	1008
15	rs58862855	A	G	0.494048	1008
15	rs149374892	C	A	0.0138889	1008
15	rs11635803	G	T	0.0436508	1008
15	rs28552439	A	G	0.644841	1008
15	rs59332604	T	G	0.493056	1008
15	rs58135151	C	T	0.492063	1008
15	rs59378265	A	G	0.492063	1008
15	rs8033444	T	C	0.492063	1008
15	rs77370452	T	C	0.0882937	1008
15	rs8029866	A	T	0.49504	1008
15	rs7175448	A	C	0.645833	1008
15	rs7175634	A	G	0.820437	1008
15	rs138274484	G	A	0.0297619	1008
15	rs34828875	G	A	0.0436508	1008
15	rs12916198	C	G	0.131944	1008
15	rs35156560	A	T	0.144841	1008
15	rs28452655	A	G	0.493056	1008
15	rs4842942	T	C	0.0436508	1008
15	rs12906983	G	A	0.124008	1008
15	rs4842847	G	A	0.124008	1008
15	rs145042288	A	G	0.0396825	1008
15	rs4842943	A	G	0.179563	1008
15	rs11636961	G	C	0.0248016	1008
15	rs7181827	G	A	0.509921	1008
15	rs371332060	A	T	0.0128968	1008
15	rs191192956	G	A	0.0297619	1008
15	rs57362923	A	G	0.113095	1008
15	rs145707767	G	A	0.179563	1008
15	rs4842848	T	G	0.0446429	1008
15	rs34544031	C	A	0.125	1008
15	rs35733428	C	T	0.125	1008
15	rs149987188	G	A	0.124008	1008
15	rs147820943	G	C	0.031746	1008
15	rs6422423	G	T	0.678571	1008
15	rs149409687	C	T	0.0605159	1008
15	rs144820996	G	A	0.0406746	1008
15	rs11639302	G	A	0.125	1008
15	rs1619758	T	C	0.0982143	1008
15	rs1619727	C	A	0.0982143	1008
15	rs4405515	C	A	0.078373	1008
15	rs78249331	A	T	0.496032	1008
15	rs62028142	G	A	0.124008	1008
15	rs74674597	C	T	0.181548	1008
15	rs35372971	G	A	0.125	1008
15	rs8042247	G	A	0.498016	1008
15	rs4842852	A	G	0.125	1008
15	rs4842853	G	T	0.125	1008
15	rs4842946	G	A	0.125	1008
15	rs4842854	T	G	0.125	1008
15	rs7168581	A	C	0.181548	1008
15	rs149949689	T	C	0.139881	1008
15	rs57318309	A	G	0.113095	1008
15	rs143099562	C	T	0.139881	1008
15	rs12910381	G	C	0.125	1008
15	rs12911596	C	T	0.128968	1008
15	rs148079719	C	T	0.139881	1008
15	rs62028145	C	G	0.829365	1008
15	rs1134020	G	T	0.125	1008
15	rs149686124	T	G	0.0625	1008
15	rs2896002	A	G	0.125	1008
15	rs3860265	C	T	0.125	1008
15	rs141855466	C	T	0.151786	1008
15	rs2401432	C	T	0.125992	1008
15	rs148390022	A	G	0.0119048	1008
15	rs200216419	C	T	0.00892857	1008
15	rs114891423	A	T	0.151786	1008
15	rs117913377	G	T	0.00892857	1008
15	rs142070599	A	G	0.0992063	1008
15	rs2033284	C	T	0.125	1008
15	rs117507021	G	C	0.140873	1008
15	rs1808567	G	A	0.677579	1008
15	rs67387936	A	C	0.180556	1008
15	rs72630450	G	C	0.177579	1008
15	rs142029069	C	T	0.031746	1008
15	rs372483065	G	A	0.0138889	1008
15	rs190466060	C	T	0.014881	1008
15	rs3860266	T	C	0.180556	1008
15	rs76146472	C	T	0.549603	1008
15	rs11632988	A	G	0.125	1008
15	rs149704851	A	G	0.137897	1008
15	rs193297095	C	G	0.0763889	1008
15	rs567390779	G	A	0.015873	1008
15	rs72630453	C	A	0.181548	1008
15	rs118004141	C	T	0.140873	1008
15	rs34591918	C	T	0.125	1008
15	rs35407501	G	A	0.125	1008
15	rs1864257	T	C	0.955357	1008
15	rs8029625	T	C	0.955357	1008
15	rs8025370	A	G	0.955357	1008
15	rs8029806	T	G	0.955357	1008
15	rs8025728	A	G	0.955357	1008
15	rs8024271	G	C	0.956349	1008
15	rs72630454	C	T	0.181548	1008
15	rs139677560	C	T	0.030754	1008
15	rs12911783	T	C	0.955357	1008
15	rs4842947	A	G	0.955357	1008
15	rs8041752	C	T	0.502976	1008
15	rs118098387	C	T	0.180556	1008
15	rs62029589	A	G	0.181548	1008
15	rs12903946	T	C	0.125	1008
15	rs75661318	C	T	0.140873	1008
15	rs140237330	G	C	0.00198413	1008
15	rs8031662	T	C	0.955357	1008
15	rs8025335	G	C	0.955357	1008
15	rs10796329	G	A	0.955357	1008
15	rs11259942	C	T	0.180556	1008
15	rs62029591	A	C	0.181548	1008
15	rs35986397	G	A	0.125	1008
15	rs62029593	A	G	0.125	1008
15	rs62029594	T	C	0.125	1008
15	rs62029595	C	T	0.126984	1008
15	rs62029596	A	G	0.125	1008
15	rs4842951	G	A	0.150794	1008
15	rs4842952	G	A	0.946429	1008
15	rs11852295	G	A	0.498016	1008
15	rs56082641	C	T	0.498016	1008
15	rs4842954	A	C	0.438492	1008
15	rs372418717	G	C	0.00694444	1008
15	rs4081123	A	G	0.125	1008
15	rs139512954	T	G	0.100198	1008
15	rs149703195	A	G	0.100198	1008
15	rs188806101	G	C	0.00694444	1008
15	rs62029597	G	A	0.125	1008
15	rs10152179	G	A	0.497024	1008
15	rs62029599	A	C	0.125	1008
15	rs4099846	C	G	0.125	1008
15	rs138647948	C	T	0.0287698	1008
15	rs34432900	G	A	0.497024	1008
15	rs8034390	C	T	0.650794	1008
15	rs117476322	G	A	0.0763889	1008
15	rs77827812	C	T	0.014881	1008
15	rs8035359	A	G	0.954365	1008
15	rs12910334	G	A	0.123016	1008
15	rs369557871	T	C	0.176587	1008
15	rs547171088	A	T	0.015873	1008
15	rs61352356	T	C	0.956349	1008
15	rs62029646	T	C	0.321429	1008
15	rs62029647	C	T	0.321429	1008
15	rs62029648	T	C	0.321429	1008
15	rs62029649	C	T	0.322421	1008
15	rs150968	G	T	0.956349	1008
15	rs146438511	G	C	0.0228175	1008
15	rs117068033	T	C	0.110119	1008
15	rs13379732	G	A	0.487103	1008
15	rs41430751	G	A	0.125992	1008
15	rs150967	G	A	0.131944	1008
15	rs58886379	A	G	0.324405	1008
15	rs150965	T	G	0.131944	1008
15	rs11073840	T	C	0.321429	1008
15	rs200908910	T	C	0.00595238	1008
15	rs150964	A	G	0.957341	1008
15	rs3870213	G	A	0.489087	1008
15	rs138809589	T	C	0.0198413	1008
15	rs118188629	A	T	0.077381	1008
15	rs11073859	T	C	0.321429	1008
15	rs150963	C	T	0.956349	1008
15	rs141774452	G	C	0.0297619	1008
15	rs62029652	C	T	0.321429	1008
15	rs140490726	C	T	0.0178571	1008
15	rs59281450	G	C	0.125992	1008
15	rs4125566	T	C	0.321429	1008
15	rs609513	G	A	0.35119	1008
15	rs609515	C	T	0.956349	1008
15	rs12591311	C	T	0.125	1008
15	rs149460081	T	C	0.0267857	1008
15	rs366717	G	A	0.322421	1008
15	rs78760531	C	T	0.0128968	1008
15	rs3994541	A	G	0.132937	1008
15	rs220333	C	T	0.130952	1008
15	rs11638788	T	C	0.321429	1008
15	rs1828571	A	G	0.325397	1008
15	rs34921234	A	C	0.130952	1008
15	rs35614403	A	G	0.457341	1008
15	rs144704122	C	T	0.078373	1008
15	rs12914048	C	G	0.822421	1008
15	rs11630507	A	G	0.131944	1008
15	rs55691725	A	G	0.144841	1008
15	rs138980841	T	C	0.0625	1008
15	rs11635505	G	T	0.130952	1008
15	rs117278053	C	G	0.077381	1008
15	rs77111522	A	G	0.179563	1008
15	rs35478610	G	T	0.131944	1008
15	rs11631096	G	C	0.131944	1008
15	rs146838886	G	C	0.00297619	1008
15	rs62019457	T	C	0.131944	1008
15	rs12900316	C	T	0.955357	1008
15	rs1849287	G	C	0.955357	1008
15	rs67804993	T	G	0.131944	1008
15	rs187582532	T	C	0.0327381	1008
15	rs12902143	G	T	0.131944	1008
15	rs11633606	T	G	0.457341	1008
15	rs2341203	T	C	0.955357	1008
15	rs12902973	G	C	0.131944	1008
15	rs12148368	C	G	0.324405	1008
15	rs6496862	A	C	0.955357	1008
15	rs34117475	T	C	0.131944	1008
15	rs62021162	C	T	0.326389	1008
15	rs141905864	G	T	0.0585317	1008
15	rs12593780	G	T	0.487103	1008
15	rs2879976	G	A	0.131944	1008
15	rs4360908	G	C	0.132937	1008
15	rs59495507	A	G	0.325397	1008
15	rs138567963	G	T	0.126984	1008
15	rs146259036	T	C	0.0763889	1008
15	rs11638630	C	T	0.131944	1008
15	rs34302901	C	G	0.131944	1008
15	rs12915832	C	T	0.131944	1008
15	rs4125577	G	A	0.465278	1008
15	rs2879974	C	A	0.955357	1008
15	rs34395289	T	G	0.131944	1008
15	rs11630760	G	T	0.131944	1008
15	rs8032964	C	A	0.488095	1008
15	rs71395453	G	C	0.131944	1008
15	rs11633075	C	A	0.131944	1008
15	rs62021165	G	C	0.325397	1008
15	rs12905223	T	C	0.132937	1008
15	rs12912934	C	T	0.131944	1008
15	rs7180051	C	T	0.489087	1008
15	rs62021166	G	A	0.132937	1008
15	rs140601093	C	T	0.0396825	1008
15	rs895571	A	C	0.326389	1008
15	rs2879971	T	C	0.956349	1008
15	rs62021167	T	A	0.132937	1008
15	rs2341186	A	G	0.489087	1008
15	rs36090723	C	G	0.132937	1008
15	rs2020365	T	C	0.458333	1008
15	rs2019611	C	A	0.132937	1008
15	rs2002375	T	C	0.132937	1008
15	rs1809033	T	G	0.953373	1008
15	rs11633534	C	T	0.132937	1008
15	rs143510687	G	C	0.0257937	1008
15	rs34973912	G	C	0.132937	1008
15	rs62021171	G	A	0.321429	1008
15	rs8023310	G	T	0.954365	1008
15	rs56130099	A	C	0.144841	1008
15	rs17531523	C	G	0.131944	1008
15	rs72750843	C	T	0.132937	1008
15	rs57319053	C	G	0.122024	1008
15	rs11637026	C	T	0.132937	1008
15	rs11633344	G	T	0.449405	1008
15	rs11638445	C	A	0.12996	1008
15	rs72750845	C	T	0.325397	1008
15	rs78886265	G	A	0.0297619	1008
15	rs188202219	A	G	0.00793651	1008
15	rs57465407	A	G	0.484127	1008
15	rs6496090	G	A	0.952381	1008
15	rs7176527	C	T	0.316468	1008
15	rs3762170	G	T	0.10119	1008
15	rs3762169	G	A	0.316468	1008
15	rs3762168	A	C	0.401786	1008
15	rs3762167	C	T	0.268849	1008
15	rs11631921	G	A	0.135913	1008
15	rs192209813	G	A	0.00892857	1008
15	rs7181273	A	T	0.940476	1008
15	rs139336600	G	A	0.205357	1008
15	rs3827937	G	C	0.00892857	1008
15	rs7169769	G	C	0.439484	1008
15	rs11638554	T	G	0.136905	1008
15	rs79046212	G	C	0.0119048	1008
15	rs75963579	C	G	0.110119	1008
15	rs748455	T	C	0.135913	1008
15	rs2271433	G	T	0.949405	1008
15	rs57455980	C	T	0.434524	1008
15	rs149982840	G	A	0.0337302	1008
15	rs7181779	T	C	0.94246	1008
15	rs6496164	A	G	0.94246	1008
15	rs12593423	A	G	0.949405	1008
15	rs12913702	G	A	0.135913	1008
15	rs71395455	A	G	0.135913	1008
15	rs16974946	T	C	0.329365	1008
15	rs10852053	C	T	0.803571	1008
15	rs12594450	G	A	0.364087	1008
15	rs189950602	A	T	0.0168651	1008
15	rs72630460	G	T	0.364087	1008
15	rs10083683	C	G	0.941468	1008
15	rs118149048	C	T	0.00694444	1008
15	rs3817193	T	C	0.941468	1008
15	rs141491773	G	A	0.0277778	1008
15	rs180971777	G	A	0.0277778	1008
15	rs28708599	A	G	0.440476	1008
15	rs16974951	C	T	0.363095	1008
15	rs139013249	G	C	0.00694444	1008
15	rs12438261	T	A	0.00694444	1008
15	rs7181035	G	A	0.947421	1008
15	rs7180952	C	T	0.804563	1008
15	rs7180956	C	T	0.804563	1008
15	rs2036949	T	C	0.135913	1008
15	rs61322921	T	C	0.806548	1008
15	rs2044502	G	C	0.948413	1008
15	rs11635597	C	T	0.135913	1008
15	rs145905835	C	T	0.00694444	1008
15	rs201785441	A	G	0.00793651	1008
15	rs117592640	G	A	0.00694444	1008
15	rs12440488	G	C	0.949405	1008
15	rs12438739	T	C	0.949405	1008
15	rs147396075	A	G	0.0178571	1008
15	rs56104862	A	G	0.00396825	1008
15	rs11858419	C	T	0.438492	1008
15	rs907551	T	C	0.949405	1008
15	rs61394864	T	C	0.806548	1008
15	rs62021193	C	G	0.135913	1008
15	rs17598114	C	T	0.135913	1008
15	rs17532346	A	C	0.135913	1008
15	rs11634320	C	A	0.135913	1008
15	rs11634322	C	T	0.135913	1008
15	rs4842983	T	C	0.00694444	1008
15	rs78455984	G	T	0.210317	1008
15	rs16974460	G	A	0.00694444	1008
15	rs4603535	C	T	0.135913	1008
15	rs4842977	G	T	0.949405	1008
15	rs3825877	G	A	0.8125	1008
15	rs3825878	C	T	0.8125	1008
15	rs2121452	G	A	0.949405	1008
15	rs2292463	A	G	0.8125	1008
15	rs56747535	G	A	0.362103	1008
15	rs78003169	G	A	0.00694444	1008
15	rs8040066	G	C	0.805556	1008
15	rs698620	G	A	0.805556	1008
15	rs10795	G	A	0.136905	1008
15	rs36126054	T	G	0.136905	1008
15	rs6496284	A	G	0.8125	1008
15	rs2290003	G	T	0.0178571	1008
15	rs374627407	C	T	0.0277778	1008
15	rs1057946	G	T	0.361111	1008
15	rs1061737	G	C	0.134921	1008
15	rs3748374	A	G	0.373016	1008
15	rs3748373	G	A	0.302579	1008
15	rs12914433	G	A	0.137897	1008
15	rs11073613	G	A	0.80754	1008
15	rs7237	C	T	0.111111	1008
15	rs510875	G	C	0.573413	1008
15	rs11630487	C	T	0.140873	1008
15	rs11633762	T	C	0.142857	1008
15	rs145609116	G	A	0.0198413	1008
15	rs2137270	A	G	0.949405	1008
15	rs2271432	T	C	0.949405	1008
15	rs2271431	T	G	0.137897	1008
15	rs4842981	G	T	0.949405	1008
15	rs12916712	T	C	0.137897	1008
15	rs7169629	C	G	0.802579	1008
15	rs150818024	G	A	0.00892857	1008
15	rs118090997	C	G	0.00694444	1008
15	rs11630887	A	T	0.137897	1008
15	rs7181896	C	T	0.949405	1008
15	rs11636189	G	A	0.137897	1008
15	rs28565484	T	G	0.949405	1008
15	rs62021197	T	C	0.137897	1008
15	rs62021198	G	A	0.137897	1008
15	rs9744239	C	T	0.949405	1008
15	rs118030529	G	A	0.0873016	1008
15	rs188085666	A	T	0.015873	1008
15	rs35516100	C	T	0.137897	1008
15	rs7180849	T	C	0.949405	1008
15	rs62021208	G	A	0.137897	1008
15	rs4842978	T	C	0.811508	1008
15	rs141201919	G	A	0.0486111	1008
15	rs1107179	G	T	0.811508	1008
15	rs3809508	T	C	0.949405	1008
15	rs17598603	C	G	0.137897	1008
15	rs1051168	G	T	0.135913	1008
15	rs2292462	G	T	0.805556	1008
15	rs2175567	G	C	0.137897	1008
15	rs12904605	T	C	0.138889	1008
15	rs309430	A	G	0.240079	1008
15	rs11637728	A	T	0.141865	1008
15	rs62021209	G	C	0.0595238	1008
15	rs148143973	C	G	0.0128968	1008
15	rs8034278	C	G	0.948413	1008
15	rs184360046	T	A	0.00892857	1008
15	rs8042926	T	A	0.804563	1008
15	rs8024567	G	A	0.251984	1008
15	rs6496313	G	C	0.948413	1008
15	rs12908161	A	G	0.137897	1008
15	rs8026505	C	T	0.948413	1008
15	rs17598814	A	G	0.0386905	1008
15	rs12905057	A	G	0.137897	1008
15	rs1374463	T	C	0.103175	1008
15	rs142092794	C	T	0.0505952	1008
15	rs6496318	C	T	0.80754	1008
15	rs7176522	C	G	0.804563	1008
15	rs181742183	G	A	0.104167	1008
15	rs146974906	G	A	0.0486111	1008
15	rs186958787	G	C	0.014881	1008
15	rs76860279	A	G	0.0109127	1008
15	rs77583755	A	T	0.0198413	1008
15	rs60772425	A	C	0.25	1008
15	rs8023276	C	T	0.808532	1008
15	rs55945116	G	C	0.452381	1008
15	rs34452033	A	G	0.137897	1008
15	rs11854597	G	A	0.453373	1008
15	rs11638290	C	T	0.136905	1008
15	rs145212770	G	A	0.248016	1008
15	rs150079613	G	A	0.119048	1008
15	rs8023611	T	C	0.948413	1008
15	rs16974494	G	C	0.439484	1008
15	rs34028043	G	A	0.136905	1008
15	rs34784022	T	C	0.136905	1008
15	rs78919548	G	A	0.0138889	1008
15	rs12900890	C	T	0.948413	1008
15	rs111783599	G	A	0.453373	1008
15	rs8031332	T	C	0.948413	1008
15	rs12917049	G	A	0.452381	1008
15	rs113115311	C	A	0.104167	1008
15	rs7171167	A	T	0.805556	1008
15	rs7162474	C	T	0.948413	1008
15	rs12911736	A	G	0.136905	1008
15	rs72630461	T	G	0.104167	1008
15	rs12908699	G	T	0.136905	1008
15	rs8029660	G	A	0.809524	1008
15	rs78744479	A	C	0.0337302	1008
15	rs11636499	C	T	0.136905	1008
15	rs185820720	G	A	0.0128968	1008
15	rs35316992	A	G	0.136905	1008
15	rs12912342	T	C	0.138889	1008
15	rs921094	G	C	0.948413	1008
15	rs72630462	G	A	0.0922619	1008
15	rs4643294	C	T	0.136905	1008
15	rs1984829	C	A	0.948413	1008
15	rs8033459	C	T	0.809524	1008
15	rs117874843	G	A	0.118056	1008
15	rs8027779	T	C	0.805556	1008
15	rs8027776	A	G	0.947421	1008
15	rs62021219	C	T	0.136905	1008
15	rs34900908	G	A	0.136905	1008
15	rs35524990	T	C	0.136905	1008
15	rs11073663	A	G	0.811508	1008
15	rs11073664	C	A	0.949405	1008
15	rs11633185	T	C	0.948413	1008
15	rs140518064	G	A	0.047619	1008
15	rs58416181	G	A	0.130952	1008
15	rs187027863	C	G	0.0128968	1008
15	rs7175725	G	A	0.948413	1008
15	rs35641144	C	T	0.0912698	1008
15	rs62021226	T	C	0.133929	1008
15	rs8027118	G	A	0.948413	1008
15	rs12916867	T	C	0.132937	1008
15	rs456151	T	C	0.948413	1008
15	rs112514022	A	T	0.0119048	1008
15	rs79348337	G	A	0.0327381	1008
15	rs12592554	G	A	0.809524	1008
15	rs8040206	T	C	0.948413	1008
15	rs138052780	G	A	0.0763889	1008
15	rs138818298	G	A	0.0168651	1008
15	rs28423065	G	T	0.948413	1008
15	rs2059927	T	C	0.944444	1008
15	rs57111049	C	T	0.237103	1008
15	rs8028490	G	A	0.809524	1008
15	rs16974510	T	C	0.119048	1008
15	rs17599905	A	G	0.014881	1008
15	rs66828879	T	A	0.014881	1008
15	rs34570071	T	A	0.132937	1008
15	rs60957376	T	G	0.132937	1008
15	rs10220733	G	A	0.795635	1008
15	rs113210390	C	G	0.014881	1008
15	rs11632465	A	T	0.131944	1008
15	rs58971990	A	C	0.014881	1008
15	rs1030863	C	T	0.798611	1008
15	rs150215973	T	C	0.014881	1008
15	rs2340654	T	C	0.949405	1008
15	rs9744499	T	C	0.948413	1008
15	rs1429445	T	C	0.949405	1008
15	rs11073686	A	T	0.482143	1008
15	rs17599989	T	C	0.132937	1008
15	rs17534234	G	A	0.949405	1008
15	rs8025289	C	T	0.949405	1008
15	rs17600128	T	C	0.0902778	1008
15	rs79326640	A	G	0.240079	1008
15	rs62019463	G	A	0.132937	1008
15	rs1808795	C	T	0.349206	1008
15	rs140678565	C	T	0.0902778	1008
15	rs61125394	G	C	0.719246	1008
15	rs115447152	A	G	0.237103	1008
15	rs34003212	T	C	0.949405	1008
15	rs147064584	C	T	0.111111	1008
15	rs72630463	G	A	0.0892857	1008
15	rs62019464	T	A	0.133929	1008
15	rs7163355	G	T	0.948413	1008
15	rs11637142	A	G	0.133929	1008
15	rs55939547	C	G	0.0138889	1008
15	rs6496401	A	T	0.796627	1008
15	rs55633599	T	C	0.0138889	1008
15	rs72630464	G	A	0.077381	1008
15	rs12910012	T	C	0.132937	1008
15	rs67759205	A	T	0.0138889	1008
15	rs11857312	G	A	0.237103	1008
15	rs8024090	G	T	0.948413	1008
15	rs12899981	G	A	0.133929	1008
15	rs75740860	A	G	0.122024	1008
15	rs2115629	C	A	0.347222	1008
15	rs11854313	G	C	0.797619	1008
15	rs34162609	C	T	0.133929	1008
15	rs78920141	T	C	0.0327381	1008
15	rs11633788	T	A	0.147817	1008
15	rs2008262	C	T	0.55754	1008
15	rs11633450	C	T	0.133929	1008
15	rs56342609	A	G	0.0138889	1008
15	rs7169806	C	T	0.237103	1008
15	rs6496404	C	T	0.949405	1008
15	rs11073702	G	A	0.809524	1008
15	rs79191054	C	T	0.0188492	1008
15	rs60039139	C	A	0.237103	1008
15	rs35758837	C	T	0.132937	1008
15	rs2028111	G	A	0.949405	1008
15	rs17534709	G	C	0.131944	1008
15	rs140583528	T	A	0.0208333	1008
15	rs11633377	A	G	0.131944	1008
15	rs9788687	C	T	0.799603	1008
15	rs11633413	A	G	0.131944	1008
15	rs78176947	C	A	0.349206	1008
15	rs144163342	G	T	0.0248016	1008
15	rs919437	A	G	0.950397	1008
15	rs17600551	A	G	0.131944	1008
15	rs9920528	T	C	0.950397	1008
15	rs36033486	A	G	0.131944	1008
15	rs7183448	C	T	0.950397	1008
15	rs62019469	T	C	0.131944	1008
15	rs75380520	C	T	0.0238095	1008
15	rs12908549	C	G	0.131944	1008
15	rs1469905	C	T	0.949405	1008
15	rs55953445	A	G	0.72123	1008
15	rs55646601	G	T	0.800595	1008
15	rs11633267	T	C	0.131944	1008
15	rs148103702	G	A	0.0218254	1008
15	rs3748376	C	T	0.131944	1008
15	rs891289	C	G	0.948413	1008
15	rs79740321	C	T	0.238095	1008
15	rs12906348	A	C	0.132937	1008
15	rs1975277	C	T	0.802579	1008
15	rs56385235	C	T	0.480159	1008
15	rs8029167	C	G	0.948413	1008
15	rs10438428	C	T	0.802579	1008
15	rs12595321	G	A	0.558532	1008
15	rs34342559	A	G	0.131944	1008
15	rs62019472	A	G	0.131944	1008
15	rs35557864	A	G	0.131944	1008
15	rs56083611	A	G	0.0138889	1008
15	rs10162762	A	G	0.949405	1008
15	rs61074241	C	T	0.132937	1008
15	rs78937355	C	G	0.121032	1008
15	rs2241645	A	G	0.943452	1008
15	rs2241644	G	A	0.948413	1008
15	rs8043333	G	A	0.949405	1008
15	rs28595395	T	C	0.799603	1008
15	rs68007905	T	C	0.0138889	1008
15	rs74390640	C	T	0.0119048	1008
15	rs11073716	C	T	0.558532	1008
15	rs3851678	T	C	0.949405	1008
15	rs12595786	T	C	0.799603	1008
15	rs41492149	G	A	0.00595238	1008
15	rs56194751	C	T	0.0119048	1008
15	rs12903134	T	A	0.131944	1008
15	rs35726233	C	T	0.131944	1008
15	rs9806472	T	C	0.943452	1008
15	rs8182086	G	A	0.478175	1008
15	rs3748375	A	G	0.239087	1008
15	rs8037997	A	C	0.931548	1008
15	rs35960805	T	G	0.132937	1008
15	rs68097191	G	A	0.0138889	1008
15	rs12912388	T	A	0.132937	1008
15	rs9806315	T	C	0.949405	1008
15	rs17601029	A	G	0.131944	1008
15	rs75303648	A	G	0.0138889	1008
15	rs35630683	T	C	0.131944	1008
15	rs11073729	T	C	0.799603	1008
15	rs4456483	A	C	0.949405	1008
15	rs8023889	A	G	0.487103	1008
15	rs16974523	C	T	0.078373	1008
15	rs2340651	G	A	0.0138889	1008
15	rs11073730	C	T	0.797619	1008
15	rs8037423	C	T	0.797619	1008
15	rs67320428	C	T	0.0138889	1008
15	rs72753050	C	T	0.0138889	1008
15	rs35828350	G	A	0.131944	1008
15	rs72630465	C	T	0.0753968	1008
15	rs75179753	G	A	0.130952	1008
15	rs11856496	G	T	0.238095	1008
15	rs56864281	C	A	0.130952	1008
15	rs4445878	C	T	0.930556	1008
15	rs55736017	A	C	0.485119	1008
15	rs11857356	T	C	0.949405	1008
15	rs7179643	T	G	0.935516	1008
15	rs8039472	A	G	0.8125	1008
15	rs77882765	C	T	0.241071	1008
15	rs4633690	C	T	0.798611	1008
15	rs2879828	G	T	0.797619	1008
15	rs6496439	C	T	0.949405	1008
15	rs6496441	A	G	0.800595	1008
15	rs11854291	T	C	0.797619	1008
15	rs2115630	C	T	0.796627	1008
15	rs11073739	A	G	0.244048	1008
15	rs16974536	T	C	0.0138889	1008
15	rs754705	T	C	0.0436508	1008
15	rs2007616	G	T	0.949405	1008
15	rs55874951	G	C	0.0138889	1008
15	rs6496443	A	G	0.952381	1008
15	rs959181	A	G	0.952381	1008
15	rs891286	C	G	0.952381	1008
15	rs72630466	G	A	0.0724206	1008
15	rs7183401	G	T	0.802579	1008
15	rs28363946	A	C	0.0724206	1008
15	rs6496452	A	T	0.803571	1008
15	rs73437930	A	G	0.0119048	1008
15	rs73437935	C	T	0.0119048	1008
15	rs73437937	C	G	0.0119048	1008
15	rs117423816	C	T	0.10119	1008
15	rs73437938	A	C	0.0119048	1008
15	rs10775243	C	G	0.949405	1008
15	rs73437941	C	T	0.0119048	1008
15	rs35808647	G	A	0.133929	1008
15	rs73437942	C	T	0.0119048	1008
15	rs1429443	A	G	0.947421	1008
15	rs1429444	T	C	0.946429	1008
15	rs78212565	C	T	0.00992063	1008
15	rs7177454	G	A	0.801587	1008
15	rs7164787	T	C	0.802579	1008
15	rs75856783	T	C	0.00992063	1008
15	rs7164817	T	C	0.801587	1008
15	rs56082456	A	G	0.802579	1008
15	rs6496458	T	C	0.934524	1008
15	rs10852091	C	T	0.800595	1008
15	rs1896864	C	A	0.934524	1008
15	rs3803403	C	G	0.132937	1008
15	rs3803405	G	A	0.132937	1008
15	rs3803406	G	A	0.935516	1008
15	rs7163882	A	G	0.952381	1008
15	rs306201	T	A	0.949405	1008
15	rs73437951	A	G	0.186508	1008
15	rs12441936	C	T	0.4375	1008
15	rs112403084	G	A	0.0337302	1008
15	rs60645432	C	T	0.00198413	1008
15	rs28477805	G	A	0.0704365	1008
15	rs139388951	G	A	0.0128968	1008
15	rs306202	C	T	0.298611	1008
15	rs306203	C	T	0.301587	1008
15	rs306204	C	T	0.956349	1008
15	rs306205	T	C	0.956349	1008
15	rs306206	A	G	0.140873	1008
15	rs379031	C	G	0.302579	1008
15	rs434334	A	T	0.302579	1008
15	rs74415035	A	G	0.213294	1008
15	rs115389728	G	T	0.21131	1008
15	rs182517	G	A	0.139881	1008
15	rs306207	A	T	0.28869	1008
15	rs77566474	A	G	0.00595238	1008
15	rs61063411	T	C	0.159722	1008
15	rs56156667	A	C	0.384921	1008
15	rs306209	G	A	0.139881	1008
15	rs117657361	C	T	0.00595238	1008
15	rs66907169	A	C	0.0436508	1008
15	rs66551613	T	G	0.0496032	1008
15	rs8038225	C	T	0.111111	1008
15	rs77878304	G	A	0.0109127	1008
15	rs78987195	A	G	0.112103	1008
15	rs16974567	G	A	0.00595238	1008
15	rs145463650	T	G	0.0347222	1008
15	rs61412906	G	A	0.0436508	1008
15	rs73437960	T	C	0.15377	1008
15	rs80014104	C	T	0.0674603	1008
15	rs16974569	C	T	0.0694444	1008
15	rs56005718	T	C	0.0168651	1008
15	rs306197	C	T	0.859127	1008
15	rs167379	T	C	0.955357	1008
15	rs35931910	C	T	0.0674603	1008
15	rs59475469	C	T	0.030754	1008
15	rs2289141	G	A	0.382937	1008
15	rs34122391	G	A	0.199405	1008
15	rs186266	A	G	0.142857	1008
15	rs75346033	T	C	0.0843254	1008
15	rs145646854	T	C	0.0238095	1008
15	rs2289140	C	T	0.110119	1008
15	rs12907646	G	A	0.138889	1008
15	rs11853985	G	A	0.584325	1008
15	rs78688447	C	G	0.0843254	1008
15	rs17536107	T	A	0.0843254	1008
15	rs142109144	G	A	0.0277778	1008
15	rs9944229	A	G	0.115079	1008
15	rs306198	A	G	0.139881	1008
15	rs11857540	G	C	0.197421	1008
15	rs187316	T	C	0.143849	1008
15	rs306199	A	C	0.956349	1008
15	rs427564	A	C	0.380952	1008
15	rs77303431	A	G	0.108135	1008
15	rs2289138	A	C	0.957341	1008
15	rs2289137	A	T	0.108135	1008
15	rs59035842	A	T	0.108135	1008
15	rs77589263	A	G	0.0188492	1008
15	rs7172470	G	A	0.91369	1008
15	rs7182119	A	C	0.0892857	1008
15	rs59022852	C	T	0.108135	1008
15	rs3748380	C	T	0.582341	1008
15	rs7172412	A	G	0.957341	1008
15	rs3748379	C	T	0.0436508	1008
15	rs1437033	C	T	0.0704365	1008
15	rs3748377	C	T	0.0446429	1008
15	rs881733	C	T	0.955357	1008
15	rs893162	A	G	0.590278	1008
15	rs17602074	A	C	0.0912698	1008
15	rs8040247	A	C	0.956349	1008
15	rs12101610	G	A	0.581349	1008
15	rs12900463	T	C	0.142857	1008
15	rs12324363	G	A	0.19246	1008
15	rs12915656	G	C	0.142857	1008
15	rs10852094	T	C	0.956349	1008
15	rs12904777	T	G	0.232143	1008
15	rs4842994	C	T	0.139881	1008
15	rs12324387	G	A	0.19246	1008
15	rs67395065	G	A	0.0446429	1008
15	rs67677438	G	T	0.0446429	1008
15	rs74249897	G	T	0.0753968	1008
15	rs11856279	G	A	0.189484	1008
15	rs11632830	T	G	0.115079	1008
15	rs148802279	G	A	0.189484	1008
15	rs11631654	A	G	0.109127	1008
15	rs57769495	C	G	0.106151	1008
15	rs76595773	C	T	0.094246	1008
15	rs180948092	G	C	0.0119048	1008
15	rs55901504	C	G	0.109127	1008
15	rs11858372	G	A	0.690476	1008
15	rs4842996	C	T	0.85119	1008
15	rs8024197	G	A	0.0535714	1008
15	rs79582867	A	G	0.110119	1008
15	rs11629950	G	A	0.0545635	1008
15	rs77437085	C	A	0.106151	1008
15	rs11631301	G	A	0.0535714	1008
15	rs111765629	A	T	0.110119	1008
15	rs140343635	A	G	0.0347222	1008
15	rs76109651	T	G	0.114087	1008
15	rs12912222	C	T	0.10119	1008
15	rs11631158	A	G	0.647817	1008
15	rs12917054	C	T	0.141865	1008
15	rs12441036	G	A	0.298611	1008
15	rs11073778	C	T	0.0575397	1008
15	rs11629531	C	T	0.0625	1008
15	rs12592661	T	G	0.384921	1008
15	rs60380117	A	G	0.0962302	1008
15	rs72753078	G	A	0.0962302	1008
15	rs12917429	G	T	0.118056	1008
15	rs12906879	T	C	0.531746	1008
15	rs12593602	C	A	0.0654762	1008
15	rs58948471	G	A	0.094246	1008
15	rs896359	T	C	0.0605159	1008
15	rs1451537	A	G	0.0605159	1008
15	rs59738243	G	A	0.267857	1008
15	rs12910396	C	T	0.320437	1008
15	rs73437980	C	G	0.266865	1008
15	rs12915107	C	T	0.526786	1008
15	rs113028994	A	C	0.111111	1008
15	rs12909280	T	G	0.146825	1008
15	rs7173860	A	C	0.525794	1008
15	rs12592396	A	G	0.94246	1008
15	rs12591453	C	T	0.25496	1008
15	rs3743160	A	G	0.219246	1008
15	rs3743161	G	T	0.142857	1008
15	rs3743162	C	T	0.144841	1008
15	rs193114293	C	G	0.0168651	1008
15	rs12442557	G	A	0.145833	1008
15	rs34886124	C	T	0.161706	1008
15	rs7164325	A	C	0.800595	1008
15	rs17222316	G	C	0.0753968	1008
15	rs34130645	C	T	0.146825	1008
15	rs35280494	G	A	0.0277778	1008
15	rs10852100	C	T	0.730159	1008
15	rs35867121	G	A	0.151786	1008
15	rs7182385	G	A	0.124008	1008
15	rs12148896	G	A	0.704365	1008
15	rs77003198	T	A	0.0664683	1008
15	rs75719247	C	G	0.109127	1008
15	rs3825876	G	A	0.125992	1008
15	rs7342686	C	T	0.125992	1008
15	rs7342687	C	G	0.0545635	1008
15	rs11856397	C	T	0.132937	1008
15	rs117135859	T	C	0.0585317	1008
15	rs2007154	T	G	0.940476	1008
15	rs8037320	A	G	0.246032	1008
15	rs3899704	C	T	0.125	1008
15	rs8029287	C	T	0.250992	1008
15	rs112443887	G	A	0.125	1008
15	rs79753856	G	A	0.69246	1008
15	rs1545472	G	A	0.743056	1008
15	rs62020865	G	A	0.0684524	1008
15	rs1545471	C	A	0.712302	1008
15	rs61602610	G	A	0.122024	1008
15	rs7166433	T	G	0.219246	1008
15	rs8187753	A	C	0.681548	1008
15	rs74024753	C	T	0.0119048	1008
15	rs35160698	C	T	0.0664683	1008
15	rs12900152	C	T	0.0714286	1008
15	rs2343679	T	C	0.894841	1008
15	rs12900488	C	G	0.0724206	1008
15	rs62020867	A	T	0.030754	1008
15	rs12913070	A	C	0.0724206	1008
15	rs12913577	A	G	0.0714286	1008
15	rs12910245	G	T	0.0714286	1008
15	rs72753095	G	A	0.3125	1008
15	rs12898884	A	G	0.0714286	1008
15	rs12899037	A	G	0.381944	1008
15	rs12905008	T	A	0.0714286	1008
15	rs896363	T	C	0.308532	1008
15	rs896362	T	C	0.309524	1008
15	rs4410049	A	G	0.378968	1008
15	rs71408844	G	A	0.0714286	1008
15	rs55986826	G	A	0.30754	1008
15	rs62020869	C	T	0.0347222	1008
15	rs4644833	T	C	0.377976	1008
15	rs4248927	G	A	0.927579	1008
15	rs4842997	C	T	0.30754	1008
15	rs4842998	C	T	0.377976	1008
15	rs11631884	A	G	0.763889	1008
15	rs6496504	C	G	0.387897	1008
15	rs12907945	G	A	0.0714286	1008
15	rs12101446	C	T	0.0347222	1008
15	rs7177644	A	G	0.306548	1008
15	rs4842999	T	C	0.890873	1008
15	rs4843000	A	T	0.378968	1008
15	rs72754904	T	C	0.434524	1008
15	rs12913378	G	A	0.927579	1008
15	rs11634491	A	G	0.375	1008
15	rs12914194	G	A	0.0684524	1008
15	rs1545470	C	T	0.128968	1008
15	rs2290272	G	A	0.375	1008
15	rs2290271	A	C	0.375	1008
15	rs8040847	C	T	0.375	1008
15	rs8033895	A	G	0.12996	1008
15	rs2290270	G	C	0.438492	1008
15	rs17215934	C	T	0.0188492	1008
15	rs8187758	C	A	0.30754	1008
15	rs2290269	C	T	0.420635	1008
15	rs67047009	G	T	0.30754	1008
15	rs12905463	G	A	0.0684524	1008
15	rs11073794	A	G	0.506944	1008
15	rs4247408	T	C	0.506944	1008
15	rs2004742	T	C	0.506944	1008
15	rs12901949	C	G	0.199405	1008
15	rs4076648	T	C	0.4375	1008
15	rs62021369	G	C	0.506944	1008
15	rs66772726	C	T	0.30754	1008
15	rs34001839	C	T	0.306548	1008
15	rs4038083	G	T	0.420635	1008
15	rs2343678	T	A	0.506944	1008
15	rs12914991	A	G	0.199405	1008
15	rs4468584	G	A	0.508929	1008
15	rs2343677	T	C	0.507937	1008
15	rs12911975	C	G	0.0674603	1008
15	rs4843002	C	A	0.4375	1008
15	rs4843003	A	G	0.30754	1008
15	rs4843004	A	T	0.30754	1008
15	rs16974600	C	T	0.313492	1008
15	rs4980349	T	C	0.309524	1008
15	rs2305365	C	T	0.30754	1008
15	rs58205723	T	C	0.503968	1008
15	rs2305363	G	A	0.308532	1008
15	rs6496517	T	G	0.503968	1008
15	rs12916177	T	G	0.0664683	1008
15	rs80130805	C	T	0.125	1008
15	rs117825106	G	A	0.0684524	1008
15	rs12101889	T	C	0.0684524	1008
15	rs113120479	T	C	0.0188492	1008
15	rs12917346	A	G	0.047619	1008
15	rs7403070	C	T	0.407738	1008
15	rs12910112	C	A	0.0515873	1008
15	rs896361	A	G	0.8125	1008
15	rs896360	C	G	0.811508	1008
15	rs4980348	T	A	0.468254	1008
15	rs4980339	G	A	0.468254	1008
15	rs12908708	G	A	0.0426587	1008
15	rs12912875	A	G	0.479167	1008
15	rs12909213	G	A	0.0426587	1008
15	rs16974612	T	G	0.280754	1008
15	rs12437553	A	G	0.0416667	1008
15	rs7162722	A	T	0.284722	1008
15	rs11073802	C	A	0.589286	1008
15	rs11853372	T	G	0.888889	1008
15	rs2343676	T	G	0.924603	1008
15	rs62021375	G	A	0.0396825	1008
15	rs4318180	C	G	0.925595	1008
15	rs57129316	G	A	0.28373	1008
15	rs4980347	A	G	0.640873	1008
15	rs4980346	C	T	0.0535714	1008
15	rs72754924	C	T	0.28373	1008
15	rs7181193	T	C	0.93254	1008
15	rs34644808	G	A	0.0406746	1008
15	rs12440771	T	C	0.542659	1008
15	rs12438877	C	A	0.541667	1008
15	rs12913097	C	G	0.636905	1008
15	rs2343671	G	A	0.93254	1008
15	rs56284711	C	T	0.28869	1008
15	rs36057516	C	T	0.0406746	1008
15	rs55779208	C	A	0.544643	1008
15	rs117890334	G	C	0.0208333	1008
15	rs8024331	C	A	0.0535714	1008
15	rs17536922	G	T	0.0396825	1008
15	rs1562885	G	C	0.875	1008
15	rs1562884	G	A	0.334325	1008
15	rs4980345	C	T	0.536706	1008
15	rs12591784	A	T	0.536706	1008
15	rs12900399	G	T	0.531746	1008
15	rs17537076	G	A	0.0396825	1008
15	rs16974622	A	G	0.53869	1008
15	rs1451538	T	C	0.936508	1008
15	rs28615345	A	G	0.31746	1008
15	rs12901610	G	A	0.485119	1008
15	rs11630512	G	A	0.0436508	1008
15	rs7184004	C	T	0.0367063	1008
15	rs35419229	A	G	0.0426587	1008
15	rs7166680	G	C	0.636905	1008
15	rs11636486	A	G	0.0803571	1008
15	rs12438099	G	A	0.0892857	1008
15	rs12910476	A	G	0.855159	1008
15	rs34757170	C	G	0.269841	1008
15	rs185679224	A	C	0.0178571	1008
15	rs4271567	A	T	0.134921	1008
15	rs7167591	C	T	0.0456349	1008
15	rs12910991	A	G	0.114087	1008
15	rs3825875	T	C	0.30754	1008
15	rs3803390	C	T	0.511905	1008
15	rs3803389	G	A	0.031746	1008
15	rs72754931	G	C	0.292659	1008
15	rs11637139	C	T	0.0337302	1008
15	rs116191689	C	T	0.0347222	1008
15	rs7165885	A	G	0.62996	1008
15	rs2343675	G	T	0.951389	1008
15	rs2343674	G	A	0.631944	1008
15	rs4513067	C	G	0.280754	1008
15	rs2122859	G	T	0.281746	1008
15	rs4248928	G	C	0.0168651	1008
15	rs4247409	T	C	0.0257937	1008
15	rs4980344	A	C	0.634921	1008
15	rs4980343	C	T	0.0257937	1008
15	rs4843006	T	G	0.957341	1008
15	rs112008279	C	T	0.0525794	1008
15	rs191670656	C	T	0.0337302	1008
15	rs12915914	G	A	0.93254	1008
15	rs28375890	C	G	0.0257937	1008
15	rs75409430	G	A	0.0525794	1008
15	rs58848301	T	A	0.0257937	1008
15	rs11073818	A	T	0.0257937	1008
15	rs72754945	G	A	0.0347222	1008
15	rs112131391	C	T	0.0873016	1008
15	rs11857765	A	G	0.93254	1008
15	rs12915729	T	C	0.933532	1008
15	rs6496528	C	T	0.959325	1008
15	rs77822354	T	C	0.0525794	1008
15	rs6496529	C	T	0.958333	1008
15	rs12594161	C	T	0.896825	1008
15	rs7168054	C	T	0.0605159	1008
15	rs12910911	T	C	0.897817	1008
15	rs11073819	A	G	0.897817	1008
15	rs11629732	C	T	0.0257937	1008
15	rs11073820	T	A	0.897817	1008
15	rs75354448	C	T	0.0972222	1008
15	rs2305367	G	A	0.895833	1008
15	rs28407787	C	T	0.958333	1008
15	rs11635673	T	C	0.958333	1008
15	rs11632593	C	A	0.958333	1008
15	rs11073822	C	A	0.958333	1008
15	rs1542283	C	T	0.534722	1008
15	rs75039940	A	G	0.0535714	1008
15	rs7173463	T	C	0.958333	1008
15	rs7163966	G	T	0.958333	1008
15	rs2242048	A	G	0.958333	1008
15	rs2242047	C	T	0.364087	1008
15	rs2242046	G	A	0.0605159	1008
15	rs7169869	G	A	0.0625	1008
15	rs6496537	C	T	0.958333	1008
15	rs8031136	G	T	0.949405	1008
15	rs148445105	G	A	0.0327381	1008
15	rs113259192	C	T	0.304563	1008
15	rs12906038	C	T	0.839286	1008
15	rs62021451	G	A	0.0605159	1008
15	rs34002693	T	C	0.0515873	1008
15	rs6496541	G	A	0.958333	1008
15	rs16974632	A	G	0.0515873	1008
15	rs8025438	T	C	0.838294	1008
15	rs6496542	T	C	0.958333	1008
15	rs8029847	T	C	0.958333	1008
15	rs4843007	C	T	0.897817	1008
15	rs4843008	G	T	0.958333	1008
15	rs4843009	T	C	0.958333	1008
15	rs7178618	C	T	0.958333	1008
15	rs58715048	C	T	0.0515873	1008
15	rs79393267	G	A	0.215278	1008
15	rs35914895	A	G	0.183532	1008
15	rs10438432	C	A	0.958333	1008
15	rs16974641	T	C	0.53373	1008
15	rs28430562	A	G	0.840278	1008
15	rs2017046	A	G	0.958333	1008
15	rs74923527	G	T	0.093254	1008
15	rs4247410	G	T	0.958333	1008
15	rs4980342	C	T	0.304563	1008
15	rs62021452	C	T	0.0257937	1008
15	rs6496545	C	T	0.897817	1008
15	rs8030034	C	T	0.304563	1008
15	rs8030045	C	T	0.305556	1008
15	rs6496546	G	A	0.958333	1008
15	rs6496547	C	T	0.958333	1008
15	rs11852308	A	G	0.959325	1008
15	rs28396854	G	T	0.0605159	1008
15	rs4843010	C	T	0.645833	1008
15	rs4843011	G	A	0.958333	1008
15	rs7170348	G	A	0.958333	1008
15	rs2305366	G	A	0.311508	1008
15	rs8025045	T	G	0.958333	1008
15	rs77582141	C	G	0.0337302	1008
15	rs72754962	T	C	0.299603	1008
15	rs7403651	A	G	0.958333	1008
15	rs55983432	G	A	0.0664683	1008
15	rs11858906	G	T	0.930556	1008
15	rs72754964	G	A	0.228175	1008
15	rs150036530	T	C	0.0367063	1008
15	rs732633	A	G	0.96131	1008
15	rs732632	A	G	0.962302	1008
15	rs896366	C	T	0.0873016	1008
15	rs4247411	C	T	0.0873016	1008
15	rs896367	T	C	0.962302	1008
15	rs2084745	G	T	0.962302	1008
15	rs896368	T	C	0.962302	1008
15	rs896369	C	A	0.962302	1008
15	rs896370	C	T	0.962302	1008
15	rs62022519	G	A	0.0863095	1008
15	rs4843012	T	G	0.904762	1008
15	rs11073839	G	A	0.573413	1008
15	rs4842862	A	G	0.967262	1008
15	rs55935873	C	T	0.469246	1008
15	rs16974650	G	C	0.460317	1008
15	rs11634324	C	T	0.114087	1008
15	rs4980351	A	G	0.046627	1008
15	rs78714861	C	T	0.135913	1008
15	rs16974651	G	A	0.136905	1008
15	rs896371	G	A	0.636905	1008
15	rs7164520	C	A	0.0446429	1008
15	rs58150236	G	T	0.355159	1008
15	rs71397833	C	A	0.0644841	1008
15	rs62022522	T	C	0.371032	1008
15	rs79547601	T	C	0.0644841	1008
15	rs78989744	G	C	0.151786	1008
15	rs8040251	G	A	0.39881	1008
15	rs12592558	C	T	0.151786	1008
15	rs142255110	A	C	0.157738	1008
15	rs151141913	A	G	0.0396825	1008
15	rs71397834	G	A	0.0644841	1008
15	rs11635705	C	T	0.0436508	1008
15	rs140552483	G	A	0.014881	1008
15	rs80058540	C	T	0.142857	1008
15	rs12914025	G	A	0.0674603	1008
15	rs4980358	A	C	0.418651	1008
15	rs12441289	A	G	0.156746	1008
15	rs57795160	G	A	0.0674603	1008
15	rs79331465	T	C	0.151786	1008
15	rs75304702	T	C	0.151786	1008
15	rs11073849	A	G	0.324405	1008
15	rs12440846	C	G	0.0674603	1008
15	rs12438449	G	A	0.217262	1008
15	rs35881378	T	G	0.0674603	1008
15	rs77957395	C	A	0.151786	1008
15	rs139899137	A	G	0.151786	1008
15	rs28541399	C	T	0.352183	1008
15	rs12441737	C	T	0.151786	1008
15	rs11073850	C	T	0.151786	1008
15	rs11073851	C	T	0.151786	1008
15	rs11858930	C	T	0.0436508	1008
15	rs11073852	T	A	0.329365	1008
15	rs7166894	G	C	0.593254	1008
15	rs17537738	C	A	0.0238095	1008
15	rs4980355	G	C	0.0664683	1008
15	rs4980354	T	C	0.593254	1008
15	rs59269598	T	C	0.375992	1008
15	rs79402974	C	T	0.150794	1008
15	rs11073854	A	C	0.59623	1008
15	rs4980352	T	C	0.375	1008
15	rs35619798	A	C	0.0694444	1008
15	rs8042711	A	G	0.594246	1008
15	rs16974665	T	C	0.15377	1008
15	rs876802	A	G	0.593254	1008
15	rs1109066	A	T	0.574405	1008
15	rs1109065	C	T	0.569444	1008
15	rs58266050	A	G	0.0446429	1008
15	rs56263463	A	G	0.291667	1008
15	rs75429994	T	C	0.046627	1008
15	rs78648941	G	A	0.222222	1008
15	rs138013527	A	T	0.00694444	1008
15	rs7175160	A	C	0.605159	1008
15	rs896364	C	T	0.0545635	1008
15	rs12439802	C	G	0.0575397	1008
15	rs7173332	G	C	0.0496032	1008
15	rs7177863	A	T	0.590278	1008
15	rs62022525	G	T	0.046627	1008
15	rs12900078	G	A	0.0386905	1008
15	rs116893322	G	A	0.046627	1008
15	rs181576780	C	T	0.00793651	1008
15	rs34585903	G	T	0.046627	1008
15	rs67613323	T	C	0.0505952	1008
15	rs11629962	C	T	0.0505952	1008
15	rs11629963	C	G	0.0505952	1008
15	rs7163965	C	T	0.558532	1008
15	rs71397835	C	T	0.0496032	1008
15	rs138030771	C	T	0.0248016	1008
15	rs8023667	T	C	0.619048	1008
15	rs62022527	A	G	0.0505952	1008
15	rs930716	A	G	0.568452	1008
15	rs7174762	A	G	0.561508	1008
15	rs7170598	G	A	0.60119	1008
15	rs8028550	T	C	0.570437	1008
15	rs62022528	C	T	0.047619	1008
15	rs145250838	T	C	0.0257937	1008
15	rs12909357	T	C	0.0198413	1008
15	rs181361991	A	G	0.077381	1008
15	rs4843015	G	A	0.401786	1008
15	rs7359256	A	G	0.0505952	1008
15	rs4980341	A	G	0.047619	1008
15	rs2060785	G	A	0.603175	1008
15	rs66550763	G	A	0.046627	1008
15	rs62021182	G	A	0.046627	1008
15	rs2060784	A	G	0.624008	1008
15	rs6496586	G	A	0.203373	1008
15	rs4980340	C	T	0.0505952	1008
15	rs62021184	T	C	0.0505952	1008
15	rs11629967	G	T	0.047619	1008
15	rs2290273	C	T	0.559524	1008
15	rs971804	T	G	0.25	1008
15	rs8026543	G	A	0.563492	1008
15	rs1023844	A	G	0.574405	1008
15	rs1011437	A	T	0.625992	1008
15	rs1011436	T	C	0.625992	1008
15	rs1014543	T	C	0.625992	1008
15	rs2122858	A	G	0.574405	1008
15	rs1868921	T	C	0.626984	1008
15	rs12903975	G	C	0.0525794	1008
15	rs7183199	T	A	0.62004	1008
15	rs12904615	C	T	0.5625	1008
15	rs117746292	G	A	0.0238095	1008
15	rs3862411	G	C	0.0535714	1008
15	rs289381	T	A	0.616071	1008
15	rs289380	A	G	0.610119	1008
15	rs289379	G	A	0.599206	1008
15	rs35000527	A	G	0.0486111	1008
15	rs289378	G	A	0.603175	1008
15	rs289377	A	G	0.611111	1008
15	rs289376	A	G	0.603175	1008
15	rs289375	A	G	0.603175	1008
15	rs289374	T	A	0.603175	1008
15	rs185972	C	G	0.0912698	1008
15	rs289373	A	G	0.610119	1008
15	rs12900736	C	T	0.0456349	1008
15	rs12904958	G	C	0.0456349	1008
15	rs75172161	C	A	0.0228175	1008
15	rs289420	G	A	0.609127	1008
15	rs289419	G	C	0.609127	1008
15	rs34493704	A	G	0.0456349	1008
15	rs289418	A	G	0.564484	1008
15	rs6496597	T	C	0.609127	1008
15	rs190840	G	C	0.563492	1008
15	rs289417	G	A	0.599206	1008
15	rs289416	C	T	0.598214	1008
15	rs289414	T	C	0.605159	1008
15	rs75942807	C	A	0.0714286	1008
15	rs289413	C	T	0.606151	1008
15	rs289412	C	T	0.558532	1008
15	rs289411	T	C	0.606151	1008
15	rs289410	G	A	0.605159	1008
15	rs71397837	G	A	0.0456349	1008
15	rs188296	T	C	0.606151	1008
15	rs289409	C	T	0.605159	1008
15	rs62021203	C	T	0.0426587	1008
15	rs289408	G	A	0.605159	1008
15	rs289407	A	G	0.606151	1008
15	rs289406	A	G	0.605159	1008
15	rs34731527	C	T	0.0456349	1008
15	rs289405	C	T	0.0525794	1008
15	rs289404	G	T	0.605159	1008
15	rs289403	C	T	0.606151	1008
15	rs289402	T	C	0.605159	1008
15	rs289401	C	T	0.605159	1008
15	rs289400	G	T	0.605159	1008
15	rs289399	A	G	0.606151	1008
15	rs289398	A	G	0.606151	1008
15	rs289397	T	C	0.606151	1008
15	rs289396	G	A	0.606151	1008
15	rs289395	A	G	0.550595	1008
15	rs289394	G	T	0.333333	1008
15	rs289393	A	G	0.560516	1008
15	rs17611171	T	A	0.0456349	1008
15	rs289392	A	G	0.561508	1008
15	rs137989539	C	T	0.0327381	1008
15	rs12908400	T	G	0.0446429	1008
15	rs12912860	T	C	0.0456349	1008
15	rs289391	A	T	0.560516	1008
15	rs17611290	A	G	0.0446429	1008
15	rs289390	C	T	0.559524	1008
15	rs289389	G	A	0.556548	1008
15	rs289388	T	G	0.561508	1008
15	rs12906544	G	A	0.0446429	1008
15	rs2599364	G	C	0.605159	1008
15	rs439313	A	G	0.560516	1008
15	rs439307	A	G	0.605159	1008
15	rs289382	G	A	0.560516	1008
15	rs147273985	G	A	0.014881	1008
15	rs12899693	C	A	0.214286	1008
15	rs17611396	A	C	0.0188492	1008
15	rs289383	G	A	0.605159	1008
15	rs289384	A	G	0.650794	1008
15	rs289385	C	A	0.607143	1008
15	rs34978449	A	G	0.0555556	1008
15	rs34787669	C	T	0.207341	1008
15	rs4296226	C	T	0.546627	1008
15	rs289386	C	T	0.548611	1008
15	rs289387	A	G	0.560516	1008
15	rs62021230	C	T	0.0446429	1008
15	rs148982230	A	T	0.0128968	1008
15	rs12902942	C	T	0.0446429	1008
15	rs418676	G	T	0.612103	1008
15	rs1466166	A	G	0.0287698	1008
15	rs379799	G	A	0.527778	1008
15	rs7174722	G	A	0.566468	1008
15	rs12909971	G	C	0.046627	1008
15	rs395573	C	T	0.566468	1008
15	rs12900012	A	G	0.046627	1008
15	rs12909130	T	C	0.046627	1008
15	rs409211	C	T	0.609127	1008
15	rs117245630	A	G	0.0267857	1008
15	rs35885781	A	T	0.046627	1008
15	rs11856330	C	T	0.565476	1008
15	rs34105012	C	G	0.046627	1008
15	rs2923731	C	T	0.612103	1008
15	rs2654915	C	T	0.564484	1008
15	rs2599366	A	G	0.612103	1008
15	rs2938354	A	G	0.56746	1008
15	rs28836780	T	G	0.388889	1008
15	rs12913985	G	T	0.434524	1008
15	rs35843593	A	T	0.0456349	1008
15	rs12593499	A	G	0.4375	1008
15	rs12592539	C	A	0.388889	1008
15	rs148707838	G	T	0.242063	1008
15	rs141678143	T	C	0.046627	1008
15	rs146925469	C	T	0.0555556	1008
15	rs35134026	A	G	0.435516	1008
15	rs7496012	A	G	0.4375	1008
15	rs11632899	A	G	0.046627	1008
15	rs34054841	C	G	0.046627	1008
15	rs12908535	C	G	0.046627	1008
15	rs13380056	T	C	0.389881	1008
15	rs35127646	G	A	0.046627	1008
15	rs7403474	C	T	0.388889	1008
15	rs72757059	C	T	0.0456349	1008
15	rs7403597	C	T	0.426587	1008
15	rs77255035	A	G	0.0198413	1008
15	rs12909111	A	G	0.046627	1008
15	rs56046484	G	T	0.0456349	1008
15	rs7403468	T	G	0.376984	1008
15	rs11632658	A	G	0.046627	1008
15	rs11630697	C	G	0.046627	1008
15	rs11634975	T	C	0.046627	1008
15	rs11073915	G	A	0.41369	1008
15	rs144232928	C	A	0.00793651	1008
15	rs11073916	G	A	0.367063	1008
15	rs11073917	G	T	0.367063	1008
15	rs7402770	T	C	0.416667	1008
15	rs4980357	G	T	0.046627	1008
15	rs4980356	G	A	0.046627	1008
15	rs7402179	C	T	0.426587	1008
15	rs12912134	A	G	0.423611	1008
15	rs12904410	C	T	0.0456349	1008
15	rs117395210	A	T	0.0337302	1008
15	rs62019480	A	G	0.424603	1008
15	rs12903145	T	C	0.426587	1008
15	rs2015030	T	A	0.68254	1008
15	rs11634877	G	A	0.046627	1008
15	rs11632175	T	A	0.0436508	1008
15	rs7402176	G	T	0.423611	1008
15	rs7402932	T	C	0.424603	1008
15	rs1973516	A	G	0.378968	1008
15	rs55856604	C	T	0.389881	1008
15	rs56123990	T	C	0.389881	1008
15	rs62019481	G	A	0.0228175	1008
15	rs62019482	A	C	0.0456349	1008
15	rs55845542	A	G	0.387897	1008
15	rs12437935	A	G	0.434524	1008
15	rs16974791	G	A	0.387897	1008
15	rs116857713	C	T	0.0257937	1008
15	rs34072250	A	G	0.0208333	1008
15	rs28718705	G	C	0.046627	1008
15	rs12438909	A	T	0.434524	1008
15	rs2304415	A	G	0.046627	1008
15	rs2304416	A	G	0.046627	1008
15	rs11631548	C	T	0.046627	1008
15	rs193010509	T	C	0.00595238	1008
15	rs74024800	G	A	0.387897	1008
15	rs1969101	G	T	0.434524	1008
15	rs142663054	G	A	0.00595238	1008
15	rs1532776	C	T	0.0456349	1008
15	rs2174218	G	C	0.0456349	1008
15	rs58905233	T	C	0.25	1008
15	rs12441196	T	C	0.390873	1008
15	rs3816103	A	C	0.390873	1008
15	rs3816104	C	A	0.436508	1008
15	rs2304417	C	T	0.389881	1008
15	rs16974820	C	A	0.0456349	1008
15	rs12910668	G	C	0.434524	1008
15	rs12904386	T	G	0.4375	1008
15	rs35845738	C	G	0.046627	1008
15	rs12904766	T	C	0.4375	1008
15	rs12912264	C	T	0.0456349	1008
15	rs12440263	G	T	0.388889	1008
15	rs12438541	T	G	0.435516	1008
15	rs79347010	C	G	0.388889	1008
15	rs141636245	C	T	0.0178571	1008
15	rs10852130	T	G	0.434524	1008
15	rs12911330	T	G	0.0456349	1008
15	rs12916821	T	G	0.433532	1008
15	rs12916129	A	G	0.433532	1008
15	rs10852131	C	T	0.435516	1008
15	rs34919315	C	A	0.0456349	1008
15	rs744422	G	A	0.472222	1008
15	rs17540307	A	G	0.046627	1008
15	rs75678757	A	T	0.386905	1008
15	rs72630468	A	T	0.267857	1008
15	rs8032301	T	C	0.43254	1008
15	rs734495	G	A	0.43254	1008
15	rs12905036	C	T	0.0456349	1008
15	rs55699332	T	C	0.387897	1008
15	rs12591070	T	C	0.387897	1008
15	rs17540501	C	G	0.0426587	1008
15	rs12913859	A	G	0.0456349	1008
15	rs8040352	G	C	0.436508	1008
15	rs2342974	T	A	0.949405	1008
15	rs2005228	C	T	0.387897	1008
15	rs905600	C	T	0.387897	1008
15	rs12904238	A	T	0.046627	1008
15	rs17612860	C	A	0.223214	1008
15	rs150020769	G	T	0.0138889	1008
15	rs3816105	G	A	0.046627	1008
15	rs2304418	T	C	0.046627	1008
15	rs8038149	G	C	0.436508	1008
15	rs76827804	C	T	0.387897	1008
15	rs74027408	G	A	0.387897	1008
15	rs9920027	C	G	0.950397	1008
15	rs12440719	C	T	0.436508	1008
15	rs4843019	T	G	0.046627	1008
15	rs4842864	C	A	0.046627	1008
15	rs34345801	C	G	0.046627	1008
15	rs8041380	C	G	0.998016	1008
15	rs12232314	G	A	0.387897	1008
15	rs56005972	C	T	0.387897	1008
15	rs145105977	T	C	0.0664683	1008
15	rs60000029	A	C	0.388889	1008
15	rs56884884	A	T	0.242063	1008
```
