## Supplementary material for "Characterization of shared and ancestry-specific signals driving complex traits using multi-ancestry fine-mapping": s2_snps.txt

```
rs2730080
rs75821416
rs12591049
rs12593448
rs2730081
rs28676897
rs72761818
rs28539036
rs1016355
rs17587205
rs8035750
rs146558477
rs17158717
rs8026879
rs72761820
rs17157758
rs2730084
rs2585038
rs2585039
rs75474871
rs28478275
rs182917855
rs192847931
rs79876140
rs8038454
rs74249872
rs146025045
rs2585040
rs2585041
rs59499534
rs28645820
rs72761824
rs2585042
rs60619082
rs8026718
rs60357700
rs74249873
rs8031527
rs2730086
rs2554392
rs2554391
rs10152418
rs58620502
rs76366555
rs11854647
rs2585061
rs10906978
rs13379943
rs143591554
rs13380416
rs2217065
rs8026130
rs74679101
rs75549342
rs72761828
rs12595343
rs4636877
rs2730085
rs979543
rs10520582
rs79446674
rs2585049
rs77262585
rs1834524
rs10906979
rs60474360
rs1426159
rs12595657
rs2585052
rs2554383
rs57455342
rs144346955
rs11853263
rs113642962
rs117249648
rs11259916
rs76090427
rs11636516
rs2585050
rs11637709
rs2554382
rs2730083
rs1477593
rs4843152
rs7162845
rs7165138
rs2033071
rs2562778
rs17158691
rs17158688
rs74649297
rs11629611
rs2562777
rs28664943
rs7167029
rs145279861
rs17158683
rs28409641
rs28548261
rs2562776
rs28478148
rs28391253
rs2194954
rs11636437
rs151119413
rs2585048
rs11639223
rs77028575
rs890309
rs9635452
rs80312348
rs9788726
rs9788762
rs79706217
rs79590734
rs78013233
rs2585047
rs2554381
rs11858662
rs2562775
rs968069
rs1896813
rs79418219
rs7168677
rs2562774
rs57372822
rs1019665
rs78512907
rs1019666
rs1019667
rs1019668
rs11855815
rs2162234
rs7166410
rs76134248
rs76081624
rs2562768
rs7165624
rs60114944
rs1426162
rs182387279
rs76872737
rs75708269
rs2562783
rs1896815
rs1896814
rs61260043
rs74487888
rs2554389
rs17158662
rs11858110
rs5014396
rs2562779
rs17528889
rs138956080
rs1426161
rs10152300
rs28857567
rs117139941
rs72746903
rs1593467
rs1593466
rs113368422
rs2562761
rs188238431
rs2554388
rs2585053
rs8032414
rs118118391
rs10906980
rs75305038
rs2554387
rs11635064
rs77619412
rs2585063
rs1365198
rs28814055
rs77847557
rs7177995
rs10162825
rs148927172
rs17158659
rs59195990
rs2554386
rs117235834
rs72746904
rs2585068
rs2585067
rs2585066
rs12148139
rs17158657
rs7169595
rs11856278
rs7180738
rs28371866
rs200182897
rs2098904
rs77327620
rs72746905
rs2554385
rs982181
rs75697354
rs982180
rs72746908
rs12594788
rs2585065
rs1426160
rs72746910
rs190190877
rs59283606
rs7178620
rs12593547
rs12591393
rs118158854
rs74793148
rs74467360
rs58956574
rs57921785
rs8034055
rs56091379
rs142703850
rs8038389
rs77291928
rs2585051
rs7165003
rs2013799
rs1426163
rs146684407
rs28735516
rs28566937
rs74718275
rs8033205
rs12915150
rs73437211
rs11636275
rs4843154
rs79046244
rs9920704
rs72746913
rs7182216
rs1365199
rs61189615
rs7178271
rs117144850
rs117433328
rs1946367
rs7179147
rs7171604
rs56230235
rs56226101
rs2401129
rs142933843
rs76964168
rs146679151
rs7163810
rs4843155
rs72746921
rs79381811
rs72746922
rs8026199
rs7495206
rs1863449
rs117402935
rs76140775
rs10083569
rs1122405
rs80119035
rs11856314
rs12898714
rs6602985
rs78656169
rs75915323
rs145258076
rs28696207
rs2014605
rs145825715
rs963690
rs79675055
rs72746924
rs72746925
rs890311
rs11854438
rs11855183
rs149249898
rs75442575
rs11259917
rs2081541
rs919069
rs11638104
rs7175914
rs12908587
rs12908469
rs1895871
rs6602986
rs75822939
rs56176147
rs6602988
rs6602989
rs150007801
rs12595439
rs55776473
rs117521219
rs7175004
rs12910446
rs74767513
rs8041267
rs118122562
rs1426165
rs12917432
rs6602990
rs12438282
rs139141359
rs6602991
rs6602992
rs12908597
rs56711701
rs76136488
rs35946026
rs71408817
rs4843156
rs12902288
rs75917666
rs9972340
rs8035886
rs147783316
rs12439816
rs12914377
rs28781400
rs72746936
rs72746937
rs72746938
rs28417766
rs79007383
rs11853983
rs77016111
rs58836704
rs116970627
rs77583188
rs60926638
rs78480171
rs12441069
rs7180730
rs7162500
rs12441269
rs72746948
rs4843157
rs57092166
rs61036216
rs11857714
rs11856085
rs11856213
rs28504011
rs12438035
rs149086287
rs147697152
rs4265771
rs12903851
rs12594012
rs59484405
rs11259918
rs117189761
rs74816874
rs76529464
rs12441956
rs80283517
rs4310815
rs72746955
rs72746958
rs4477659
rs4375628
rs4577047
rs59199978
rs117481842
rs4262914
rs72746959
rs113817743
rs79497969
rs55825429
rs28712354
rs4583200
rs4483821
rs4583201
rs4486845
rs8041709
rs78390543
rs72746963
rs12900542
rs75745851
rs7164187
rs75970867
rs72746964
rs142315064
rs5015595
rs8030005
rs8031186
rs76864565
rs57275183
rs57609708
rs59306313
rs77668780
rs77669184
rs147820682
rs4594227
rs200422934
rs143248662
rs4444303
rs78808491
rs4620919
rs4128911
rs76225520
rs56144439
rs12912713
rs4438273
rs61434114
rs11259920
rs12438269
rs117353655
rs61177240
rs7176613
rs7172049
rs147539093
rs56243362
rs141092297
rs12443111
rs11259921
rs56285320
rs35104757
rs61387269
rs12901128
rs79428369
rs56298063
rs11632002
rs56295930
rs12917201
rs59355989
rs72746971
rs28612730
rs57538494
rs147045065
rs11634891
rs4465575
rs10444972
rs10444974
rs7162542
rs56318004
rs12905564
rs62025812
rs4357909
rs12591597
rs4523894
rs12593996
rs67216966
rs148381956
rs5006997
rs72746976
rs150574147
rs28544951
rs12591251
rs35651801
rs12439361
rs12901568
rs10906981
rs1383484
rs189827648
rs74199046
rs60699858
rs113038464
rs72746979
rs35340858
rs72746980
rs7167818
rs11636302
rs533975378
rs144445636
rs141267968
rs147787259
rs12915913
rs141978916
rs190069043
rs139384603
rs7182380
rs145065481
rs140348208
rs138890580
rs11259922
rs11259923
rs79176646
rs12900183
rs12901281
rs77298919
rs17158593
rs1871731
rs76380397
rs28645965
rs28545666
rs17158590
rs4144691
rs61267560
rs4842837
rs58316347
rs1480826
rs10459761
rs12900671
rs12914477
rs7177951
rs28640918
rs4321166
rs139096853
rs12901364
rs12900443
rs28728297
rs28578450
rs12902486
rs1480820
rs12907471
rs7170165
rs1812707
rs7182563
rs11629657
rs7181926
rs2086441
rs12904215
rs61371724
rs28712829
rs967374
rs7179241
rs6603000
rs12916223
rs28801104
rs12900412
rs72746992
rs10220741
rs8028931
rs17158579
rs1812494
rs68014551
rs11637095
rs2170261
rs4842921
rs4468570
rs12912911
rs2401171
rs12591488
rs28705374
rs12592484
rs4842922
rs143466274
rs899927
rs4414460
rs10520575
rs12914343
rs8041056
rs72746994
rs6603001
rs6603002
rs6603003
rs142420903
rs79279791
rs11259926
rs7162129
rs78494571
rs11259927
rs147577719
rs12906247
rs11857009
rs10520574
rs2046120
rs11259928
rs10906982
rs6603004
rs10906983
rs922664
rs1564472
rs9921007
rs1564473
rs1564474
rs2170262
rs12898254
rs10152139
rs10152119
rs1471552
rs1471553
rs1471554
rs147594271
rs8036748
rs1564475
rs79349825
rs66990951
rs7183263
rs7178962
rs899926
rs144757184
rs75612420
rs8029387
rs8028359
rs940934
rs72748604
rs72748605
rs1810049
rs11853052
rs11853795
rs11856122
rs117754834
rs2401172
rs2401173
rs2401174
rs79211113
rs11259929
rs76513040
rs72748610
rs11259930
rs77536015
rs1480827
rs2401175
rs2401176
rs2401177
rs2401178
rs72748617
rs2401179
rs2401180
rs11259931
rs11637264
rs11259932
rs11259933
rs11259934
rs11259935
rs11259936
rs12914857
rs2055712
rs12439867
rs4842923
rs4842838
rs8038109
rs2061999
rs12906624
rs3934135
rs2030838
rs2030839
rs2030840
rs1880730
rs80088335
rs2401181
rs7496814
rs11633301
rs1480823
rs12900888
rs11852757
rs12900668
rs8024418
rs8042970
rs8029016
rs4842839
rs4842924
rs11259937
rs75262867
rs11637866
rs11633094
rs906425
rs12917345
rs12916203
rs2135880
rs1526080
rs1852264
rs1526081
rs72748627
rs8030379
rs192310340
rs12907501
rs183266172
rs201928728
rs10520573
rs10520572
rs77807991
rs76343395
rs3748369
rs12905660
rs150578385
rs6603006
rs6603007
rs8034577
rs140801776
rs7169152
rs1480821
rs1011102
rs1553645
rs1480822
rs12050811
rs145365185
rs147999873
rs1904866
rs1600640
rs11632808
rs6603008
rs12912141
rs7182097
rs7182462
rs143051300
rs2011645
rs78627663
rs61378395
rs4842926
rs76545801
rs12916195
rs12914327
rs12901723
rs138854583
rs77677738
rs12898206
rs28694702
rs11629965
rs11630705
rs11630762
rs986118
rs10520571
rs8028946
rs17370601
rs12910871
rs12909818
rs62027811
rs117901193
rs8024422
rs1600641
rs12912715
rs12912896
rs4240769
rs75889854
rs80047070
rs117831252
rs12900391
rs10459762
rs185099542
rs34411238
rs2011013
rs56278218
rs56373916
rs143355115
rs145711579
rs11855613
rs6603009
rs12914184
rs12910084
rs12916106
rs192351528
rs12900895
rs2086442
rs57028207
rs59559865
rs117891862
rs139997276
rs139155853
rs76466285
rs184817873
rs112409013
rs55781136
rs7166641
rs146608508
rs9788720
rs2277849
rs12148239
rs4842841
rs9329363
rs9329364
rs76028887
rs4842927
rs12101685
rs4842842
rs7171383
rs4354897
rs4374136
rs4359399
rs72748643
rs713467
rs713468
rs881984
rs906427
rs881983
rs77038617
rs8031704
rs7176737
rs117822550
rs7168418
rs58035991
rs141297202
rs188626186
rs2341
rs62027818
rs67389173
rs12900471
rs11638600
rs6603013
rs2135877
rs117894267
rs117247718
rs12912716
rs12913054
rs2401185
rs9989259
rs117751053
rs58824810
rs72748654
rs11633088
rs12912812
rs11259938
rs12911536
rs4842929
rs56193063
rs8043256
rs12438301
rs6603014
rs2401186
rs2401187
rs116967101
rs116601655
rs12443145
rs1531683
rs12903883
rs4297647
rs1480824
rs765524
rs76745332
rs2895953
rs1534191
rs7166267
rs2063035
rs143582552
rs77328593
rs7183235
rs8042328
rs61655717
rs182024331
rs12914602
rs12595485
rs4842930
rs6603015
rs17158445
rs144266852
rs12911612
rs12905952
rs34529571
rs10163186
rs146071158
rs4842931
rs12050701
rs11259939
rs2279924
rs12905265
rs12592470
rs72478432
rs2895992
rs12901010
rs12901166
rs62026483
rs141690737
rs2292188
rs75375656
rs1960770
rs2049511
rs571183728
rs34672825
rs11637666
rs17158441
rs2279925
rs2279926
rs950168
rs139585441
rs950169
rs2135551
rs149452567
rs59981300
rs144183188
rs118125642
rs62026487
rs141724470
rs143514218
rs59158066
rs12902672
rs112627987
rs28600121
rs145238893
rs6603018
rs147282360
rs28420713
rs111912159
rs185191325
rs189751591
rs145394290
rs114637845
rs145305460
rs1818950
rs116443262
rs4559876
rs72630440
rs12438293
rs12903820
rs7170641
rs117197343
rs111915655
rs62026490
rs1848099
rs8040248
rs10520569
rs62026491
rs151182988
rs1608946
rs6603019
rs12915589
rs62026492
rs115500838
rs145016142
rs561184288
rs188587784
rs148869127
rs66801143
rs61356803
rs28421399
rs138174079
rs35648189
rs118157350
rs8029202
rs62026494
rs149131642
rs35397346
rs76216388
rs141176134
rs62026499
rs143371364
rs77029373
rs3814279
rs17841161
rs2135550
rs146758007
rs17300048
rs145789499
rs148853248
rs906194
rs117861230
rs192196504
rs12437525
rs144105383
rs58822714
rs58671704
rs62026523
rs1852265
rs117254903
rs149858063
rs1848093
rs1848094
rs140222340
rs112799474
rs114873493
rs12915234
rs34751999
rs1567085
rs1567086
rs35181082
rs79020856
rs1506694
rs72630441
rs882888
rs62026526
rs61116535
rs17300292
rs140505172
rs12050551
rs11637533
rs7171634
rs7178655
rs7173765
rs17300406
rs7177414
rs12916348
rs79238968
rs1827938
rs28474939
rs58467020
rs35297609
rs62026530
rs12902936
rs2010167
rs141001622
rs116979211
rs9806618
rs11638394
rs145334693
rs2010790
rs35658069
rs2010993
rs3748370
rs11638297
rs4402532
rs6603020
rs11637158
rs79318564
rs117199206
rs1911155
rs144234688
rs28415985
rs145891774
rs62026534
rs17372824
rs4106946
rs117360276
rs3913457
rs116843644
rs2659154
rs2292190
rs4106950
rs12915390
rs12911210
rs12910413
rs1964060
rs149450881
rs117002130
rs12902070
rs62026536
rs117655872
rs4420497
rs117392140
rs140222272
rs117182234
rs72630444
rs12905475
rs62026537
rs62026538
rs35159785
rs3860260
rs17373027
rs71395431
rs66486766
rs146664989
rs116168389
rs62026541
rs142526864
rs60606030
rs72630445
rs117502239
rs2063036
rs77057536
rs4842937
rs118023314
rs12595694
rs117132876
rs11635160
rs62026542
rs4494498
rs143250016
rs151265687
rs77238978
rs8037078
rs4586394
rs10444973
rs118033618
rs8025070
rs60011907
rs62026543
rs111744925
rs150388938
rs142389716
rs4842939
rs61148413
rs58782822
rs11634849
rs6603022
rs4842940
rs4842941
rs12911223
rs11639244
rs12901468
rs4106951
rs10083595
rs10083628
rs2563905
rs55639064
rs56179839
rs201144538
rs4337266
rs562645943
rs199767436
rs4338765
rs4536430
rs3897130
rs137944686
rs2401448
rs2401446
rs34709882
rs78597714
rs6603024
rs62028133
rs6603026
rs6603027
rs7162248
rs17589320
rs147457753
rs147742610
rs35203246
rs71395439
rs7402721
rs12592693
rs140774071
rs4502182
rs4842846
rs58862855
rs149374892
rs11635803
rs28552439
rs59332604
rs58135151
rs59378265
rs8033444
rs77370452
rs8029866
rs7175448
rs7175634
rs138274484
rs34828875
rs12916198
rs35156560
rs28452655
rs4842942
rs12906983
rs4842847
rs145042288
rs4842943
rs11636961
rs7181827
rs371332060
rs191192956
rs57362923
rs145707767
rs4842848
rs34544031
rs35733428
rs149987188
rs147820943
rs6422423
rs149409687
rs144820996
rs11639302
rs1619758
rs1619727
rs4405515
rs78249331
rs62028142
rs74674597
rs35372971
rs8042247
rs4842852
rs4842853
rs4842946
rs4842854
rs7168581
rs149949689
rs57318309
rs143099562
rs12910381
rs12911596
rs148079719
rs62028145
rs1134020
rs149686124
rs2896002
rs3860265
rs141855466
rs2401432
rs148390022
rs200216419
rs114891423
rs117913377
rs142070599
rs2033284
rs117507021
rs1808567
rs67387936
rs72630450
rs142029069
rs372483065
rs190466060
rs3860266
rs76146472
rs11632988
rs149704851
rs193297095
rs567390779
rs72630453
rs118004141
rs34591918
rs35407501
rs1864257
rs8029625
rs8025370
rs8029806
rs8025728
rs8024271
rs72630454
rs139677560
rs12911783
rs4842947
rs8041752
rs118098387
rs62029589
rs12903946
rs75661318
rs140237330
rs8031662
rs8025335
rs10796329
rs11259942
rs62029591
rs35986397
rs62029593
rs62029594
rs62029595
rs62029596
rs4842951
rs4842952
rs11852295
rs56082641
rs4842954
rs372418717
rs4081123
rs139512954
rs149703195
rs188806101
rs62029597
rs10152179
rs62029599
rs4099846
rs138647948
rs34432900
rs8034390
rs117476322
rs77827812
rs8035359
rs12910334
rs369557871
rs547171088
rs61352356
rs62029646
rs62029647
rs62029648
rs62029649
rs150968
rs146438511
rs117068033
rs13379732
rs41430751
rs150967
rs58886379
rs150965
rs11073840
rs200908910
rs150964
rs3870213
rs138809589
rs118188629
rs11073859
rs150963
rs141774452
rs62029652
rs140490726
rs59281450
rs4125566
rs609513
rs609515
rs12591311
rs149460081
rs366717
rs78760531
rs3994541
rs220333
rs11638788
rs1828571
rs34921234
rs35614403
rs144704122
rs12914048
rs11630507
rs55691725
rs138980841
rs11635505
rs117278053
rs77111522
rs35478610
rs11631096
rs146838886
rs62019457
rs12900316
rs1849287
rs67804993
rs187582532
rs12902143
rs11633606
rs2341203
rs12902973
rs12148368
rs6496862
rs34117475
rs62021162
rs141905864
rs12593780
rs2879976
rs4360908
rs59495507
rs138567963
rs146259036
rs11638630
rs34302901
rs12915832
rs4125577
rs2879974
rs34395289
rs11630760
rs8032964
rs71395453
rs11633075
rs62021165
rs12905223
rs12912934
rs7180051
rs62021166
rs140601093
rs895571
rs2879971
rs62021167
rs2341186
rs36090723
rs2020365
rs2019611
rs2002375
rs1809033
rs11633534
rs143510687
rs34973912
rs62021171
rs8023310
rs56130099
rs17531523
rs72750843
rs57319053
rs11637026
rs11633344
rs11638445
rs72750845
rs78886265
rs188202219
rs57465407
rs6496090
rs7176527
rs3762170
rs3762169
rs3762168
rs3762167
rs11631921
rs192209813
rs7181273
rs139336600
rs3827937
rs7169769
rs11638554
rs79046212
rs75963579
rs748455
rs2271433
rs57455980
rs149982840
rs7181779
rs6496164
rs12593423
rs12913702
rs71395455
rs16974946
rs10852053
rs12594450
rs189950602
rs72630460
rs10083683
rs118149048
rs3817193
rs141491773
rs180971777
rs28708599
rs16974951
rs139013249
rs12438261
rs7181035
rs7180952
rs7180956
rs2036949
rs61322921
rs2044502
rs11635597
rs145905835
rs201785441
rs117592640
rs12440488
rs12438739
rs147396075
rs56104862
rs11858419
rs907551
rs61394864
rs62021193
rs17598114
rs17532346
rs11634320
rs11634322
rs4842983
rs78455984
rs16974460
rs4603535
rs4842977
rs3825877
rs3825878
rs2121452
rs2292463
rs56747535
rs78003169
rs8040066
rs698620
rs10795
rs36126054
rs6496284
rs2290003
rs374627407
rs1057946
rs1061737
rs3748374
rs3748373
rs12914433
rs11073613
rs7237
rs510875
rs11630487
rs11633762
rs145609116
rs2137270
rs2271432
rs2271431
rs4842981
rs12916712
rs7169629
rs150818024
rs118090997
rs11630887
rs7181896
rs11636189
rs28565484
rs62021197
rs62021198
rs9744239
rs118030529
rs188085666
rs35516100
rs7180849
rs62021208
rs4842978
rs141201919
rs1107179
rs3809508
rs17598603
rs1051168
rs2292462
rs2175567
rs12904605
rs309430
rs11637728
rs62021209
rs148143973
rs8034278
rs184360046
rs8042926
rs8024567
rs6496313
rs12908161
rs8026505
rs17598814
rs12905057
rs1374463
rs142092794
rs6496318
rs7176522
rs181742183
rs146974906
rs186958787
rs76860279
rs77583755
rs60772425
rs8023276
rs55945116
rs34452033
rs11854597
rs11638290
rs145212770
rs150079613
rs8023611
rs16974494
rs34028043
rs34784022
rs78919548
rs12900890
rs111783599
rs8031332
rs12917049
rs113115311
rs7171167
rs7162474
rs12911736
rs72630461
rs12908699
rs8029660
rs78744479
rs11636499
rs185820720
rs35316992
rs12912342
rs921094
rs72630462
rs4643294
rs1984829
rs8033459
rs117874843
rs8027779
rs8027776
rs62021219
rs34900908
rs35524990
rs11073663
rs11073664
rs11633185
rs140518064
rs58416181
rs187027863
rs7175725
rs35641144
rs62021226
rs8027118
rs12916867
rs456151
rs112514022
rs79348337
rs12592554
rs8040206
rs138052780
rs138818298
rs28423065
rs2059927
rs57111049
rs8028490
rs16974510
rs17599905
rs66828879
rs34570071
rs60957376
rs10220733
rs113210390
rs11632465
rs58971990
rs1030863
rs150215973
rs2340654
rs9744499
rs1429445
rs11073686
rs17599989
rs17534234
rs8025289
rs17600128
rs79326640
rs62019463
rs1808795
rs140678565
rs61125394
rs115447152
rs34003212
rs147064584
rs72630463
rs62019464
rs7163355
rs11637142
rs55939547
rs6496401
rs55633599
rs72630464
rs12910012
rs67759205
rs11857312
rs8024090
rs12899981
rs75740860
rs2115629
rs11854313
rs34162609
rs78920141
rs11633788
rs2008262
rs11633450
rs56342609
rs7169806
rs6496404
rs11073702
rs79191054
rs60039139
rs35758837
rs2028111
rs17534709
rs140583528
rs11633377
rs9788687
rs11633413
rs78176947
rs144163342
rs919437
rs17600551
rs9920528
rs36033486
rs7183448
rs62019469
rs75380520
rs12908549
rs1469905
rs55953445
rs55646601
rs11633267
rs148103702
rs3748376
rs891289
rs79740321
rs12906348
rs1975277
rs56385235
rs8029167
rs10438428
rs12595321
rs34342559
rs62019472
rs35557864
rs56083611
rs10162762
rs61074241
rs78937355
rs2241645
rs2241644
rs8043333
rs28595395
rs68007905
rs74390640
rs11073716
rs3851678
rs12595786
rs41492149
rs56194751
rs12903134
rs35726233
rs9806472
rs8182086
rs3748375
rs8037997
rs35960805
rs68097191
rs12912388
rs9806315
rs17601029
rs75303648
rs35630683
rs11073729
rs4456483
rs8023889
rs16974523
rs2340651
rs11073730
rs8037423
rs67320428
rs72753050
rs35828350
rs72630465
rs75179753
rs11856496
rs56864281
rs4445878
rs55736017
rs11857356
rs7179643
rs8039472
rs77882765
rs4633690
rs2879828
rs6496439
rs6496441
rs11854291
rs2115630
rs11073739
rs16974536
rs754705
rs2007616
rs55874951
rs6496443
rs959181
rs891286
rs72630466
rs7183401
rs28363946
rs6496452
rs73437930
rs73437935
rs73437937
rs117423816
rs73437938
rs10775243
rs73437941
rs35808647
rs73437942
rs1429443
rs1429444
rs78212565
rs7177454
rs7164787
rs75856783
rs7164817
rs56082456
rs6496458
rs10852091
rs1896864
rs3803403
rs3803405
rs3803406
rs7163882
rs306201
rs73437951
rs12441936
rs112403084
rs60645432
rs28477805
rs139388951
rs306202
rs306203
rs306204
rs306205
rs306206
rs379031
rs434334
rs74415035
rs115389728
rs182517
rs306207
rs77566474
rs61063411
rs56156667
rs306209
rs117657361
rs66907169
rs66551613
rs8038225
rs77878304
rs78987195
rs16974567
rs145463650
rs61412906
rs73437960
rs80014104
rs16974569
rs56005718
rs306197
rs167379
rs35931910
rs59475469
rs2289141
rs34122391
rs186266
rs75346033
rs145646854
rs2289140
rs12907646
rs11853985
rs78688447
rs17536107
rs142109144
rs9944229
rs306198
rs11857540
rs187316
rs306199
rs427564
rs77303431
rs2289138
rs2289137
rs59035842
rs77589263
rs7172470
rs7182119
rs59022852
rs3748380
rs7172412
rs3748379
rs1437033
rs3748377
rs881733
rs893162
rs17602074
rs8040247
rs12101610
rs12900463
rs12324363
rs12915656
rs10852094
rs12904777
rs4842994
rs12324387
rs67395065
rs67677438
rs74249897
rs11856279
rs11632830
rs148802279
rs11631654
rs57769495
rs76595773
rs180948092
rs55901504
rs11858372
rs4842996
rs8024197
rs79582867
rs11629950
rs77437085
rs11631301
rs111765629
rs140343635
rs76109651
rs12912222
rs11631158
rs12917054
rs12441036
rs11073778
rs11629531
rs12592661
rs60380117
rs72753078
rs12917429
rs12906879
rs12593602
rs58948471
rs896359
rs1451537
rs59738243
rs12910396
rs73437980
rs12915107
rs113028994
rs12909280
rs7173860
rs12592396
rs12591453
rs3743160
rs3743161
rs3743162
rs193114293
rs12442557
rs34886124
rs7164325
rs17222316
rs34130645
rs35280494
rs10852100
rs35867121
rs7182385
rs12148896
rs77003198
rs75719247
rs3825876
rs7342686
rs7342687
rs11856397
rs117135859
rs2007154
rs8037320
rs3899704
rs8029287
rs112443887
rs79753856
rs1545472
rs62020865
rs1545471
rs61602610
rs7166433
rs8187753
rs74024753
rs35160698
rs12900152
rs2343679
rs12900488
rs62020867
rs12913070
rs12913577
rs12910245
rs72753095
rs12898884
rs12899037
rs12905008
rs896363
rs896362
rs4410049
rs71408844
rs55986826
rs62020869
rs4644833
rs4248927
rs4842997
rs4842998
rs11631884
rs6496504
rs12907945
rs12101446
rs7177644
rs4842999
rs4843000
rs72754904
rs12913378
rs11634491
rs12914194
rs1545470
rs2290272
rs2290271
rs8040847
rs8033895
rs2290270
rs17215934
rs8187758
rs2290269
rs67047009
rs12905463
rs11073794
rs4247408
rs2004742
rs12901949
rs4076648
rs62021369
rs66772726
rs34001839
rs4038083
rs2343678
rs12914991
rs4468584
rs2343677
rs12911975
rs4843002
rs4843003
rs4843004
rs16974600
rs4980349
rs2305365
rs58205723
rs2305363
rs6496517
rs12916177
rs80130805
rs117825106
rs12101889
rs113120479
rs12917346
rs7403070
rs12910112
rs896361
rs896360
rs4980348
rs4980339
rs12908708
rs12912875
rs12909213
rs16974612
rs12437553
rs7162722
rs11073802
rs11853372
rs2343676
rs62021375
rs4318180
rs57129316
rs4980347
rs4980346
rs72754924
rs7181193
rs34644808
rs12440771
rs12438877
rs12913097
rs2343671
rs56284711
rs36057516
rs55779208
rs117890334
rs8024331
rs17536922
rs1562885
rs1562884
rs4980345
rs12591784
rs12900399
rs17537076
rs16974622
rs1451538
rs28615345
rs12901610
rs11630512
rs7184004
rs35419229
rs7166680
rs11636486
rs12438099
rs12910476
rs34757170
rs185679224
rs4271567
rs7167591
rs12910991
rs3825875
rs3803390
rs3803389
rs72754931
rs11637139
rs116191689
rs7165885
rs2343675
rs2343674
rs4513067
rs2122859
rs4248928
rs4247409
rs4980344
rs4980343
rs4843006
rs112008279
rs191670656
rs12915914
rs28375890
rs75409430
rs58848301
rs11073818
rs72754945
rs112131391
rs11857765
rs12915729
rs6496528
rs77822354
rs6496529
rs12594161
rs7168054
rs12910911
rs11073819
rs11629732
rs11073820
rs75354448
rs2305367
rs28407787
rs11635673
rs11632593
rs11073822
rs1542283
rs75039940
rs7173463
rs7163966
rs2242048
rs2242047
rs2242046
rs7169869
rs6496537
rs8031136
rs148445105
rs113259192
rs12906038
rs62021451
rs34002693
rs6496541
rs16974632
rs8025438
rs6496542
rs8029847
rs4843007
rs4843008
rs4843009
rs7178618
rs58715048
rs79393267
rs35914895
rs10438432
rs16974641
rs28430562
rs2017046
rs74923527
rs4247410
rs4980342
rs62021452
rs6496545
rs8030034
rs8030045
rs6496546
rs6496547
rs11852308
rs28396854
rs4843010
rs4843011
rs7170348
rs2305366
rs8025045
rs77582141
rs72754962
rs7403651
rs55983432
rs11858906
rs72754964
rs150036530
rs732633
rs732632
rs896366
rs4247411
rs896367
rs2084745
rs896368
rs896369
rs896370
rs62022519
rs4843012
rs11073839
rs4842862
rs55935873
rs16974650
rs11634324
rs4980351
rs78714861
rs16974651
rs896371
rs7164520
rs58150236
rs71397833
rs62022522
rs79547601
rs78989744
rs8040251
rs12592558
rs142255110
rs151141913
rs71397834
rs11635705
rs140552483
rs80058540
rs12914025
rs4980358
rs12441289
rs57795160
rs79331465
rs75304702
rs11073849
rs12440846
rs12438449
rs35881378
rs77957395
rs139899137
rs28541399
rs12441737
rs11073850
rs11073851
rs11858930
rs11073852
rs7166894
rs17537738
rs4980355
rs4980354
rs59269598
rs79402974
rs11073854
rs4980352
rs35619798
rs8042711
rs16974665
rs876802
rs1109066
rs1109065
rs58266050
rs56263463
rs75429994
rs78648941
rs138013527
rs7175160
rs896364
rs12439802
rs7173332
rs7177863
rs62022525
rs12900078
rs116893322
rs181576780
rs34585903
rs67613323
rs11629962
rs11629963
rs7163965
rs71397835
rs138030771
rs8023667
rs62022527
rs930716
rs7174762
rs7170598
rs8028550
rs62022528
rs145250838
rs12909357
rs181361991
rs4843015
rs7359256
rs4980341
rs2060785
rs66550763
rs62021182
rs2060784
rs6496586
rs4980340
rs62021184
rs11629967
rs2290273
rs971804
rs8026543
rs1023844
rs1011437
rs1011436
rs1014543
rs2122858
rs1868921
rs12903975
rs7183199
rs12904615
rs117746292
rs3862411
rs289381
rs289380
rs289379
rs35000527
rs289378
rs289377
rs289376
rs289375
rs289374
rs185972
rs289373
rs12900736
rs12904958
rs75172161
rs289420
rs289419
rs34493704
rs289418
rs6496597
rs190840
rs289417
rs289416
rs289414
rs75942807
rs289413
rs289412
rs289411
rs289410
rs71397837
rs188296
rs289409
rs62021203
rs289408
rs289407
rs289406
rs34731527
rs289405
rs289404
rs289403
rs289402
rs289401
rs289400
rs289399
rs289398
rs289397
rs289396
rs289395
rs289394
rs289393
rs17611171
rs289392
rs137989539
rs12908400
rs12912860
rs289391
rs17611290
rs289390
rs289389
rs289388
rs12906544
rs2599364
rs439313
rs439307
rs289382
rs147273985
rs12899693
rs17611396
rs289383
rs289384
rs289385
rs34978449
rs34787669
rs4296226
rs289386
rs289387
rs62021230
rs148982230
rs12902942
rs418676
rs1466166
rs379799
rs7174722
rs12909971
rs395573
rs12900012
rs12909130
rs409211
rs117245630
rs35885781
rs11856330
rs34105012
rs2923731
rs2654915
rs2599366
rs2938354
rs28836780
rs12913985
rs35843593
rs12593499
rs12592539
rs148707838
rs141678143
rs146925469
rs35134026
rs7496012
rs11632899
rs34054841
rs12908535
rs13380056
rs35127646
rs7403474
rs72757059
rs7403597
rs77255035
rs12909111
rs56046484
rs7403468
rs11632658
rs11630697
rs11634975
rs11073915
rs144232928
rs11073916
rs11073917
rs7402770
rs4980357
rs4980356
rs7402179
rs12912134
rs12904410
rs117395210
rs62019480
rs12903145
rs2015030
rs11634877
rs11632175
rs7402176
rs7402932
rs1973516
rs55856604
rs56123990
rs62019481
rs62019482
rs55845542
rs12437935
rs16974791
rs116857713
rs34072250
rs28718705
rs12438909
rs2304415
rs2304416
rs11631548
rs193010509
rs74024800
rs1969101
rs142663054
rs1532776
rs2174218
rs58905233
rs12441196
rs3816103
rs3816104
rs2304417
rs16974820
rs12910668
rs12904386
rs35845738
rs12904766
rs12912264
rs12440263
rs12438541
rs79347010
rs141636245
rs10852130
rs12911330
rs12916821
rs12916129
rs10852131
rs34919315
rs744422
rs17540307
rs75678757
rs72630468
rs8032301
rs734495
rs12905036
rs55699332
rs12591070
rs17540501
rs12913859
rs8040352
rs2342974
rs2005228
rs905600
rs12904238
rs17612860
rs150020769
rs3816105
rs2304418
rs8038149
rs76827804
rs74027408
rs9920027
rs12440719
rs4843019
rs4842864
rs34345801
rs8041380
rs12232314
rs56005972
rs145105977
rs60000029
rs56884884
```
