## Supplementary material for "Characterization of shared and ancestry-specific signals driving complex traits using multi-ancestry fine-mapping": susiex_nc3.cs80.cs

```
CS_ID	SNP	BP	REF_ALLELE	ALT_ALLELE	REF_FRQ	BETA	SE	-LOG10P	CS_PIP	OVRL_PIP
1	rs12908161	85207825	G,G	A,A	0.735586,0.862103	-0.0302282,-0.033829	0.00448312,0.0123978	10.8082,2.19654	0.0698957	0.0700118
1	rs11638554	85148231	G,G	T,T	0.707753,0.863095	-0.0297925,-0.030508	0.00434734,0.0124355	11.1409,1.84908	0.0631801	0.0633472
1	rs35630683	85349231	C,C	T,T	0.738569,0.868056	-0.0298257,-0.0367384	0.00449951,0.0126309	10.4701,2.44004	0.0540995	0.0542173
1	rs35828350	85355841	A,A	G,G	0.738569,0.868056	-0.0297064,-0.0366918	0.00449951,0.0126309	10.3923,2.43492	0.0448287	0.0449457
1	rs71395455	85153804	G,G	A,A	0.71173,0.864087	-0.0296378,-0.0299287	0.00436498,0.0124737	10.95,1.78452	0.0376148	0.0377645
1	rs56864281	85357649	A,A	C,C	0.737575,0.869048	-0.0295798,-0.0364542	0.00449401,0.0126714	10.3335,2.39618	0.0374671	0.0375822
1	rs12913702	85153184	A,A	G,G	0.712724,0.864087	-0.0295303,-0.0297771	0.00436947,0.0124737	10.8551,1.77013	0.0302052	0.0303542
1	rs748455	85149575	C,C	T,T	0.709742,0.864087	-0.0293926,-0.0295929	0.00435609,0.0124737	10.8226,1.75273	0.0270589	0.0272073
1	rs12904605	85201419	C,C	T,T	0.741551,0.861111	-0.0294931,-0.0350702	0.00451629,0.0123606	10.1831,2.34196	0.0242639	0.0243775
1	rs1051168	85200520	T,T	G,G	0.741551,0.864087	-0.0295406,-0.0344301	0.00451629,0.0124737	10.2136,2.23837	0.0216821	0.0217931
1	rs2175567	85200946	C,C	G,G	0.742545,0.862103	-0.0295778,-0.0341691	0.00452197,0.0123978	10.2136,2.23281	0.0210546	0.0211667
1	rs17598603	85200211	G,G	C,C	0.741551,0.862103	-0.0294499,-0.0339665	0.00451629,0.0123978	10.1553,2.21117	0.0180163	0.018126
1	rs60957376	85280792	G,G	T,T	0.733598,0.867063	-0.028511,-0.0379225	0.00447241,0.0125908	9.73722,2.58568	0.0143265	0.0144401
1	rs35960805	85343980	G,G	T,T	0.733598,0.867063	-0.0284035,-0.0377737	0.00447241,0.0125908	9.66924,2.5688	0.0121872	0.0123002
1	rs11638290	85227636	T,T	C,C	0.733598,0.863095	-0.0290014,-0.0332932	0.00447241,0.0124355	10.0505,2.12944	0.0118872	0.011992
1	rs34570071	85280212	A,A	T,T	0.730616,0.867063	-0.0282559,-0.0378714	0.00445666,0.0125908	9.63916,2.57987	0.0113355	0.0114494
1	rs12912388	85344550	A,A	T,T	0.733598,0.867063	-0.0283558,-0.0377225	0.00447241,0.0125908	9.63916,2.563	0.0112783	0.0113909
1	rs4643294	85250253	T,T	C,C	0.733598,0.863095	-0.0289104,-0.0335465	0.00447241,0.0124355	9.99202,2.15593	0.0109954	0.0110999
1	rs34028043	85231585	A,A	G,G	0.733598,0.863095	-0.0289537,-0.0331947	0.00447241,0.0124355	10.0198,2.11918	0.0108952	0.0109994
1	rs11633377	85318065	G,G	A,A	0.734592,0.868056	-0.0283419,-0.0379452	0.00447775,0.0126309	9.60912,2.5746	0.010816	0.0109287
1	rs3748376	85328352	T,T	C,C	0.741551,0.868056	-0.0285858,-0.0377912	0.00451629,0.0126309	9.60912,2.55722	0.0107906	0.0109059
1	rs62021226	85268036	C,C	T,T	0.733598,0.866071	-0.028603,-0.0358976	0.00447241,0.0125513	9.79561,2.3731	0.0107551	0.0108628
1	rs11637728	85203392	T,T	A,A	0.739563,0.858135	-0.0288422,-0.0345608	0.00450506,0.0122515	9.81482,2.31984	0.0107459	0.0108557
1	rs12899981	85302373	A,A	G,G	0.733598,0.866071	-0.0281737,-0.0385031	0.00447241,0.0125513	9.52471,2.66605	0.0106394	0.0107557
1	rs11633413	85318159	G,G	A,A	0.734592,0.868056	-0.0283419,-0.0378425	0.00447775,0.0126309	9.60912,2.563	0.0105744	0.0106867
1	rs11637142	85295927	G,G	A,A	0.733598,0.866071	-0.0281737,-0.0384571	0.00447241,0.0125513	9.52471,2.66074	0.0105442	0.0106603
1	rs12903134	85337699	A,A	T,T	0.734592,0.868056	-0.0282507,-0.0383464	0.00447775,0.0126309	9.5519,2.62014	0.0104221	0.0105363
1	rs35726233	85337800	T,T	C,C	0.734592,0.868056	-0.0282507,-0.0382951	0.00447775,0.0126309	9.5519,2.61429	0.0103039	0.0104178
1	rs34342559	85331271	G,G	A,A	0.741551,0.868056	-0.028542,-0.0378425	0.00451629,0.0126309	9.58186,2.563	0.0102769	0.010392
1	rs62019472	85331493	G,G	A,A	0.741551,0.868056	-0.028542,-0.0377912	0.00451629,0.0126309	9.58186,2.55722	0.0101617	0.0102766
1	rs12916867	85270275	C,C	T,T	0.733598,0.867063	-0.028603,-0.0356073	0.00447241,0.0125908	9.79561,2.32943	0.0099102	0.0100164
1	rs34900908	85257599	A,A	G,G	0.733598,0.863095	-0.0288628,-0.0331947	0.00447241,0.0124355	9.96145,2.11918	0.00958078	0.0096844
1	rs62019464	85294469	A,A	T,T	0.733598,0.866071	-0.0281737,-0.0380028	0.00447241,0.0125513	9.52471,2.60845	0.0095215	0.00963544
1	rs36033486	85319692	G,G	A,A	0.734592,0.868056	-0.0282073,-0.0381925	0.00447775,0.0126309	9.52471,2.60262	0.00948698	0.00960022
1	rs34162609	85304446	T,T	C,C	0.733598,0.866071	-0.0280782,-0.0385031	0.00447241,0.0125513	9.46503,2.66605	0.00933021	0.00944612
1	rs11636499	85243681	T,T	C,C	0.73161,0.863095	-0.0287947,-0.0330445	0.00446187,0.0124355	9.96145,2.10359	0.00931018	0.00941472
1	rs11633267	85324467	C,C	T,T	0.734592,0.868056	-0.0282073,-0.0379939	0.00447775,0.0126309	9.52471,2.5801	0.00907942	0.0091918
1	rs12910012	85298662	C,C	T,T	0.733598,0.867063	-0.0281259,-0.0381736	0.00447241,0.0125908	9.49485,2.61429	0.00901694	0.00913032
1	rs34784022	85231906	C,C	T,T	0.733598,0.863095	-0.0288152,-0.0331947	0.00447241,0.0124355	9.93093,2.11918	0.0089582	0.0090615
1	rs35524990	85258203	C,C	T,T	0.733598,0.863095	-0.0288152,-0.0331947	0.00447241,0.0124355	9.93093,2.11918	0.0089582	0.0090615
1	rs17599989	85285536	C,C	T,T	0.735586,0.867063	-0.0281455,-0.0383224	0.00448312,0.0125908	9.46503,2.63132	0.00884331	0.00895795
1	rs11633450	85307287	T,T	C,C	0.732604,0.866071	-0.027954,-0.0387021	0.00446712,0.0125513	9.40822,2.68915	0.0087702	0.00888714
1	rs12908699	85240403	T,T	G,G	0.733598,0.863095	-0.0288152,-0.0329459	0.00447241,0.0124355	9.93093,2.09339	0.00852679	0.00862975
1	rs12905057	85210765	G,G	A,A	0.733598,0.862103	-0.0287242,-0.0335286	0.00447241,0.0123978	9.8728,2.16476	0.0083338	0.00843807
1	rs35316992	85248133	G,G	A,A	0.733598,0.863095	-0.0288152,-0.0327956	0.00447241,0.0124355	9.93093,2.07789	0.00827781	0.00838058
1	rs12906348	85329421	C,C	A,A	0.741551,0.867063	-0.0284939,-0.0370178	0.00451629,0.0125908	9.5519,2.48392	0.00826563	0.00837814
1	rs17600551	85319258	G,G	A,A	0.734592,0.868056	-0.0281595,-0.0378425	0.00447775,0.0126309	9.49485,2.563	0.00822339	0.00833493
2	rs193010509	85620616	NA,C	NA,T	NA,0.994048	NA,0.181932	NA,0.0555718	NA,2.97426	0.0394074	0.0774879
2	rs191670656	85472080	NA,T	NA,C	NA,0.96627	NA,0.0684148	NA,0.023678	NA,2.41342	0.0184739	0.0366612
2	rs138013527	85517075	NA,T	NA,A	NA,0.993056	NA,0.155288	NA,0.0514752	NA,2.59262	0.0174163	0.034621
2	rs11856085	84472771	C,C	T,T	0.643141,0.516865	-0.00816204,-0.0110036	0.00412703,0.00855422	1.3191,0.702619	0.00967269	0.0191397
2	rs77582141	85488728	NA,G	NA,C	NA,0.96627	NA,0.0629814	NA,0.023678	NA,2.10701	0.00925629	0.0184528
2	rs142663054	85623575	NA,A	NA,G	NA,0.994048	NA,0.153534	NA,0.0555718	NA,2.2418	0.00810822	0.0161889
2	rs76140775	84434114	NA,T	NA,A	NA,0.993056	NA,-0.137173	NA,0.0514752	NA,2.11336	0.00712465	0.0142062
2	rs4310815	84481664	C,C	A,A	0.645129,0.512897	-0.00794474,-0.0106535	0.0041322,0.0085522	1.2634,0.671878	0.00707761	0.0140252
2	rs75354448	85475543	NA,T	NA,C	NA,0.902778	NA,-0.0353445	NA,0.0144288	NA,1.8446	0.00613157	0.0122352
2	rs148927172	84402275	NA,A	NA,T	NA,0.994048	NA,-0.136498	NA,0.0555718	NA,1.85264	0.0058562	0.0116871
2	rs9944229	85404969	G,G	A,A	0.790258,0.884921	0.0147132,0.0264682	0.00485638,0.0133953	2.61115,1.31729	0.00466885	0.0093125
2	rs11856278	84405970	C,C	T,T	0.642147,0.579365	-0.00720783,-0.010613	0.00412449,0.00865913	1.094,0.65692	0.00436944	0.00867479
2	rs142315064	84493429	NA,C	NA,T	NA,0.990079	NA,-0.100941	NA,0.0431319	NA,1.71515	0.0042646	0.00851525
2	rs79046212	85148471	NA,C	NA,G	NA,0.988095	NA,0.0980616	NA,0.0394133	NA,1.89126	0.004041	0.00807252
2	rs116910511	85208497	T,NA	G,NA	0.994036,NA	0.0682221,NA	0.0256781,NA	2.10303,NA	0.00400367	0.0079914
2	rs2033071	84365434	T,T	C,C	0.197813,0.030754	-0.0171103,0.0203328	0.00496334,0.0247591	3.24706,0.385611	0.00390718	0.00776522
2	rs61189615	84423754	A,A	G,G	0.937376,0.845238	-0.0199338,-0.0197315	0.0081604,0.011819	1.83637,1.02216	0.00371178	0.00737797
2	rs79046244	84420024	G,G	A,A	0.936382,0.842262	-0.0195364,-0.0195623	0.00810069,0.0117277	1.79918,1.02088	0.00367208	0.00729929
2	rs76106987	85178308	G,NA	A,NA	0.980119,NA	0.0430807,NA	0.0141639,NA	2.62829,NA	0.00354539	0.00707665
2	rs142674392	85352915	T,NA	G,NA	0.918489,NA	0.0267829,NA	0.00722595,NA	3.67746,NA	0.00346807	0.00691263
2	rs74793148	84410188	G,G	A,A	0.936382,0.842262	-0.0192797,-0.0193685	0.00810069,0.0117277	1.76164,1.00598	0.00331517	0.00659142
2	rs60645432	85385672	T,T	C,C	0.801193,0.998016	0.020468,-0.0965353	0.00495399,0.0960615	4.44344,0.501786	0.00331099	0.00661237
2	rs75697354	84406858	G,G	A,A	0.936382,0.842262	-0.0194821,-0.0186986	0.00810069,0.0117277	1.79121,0.955278	0.0032365	0.00643525
2	rs1426165	84452052	C,C	T,T	0.651093,0.53373	-0.00662879,-0.0108609	0.00414823,0.00856887	0.958419,0.68828	0.00309315	0.00614746
2	rs77291928	84413193	C,C	T,T	0.936382,0.842262	-0.0189191,-0.0190313	0.00810069,0.0117277	1.70957,0.98031	0.00285408	0.00567646
2	rs11632830	85417155	G,G	T,T	0.784294,0.884921	0.0140922,0.0255123	0.00480694,0.0133953	2.47213,1.24537	0.00279578	0.00558209
2	rs55901504	85419112	G,G	C,C	0.794235,0.890873	0.014484,0.0242835	0.00489079,0.0137097	2.51406,1.11624	0.00278204	0.00555445
2	rs77327620	84406258	G,G	A,A	0.935388,0.843254	-0.019087,-0.0184545	0.00804241,0.0117578	1.75374,0.933607	0.00277144	0.00551237
2	rs149486622	85318939	A,NA	G,NA	0.917495,NA	0.0260635,NA	0.00718617,NA	3.54234,NA	0.00270835	0.00540079
2	rs77523699	85199921	T,NA	C,NA	0.918489,NA	0.0258877,NA	0.00722595,NA	3.46827,NA	0.00257502	0.00513507
2	rs117395210	85610055	T,T	A,A	0.983101,0.96627	0.0313606,-0.0547826	0.0153396,0.023678	1.38814,1.68431	0.0025577	0.00511413
2	rs75783811	85371959	T,NA	C,NA	0.916501,NA	0.0261584,NA	0.00714714,NA	3.5982,NA	0.00248737	0.00496094
2	rs2585061	84347751	G,G	A,A	0.193837,0.029762	-0.0165604,0.0186436	0.00500161,0.0251555	3.03172,0.338555	0.00248364	0.00494006
2	rs11636516	84361773	T,T	A,A	0.194831,0.029762	-0.0162587,0.0210635	0.00499191,0.0251555	2.94848,0.395335	0.00247799	0.00492939
2	rs4843152	84363542	C,C	T,T	0.194831,0.029762	-0.0159642,0.0220759	0.00499191,0.0251555	2.85893,0.420018	0.00244341	0.0048609
2	rs2554383	84356316	G,G	A,A	0.192843,0.029762	-0.0164057,0.0196705	0.00501139,0.0251555	2.97404,0.362269	0.00243948	0.00485244
2	rs1477593	84363045	A,A	G,G	0.194831,0.029762	-0.0159642,0.0218977	0.00499191,0.0251555	2.85893,0.415634	0.00242475	0.00482382
2	rs17534409	85302582	G,NA	T,NA	0.918489,NA	0.0255317,NA	0.00722595,NA	3.38684,NA	0.00230429	0.00459631
2	rs2585038	84337258	G,G	A,A	0.193837,0.029762	-0.0169113,0.00990328	0.00500161,0.0251555	3.14159,0.158756	0.00228778	0.00455124
2	rs2585040	84340468	C,C	G,G	0.194831,0.032738	-0.0166857,0.0108926	0.00499191,0.0240218	3.08087,0.186934	0.00226482	0.00450562
2	rs78936773	85203796	T,NA	C,NA	0.921471,NA	0.0254195,NA	0.00734995,NA	3.26498,NA	0.00224992	0.0044877
2	rs28696207	84438515	C,C	G,G	0.661034,0.532738	-0.00658504,-0.0106464	0.00417686,0.00856774	0.939687,0.669568	0.00220621	0.00438805
2	rs79582867	85420160	G,G	A,A	0.794235,0.889881	0.0144355,0.0216712	0.00489079,0.0136555	2.50009,0.948798	0.00219904	0.00439176
2	rs75510472	85308538	C,NA	T,NA	0.917495,NA	0.0253911,NA	0.00718617,NA	3.38684,NA	0.00218461	0.00435791
2	rs144335430	84660797	T,NA	C,NA	0.978131,NA	-0.0311076,NA	0.0135185,NA	1.66989,NA	0.00213559	0.0042687
2	rs2562777	84366066	T,T	C,C	0.194831,0.029762	-0.015592,0.0232082	0.00499191,0.0251555	2.74777,0.44828	0.00213149	0.00424151
2	rs75305038	84397540	T,T	C,C	0.941352,0.84623	-0.0186121,-0.0196395	0.00841466,0.0118501	1.56903,1.0112	0.0021281	0.00423535
2	rs4287531	84789274	C,NA	T,NA	0.975149,NA	0.0376482,NA	0.0127009,NA	2.51791,NA	0.00212467	0.00424378
2	rs2585052	84355990	A,A	T,T	0.192843,0.029762	-0.0161224,0.0197408	0.00501139,0.0251555	2.88784,0.363913	0.00211842	0.00421488
2	rs117249648	84361517	NA,T	NA,C	NA,0.962302	NA,0.0458586	NA,0.0224433	NA,1.38699	0.0021184	0.00423457
2	rs79675055	84440199	A,A	C,C	0.937376,0.840278	-0.0202468,-0.0146593	0.0081604,0.0116683	1.88281,0.679859	0.00211759	0.00421376
2	rs2289137	85408305	T,T	A,A	0.797217,0.891865	0.0134767,0.0259691	0.0049174,0.0137648	2.21236,1.22761	0.00211343	0.0042215
2	rs11631654	85417301	G,G	A,A	0.795229,0.890873	0.01352,0.0261398	0.00489958,0.0137097	2.23728,1.24746	0.00210559	0.00420591
2	rs145709834	84823459	T,NA	C,NA	0.99006,NA	0.0219539,NA	0.01993,NA	0.567578,NA	0.00210036	0.00419959
2	rs74718275	84416861	A,A	G,G	0.94334,0.844246	-0.0188159,-0.0204508	0.00855199,0.0117882	1.55605,1.08214	0.00206667	0.00411337
2	rs146438511	85076047	NA,C	NA,G	NA,0.977182	NA,0.0609251	NA,0.0286274	NA,1.4773	0.002037	0.00407315
2	rs150578385	84593836	NA,G	NA,A	NA,0.990079	NA,-0.0840648	NA,0.0431319	NA,1.28994	0.00200862	0.00401648
2	rs75915323	84437527	C,C	T,T	0.937376,0.838294	-0.0198841,-0.0151119	0.0081604,0.0116103	1.82905,0.714321	0.00198152	0.00394342
2	rs143591554	84348409	NA,T	NA,C	NA,0.954365	NA,0.0384732	NA,0.0204832	NA,1.21938	0.00196319	0.00392449
2	rs77356866	85567996	A,NA	G,NA	0.99006,NA	0.0490167,NA	0.01993,NA	1.8565,NA	0.00195809	0.00391622
2	rs75708269	84387472	C,C	T,T	0.937376,0.845238	-0.0180271,-0.0189846	0.0081604,0.011819	1.56594,0.965717	0.00190963	0.00380083
2	rs2585042	84341748	C,C	T,T	0.193837,0.032738	-0.0161936,0.0116102	0.00500161,0.0240218	2.91898,0.201439	0.00186582	0.00371289
2	rs17533006	85207627	C,NA	T,NA	0.952286,NA	0.028339,NA	0.00927543,NA	2.64809,NA	0.00186054	0.00371421
2	rs75314237	85354070	T,NA	A,NA	0.913519,NA	0.0246194,NA	0.00703429,NA	3.33216,NA	0.00185954	0.00371053
2	rs2562776	84368163	A,A	G,G	0.192843,0.030754	-0.0159305,0.0184116	0.00501139,0.0247591	2.83016,0.339987	0.00185838	0.00369821
2	rs979543	84352564	A,A	C,C	0.198807,0.034722	-0.0161853,0.0123602	0.00495399,0.0233493	2.96399,0.22435	0.00182249	0.00362714
2	rs7177863	85521883	T,T	A,A	0.235586,0.409722	-0.00727913,0.0188958	0.00465908,0.00869221	0.927364,1.52704	0.00166477	0.00333367
2	rs17528889	84390999	A,A	C,C	0.941352,0.845238	-0.0181054,-0.0186188	0.00841466,0.011819	1.50273,0.938619	0.00166085	0.00330667
2	rs75917666	84458283	A,A	G,G	0.93837,0.838294	-0.0205288,-0.0124313	0.00822159,0.0116103	1.90215,0.546226	0.00162032	0.00322556
2	rs118033618	84823460	NA,T	NA,G	NA,0.968254	NA,-0.0409105	NA,0.0243817	NA,1.02982	0.00161849	0.00323712
2	rs79590734	84375607	G,G	A,A	0.936382,0.830357	-0.0179352,-0.0156236	0.00810069,0.0113894	1.57143,0.769201	0.00160849	0.00320216
2	rs150713218	85387281	A,NA	G,NA	0.916501,NA	0.0243949,NA	0.00714714,NA	3.19249,NA	0.00160689	0.00320694
2	rs79279791	84566199	NA,A	NA,C	NA,0.936508	NA,0.0333525	NA,0.0175302	NA,1.24339	0.00159302	0.00318504
2	rs4577047	84484166	G,G	T,T	0.935388,0.835317	-0.0197708,-0.0133834	0.00804241,0.0115253	1.85514,0.609853	0.00157579	0.00313711
2	rs117666879	84585621	G,NA	A,NA	0.978131,NA	-0.0292073,NA	0.0135185,NA	1.51243,NA	0.0015736	0.0031463
2	rs75315275	85379415	G,NA	A,NA	0.913519,NA	0.0243083,NA	0.00703429,NA	3.26052,NA	0.00153507	0.00306397
2	rs149131642	84742452	NA,A	NA,G	NA,0.970238	NA,-0.0427426	NA,0.0251555	NA,1.04918	0.00152067	0.00304174
2	rs55832004	85436577	A,NA	G,NA	0.986084,NA	0.0233493,NA	0.0168779,NA	0.778498,NA	0.00150685	0.00301323
2	rs140222450	85647188	T,NA	C,NA	0.991054,NA	0.0478469,NA	0.0209976,NA	1.64425,NA	0.00149901	0.00299859
2	rs185099542	84623555	NA,A	NA,C	NA,0.99504	NA,-0.107004	NA,0.0608454	NA,1.10435	0.0014898	0.00297929
2	rs17533454	85224185	A,NA	G,NA	0.952286,NA	0.0273598,NA	0.00927543,NA	2.49746,NA	0.00148611	0.00296753
2	rs2585049	84352873	T,T	G,G	0.193837,0.032738	-0.0157652,0.0141121	0.00500161,0.0240218	2.7901,0.254234	0.00147864	0.00294357
2	rs78967200	84406946	G,NA	T,NA	0.982107,NA	-0.0305969,NA	0.014915,NA	1.39549,NA	0.00147637	0.00295187
2	rs116857713	85617119	NA,T	NA,C	NA,0.974206	NA,0.0529052	NA,0.0269663	NA,1.303	0.00142731	0.00285565
2	rs75274999	85332633	C,NA	A,NA	0.951292,NA	0.0269899,NA	0.00918509,NA	2.48167,NA	0.00139362	0.00278349
2	rs118134155	84508221	C,NA	A,NA	0.982107,NA	-0.0345363,NA	0.014915,NA	1.68649,NA	0.001393	0.0027812
2	rs145711579	84627536	NA,A	NA,C	NA,0.977182	NA,0.0542235	NA,0.0286274	NA,1.235	0.00139118	0.00278232
2	rs7175160	85518062	C,C	A,A	0.232604,0.394841	-0.0071274,0.0180489	0.00467973,0.00874495	0.89364,1.40865	0.00136571	0.00273503
2	rs76136488	84455009	A,A	G,G	0.942346,0.839286	-0.0202023,-0.0132804	0.00848241,0.0116392	1.76361,0.595398	0.00134764	0.00268367
2	rs147077764	84783737	G,NA	A,NA	0.961233,NA	-0.0362665,NA	0.0102422,NA	3.39928,NA	0.00133395	0.00266375
2	rs117002130	84793438	NA,G	NA,A	NA,0.969246	NA,-0.0397873	NA,0.0247591	NA,0.966336	0.00132577	0.00265203
2	rs144232928	85607132	NA,A	NA,C	NA,0.992063	NA,0.0802906	NA,0.0481747	NA,1.01962	0.00132576	0.00265137
2	rs117378634	84757383	C,NA	A,NA	0.961233,NA	-0.0361679,NA	0.0102422,NA	3.38346,NA	0.00130827	0.00261252
2	rs76213193	85389481	T,NA	A,NA	0.913519,NA	0.0234482,NA	0.00703429,NA	3.06658,NA	0.00130825	0.00261161
2	rs4473150	84482831	G,NA	C,NA	0.292247,NA	-0.0126223,NA	0.00434734,NA	2.43289,NA	0.00129699	0.00258498
2	rs79497969	84487102	G,G	A,A	0.937376,0.840278	-0.0195566,-0.0131862	0.0081604,0.0116683	1.78116,0.587636	0.00129042	0.00256959
2	rs150437620	84727026	G,NA	A,NA	0.961233,NA	-0.0360391,NA	0.0102422,NA	3.36284,NA	0.00127561	0.00254738
2	rs6602993	84482362	G,NA	C,NA	0.292247,NA	-0.0125768,NA	0.00434734,NA	2.4184,NA	0.00127004	0.00253134
2	rs2086441	84550480	A,A	G,G	0.802187,0.670635	-0.00765518,-0.00675861	0.00496334,0.00909539	0.910129,0.339673	0.00125367	0.00249785
2	rs117852513	84745640	A,NA	G,NA	0.961233,NA	-0.0359102,NA	0.0102422,NA	3.34228,NA	0.00124396	0.00248422
2	rs80312348	84374341	C,C	G,G	0.936382,0.828373	-0.0182516,-0.0118247	0.00810069,0.011337	1.61522,0.527331	0.00124264	0.0024747
2	rs79706217	84374944	C,C	T,T	0.936382,0.828373	-0.0182021,-0.0118247	0.00810069,0.011337	1.60834,0.527331	0.00122536	0.00244034
2	rs61063411	85391233	C,C	T,T	0.730616,0.840278	0.0175459,0.0197053	0.00445666,0.0116683	4.08354,1.03972	0.00122387	0.00244652
2	rs112878346	85397609	T,NA	C,NA	0.915507,NA	0.023384,NA	0.00710883,NA	2.99831,NA	0.00119802	0.00239181
2	rs117725683	85526906	G,NA	A,NA	0.985089,NA	0.0316303,NA	0.0163138,NA	1.2797,NA	0.00117259	0.00234564
2	rs190165587	84742350	A,NA	G,NA	0.989066,NA	0.0502123,NA	0.0190121,NA	2.08279,NA	0.00117128	0.00234273
2	rs146260511	84957149	A,NA	C,NA	0.974155,NA	-0.0210649,NA	0.0124606,NA	1.0413,NA	0.0011533	0.00230616
2	rs149917824	84346629	T,NA	G,NA	0.982107,NA	-0.0286657,NA	0.014915,NA	1.2627,NA	0.00113802	0.0022758
2	rs28545666	84538711	C,C	G,G	0.802187,0.66369	-0.00755935,-0.00579716	0.00496334,0.00904796	0.89364,0.282572	0.00113104	0.00225384
2	rs7175914	84445097	G,G	T,T	0.581511,0.321429	-0.00491947,-0.00647923	0.00400792,0.00915299	0.658253,0.319647	0.00112919	0.00224851
2	rs28645965	84538645	A,A	G,G	0.802187,0.66369	-0.00755935,-0.00564134	0.00496334,0.00904796	0.89364,0.273305	0.00111807	0.00222803
2	rs148339443	85567817	T,NA	G,NA	0.985089,NA	0.0311408,NA	0.0163138,NA	1.24965,NA	0.00110604	0.00221259
2	rs117427668	84353610	T,NA	C,NA	0.982107,NA	-0.0284453,NA	0.014915,NA	1.24795,NA	0.00110586	0.00221154
2	rs7177929	84478679	A,NA	G,NA	0.291252,NA	-0.0122112,NA	0.0043517,NA	2.29974,NA	0.00110499	0.00220283
2	rs4530091	84482778	A,NA	G,NA	0.291252,NA	-0.0122112,NA	0.0043517,NA	2.29974,NA	0.00110499	0.00220283
2	rs28578450	84546413	A,A	C,C	0.800199,0.652778	-0.00771736,-0.00539862	0.00494472,0.00897877	0.925959,0.261486	0.00109814	0.00218828
2	rs28728297	84546412	A,A	T,T	0.800199,0.652778	-0.00771736,-0.00539862	0.00494472,0.00897877	0.925959,0.261486	0.00109814	0.00218828
2	rs188085666	85194355	T,T	A,A	0.90159,0.984127	0.0254911,-0.0245866	0.00663768,0.0342017	3.91063,0.325854	0.00109459	0.0021849
2	rs117746292	85550583	NA,A	NA,G	NA,0.97619	NA,-0.0451278	NA,0.0280389	NA,0.968538	0.0010918	0.00218393
2	rs142389716	84827202	NA,A	NA,G	NA,0.983135	NA,0.0585228	NA,0.0331973	NA,1.10835	0.00108589	0.00217244
2	rs28712829	84550867	T,T	C,C	0.803181,0.670635	-0.00743654,-0.00675861	0.00497278,0.00909539	0.870318,0.339673	0.00107653	0.00214531
2	rs12909357	85536412	C,C	T,T	0.878728,0.980159	0.0141755,0.0100364	0.00605664,0.0306528	1.71537,0.128808	0.00107645	0.00215181
2	rs62026531	84777733	C,NA	T,NA	0.873757,NA	0.013614,NA	0.00595306,NA	1.65361,NA	0.00104284	0.00208153
2	rs7179241	84551711	G,G	A,A	0.803181,0.670635	-0.00734505,-0.00670847	0.00497278,0.00909539	0.854922,0.336509	0.00102704	0.0020468
2	rs1365199	84423434	T,T	G,G	0.589463,0.376984	-0.0047977,-0.00728954	0.00401916,0.00882048	0.633405,0.388746	0.00101786	0.00202741
2	rs7175491	84474939	C,NA	T,NA	0.290258,NA	-0.0120866,NA	0.00435609,NA	2.25757,NA	0.00101366	0.00202102
2	rs4375628	84484056	C,C	T,T	0.94334,0.838294	-0.0192806,-0.0135753	0.00855199,0.0116103	1.61683,0.615642	0.0010093	0.00201062
2	rs1871731	84538032	G,G	A,A	0.801193,0.660714	-0.007454,-0.00525222	0.00495399,0.00902845	0.878062,0.251237	0.000992428	0.00197794
2	rs75963579	85148886	NA,G	NA,C	NA,0.889881	NA,0.0270452	NA,0.0136555	NA,1.322	0.000978893	0.00195814
2	rs4843158	84471636	C,NA	G,NA	0.289264,NA	-0.0119572,NA	0.00436052,NA	2.2144,NA	0.000977703	0.00194943
2	rs9744674	84467507	C,NA	T,NA	0.289264,NA	-0.0119572,NA	0.00436052,NA	2.2144,NA	0.000977703	0.00194943
2	rs79211113	84577063	NA,T	NA,C	NA,0.776786	NA,0.0186928	NA,0.0102658	NA,1.16352	0.000973933	0.0019477
2	rs77668780	84496445	NA,A	NA,G	NA,0.944444	NA,-0.0234512	NA,0.0186617	NA,0.680102	0.000952608	0.00190446
2	rs75937725	85641995	T,NA	C,NA	0.985089,NA	0.0337356,NA	0.0163138,NA	1.41287,NA	0.000946891	0.00189424
2	rs62026533	84784919	A,NA	G,NA	0.875746,NA	0.0135682,NA	0.0059937,NA	1.62727,NA	0.000927572	0.00185167
2	rs2401130	84470735	C,NA	A,NA	0.291252,NA	-0.0117916,NA	0.0043517,NA	2.17164,NA	0.000916546	0.00182765
2	rs7179507	84473531	A,NA	G,NA	0.291252,NA	-0.011746,NA	0.0043517,NA	2.15794,NA	0.000899129	0.00179296
2	rs2401131	84470896	T,NA	A,NA	0.290258,NA	-0.0118035,NA	0.00435609,NA	2.17164,NA	0.000893711	0.00178219
2	rs147999873	84601472	NA,T	NA,G	NA,0.989087	NA,-0.0580223	NA,0.0411453	NA,0.80001	0.000884287	0.00176922
2	rs142933843	84427095	NA,T	NA,C	NA,0.981151	NA,-0.0440819	NA,0.0314332	NA,0.793725	0.000877174	0.00175513
2	rs111645810	84771249	T,NA	G,NA	0.875746,NA	0.0133338,NA	0.0059937,NA	1.58327,NA	0.000868749	0.00173441
2	rs145105977	85647271	NA,C	NA,T	NA,0.933532	NA,-0.0252669	NA,0.0171606	NA,0.851035	0.000861255	0.00172342
2	rs118030529	85194088	NA,A	NA,G	NA,0.912698	NA,0.0264156	NA,0.0151436	NA,1.09098	0.000856052	0.0017127
2	rs139141359	84453188	NA,G	NA,A	NA,0.981151	NA,0.0478843	NA,0.0314332	NA,0.893922	0.000855168	0.00171067
2	rs79825359	85370467	G,NA	C,NA	0.985089,NA	0.00643399,NA	0.0163138,NA	0.159083,NA	0.000851192	0.00170295
2	rs62029579	84948463	C,NA	A,NA	0.88171,NA	0.0135511,NA	0.00612213,NA	1.5708,NA	0.000849543	0.00169608
2	rs79191054	85310581	NA,T	NA,C	NA,0.981151	NA,0.0453966	NA,0.0314332	NA,0.827759	0.000844749	0.00168995
2	rs561184288	84735951	NA,G	NA,C	NA,0.97619	NA,0.0442385	NA,0.0280389	NA,0.940734	0.000841893	0.00168439
2	rs72757060	85605305	G,NA	A,NA	0.941352,NA	-0.0104222,NA	0.00841466,NA	0.666545,NA	0.000832433	0.00166604
2	rs144757184	84573621	NA,C	NA,T	NA,0.983135	NA,0.0535972	NA,0.0331973	NA,0.972987	0.00083165	0.00166393
2	rs145016142	84735930	NA,A	NA,G	NA,0.97619	NA,0.0436004	NA,0.0280389	NA,0.921013	0.000817471	0.00163555
2	rs184360046	85205453	NA,A	NA,T	NA,0.991071	NA,0.0656809	NA,0.0454422	NA,0.828701	0.000811279	0.00162296
2	rs11259923	84535704	G,G	A,A	0.804175,0.659722	-0.00721701,-0.00572544	0.0049823,0.00902206	0.831299,0.279273	0.000801272	0.00159732
2	rs4405515	84938619	NA,A	NA,C	NA,0.921627	NA,-0.00622309	NA,0.0159053	NA,0.157637	0.000798556	0.00159766
2	rs72754907	85448132	C,NA	T,NA	0.94831,NA	0.0158374,NA	0.00893021,NA	1.11832,NA	0.000788202	0.0015763
2	rs8041380	85645452	G,G	C,C	0.128231,0.001984	0.00922185,0.142836	0.00591347,0.0960646	0.924868,0.86313	0.000783415	0.00156844
2	rs145334693	84779551	NA,A	NA,C	NA,0.990079	NA,-0.0605662	NA,0.0431319	NA,0.795184	0.000781139	0.00156298
2	rs148103702	85324571	NA,A	NA,G	NA,0.978175	NA,0.0132591	NA,0.0292559	NA,0.186822	0.000780481	0.0015619
2	rs10906981	84522559	A,A	G,G	0.804175,0.656746	-0.00712531,-0.00613391	0.0049823,0.00900319	0.816213,0.304799	0.000779346	0.00155363
2	rs59355989	84510731	A,A	G,G	0.806163,0.661706	-0.00701019,-0.00534233	0.00500161,0.0090349	0.79307,0.25624	0.000777636	0.00155031
2	rs62019508	85645900	A,NA	G,NA	0.987078,NA	-0.0388589,NA	0.0175062,NA	1.57778,NA	0.000773714	0.00154815
2	rs289393	85572331	G,G	A,A	0.449304,0.439484	-0.00616707,0.0139899	0.00397478,0.00861267	0.918041,0.981706	0.000770947	0.00154436
2	rs117874843	85255335	NA,A	NA,G	NA,0.881944	NA,0.0239668	NA,0.0132476	NA,1.15224	0.000769863	0.00154022
2	rs141201919	85197561	NA,A	NA,G	NA,0.951389	NA,-0.0222087	NA,0.0198773	NA,0.578609	0.000768942	0.00153852
2	rs143355115	84626914	NA,A	NA,G	NA,0.955357	NA,-0.024329	NA,0.0206987	NA,0.620078	0.000768725	0.0015372
2	rs28544951	84518840	T,T	C,C	0.804175,0.660714	-0.007029,-0.00622099	0.0049823,0.00902845	0.800504,0.309099	0.000766908	0.00152885
2	rs182024331	84686856	NA,C	NA,A	NA,0.983135	NA,-0.0654989	NA,0.0331973	NA,1.31432	0.000762304	0.00152534
2	rs4262914	84484897	A,A	G,G	0.489066,0.061508	-0.00285179,0.0143258	0.00395525,0.0177919	0.327071,0.376017	0.000760011	0.00151453
2	rs986118	84615189	T,T	C,C	0.740557,0.605159	-0.006626,0.00226168	0.00451065,0.00874495	0.848196,0.0991289	0.000756399	0.00150982
2	rs28640918	84543685	G,G	A,A	0.770378,0.436508	-0.00613167,-0.00539781	0.0047009,0.00861912	0.716448,0.274787	0.000756101	0.00150755
2	rs7182462	84606209	C,C	T,T	0.740557,0.607143	-0.00672127,0.00327022	0.00451065,0.00875267	0.865819,0.149548	0.000756017	0.00150917
2	rs114714246	85439048	G,NA	A,NA	0.974155,NA	-0.0141375,NA	0.0124606,NA	0.590823,NA	0.000753821	0.00150801
2	rs74026674	84954680	A,NA	G,NA	0.88171,NA	0.0131327,NA	0.00612213,NA	1.49563,NA	0.000753251	0.00150403
2	rs142420903	84565814	NA,A	NA,G	NA,0.987103	NA,0.0516286	NA,0.0378862	NA,0.762034	0.000753124	0.0015068
2	rs148614154	85284721	G,NA	T,NA	0.989066,NA	0.0104461,NA	0.0190121,NA	0.234555,NA	0.000750289	0.00150123
2	rs76964168	84427781	NA,G	NA,A	NA,0.938492	NA,-0.0193849	NA,0.0177919	NA,0.559221	0.000749347	0.00149831
2	rs77583755	85217787	NA,T	NA,A	NA,0.980159	NA,0.0417971	NA,0.0306528	NA,0.762698	0.000748154	0.00149677
2	rs74024753	85438576	NA,T	NA,C	NA,0.988095	NA,-0.0475479	NA,0.0394133	NA,0.642701	0.000748141	0.00149685
2	rs2217065	84349089	T,T	G,G	0.466203,0.08631	-0.00327425,0.013908	0.00396336,0.0152221	0.388562,0.442629	0.000742811	0.00148075
2	rs140222272	84799187	NA,T	NA,G	NA,0.951389	NA,-0.0227655	NA,0.0198773	NA,0.598455	0.000739585	0.00147902
2	rs75262867	84587889	NA,C	NA,T	NA,0.986111	NA,0.0498567	NA,0.0365264	NA,0.763794	0.000738936	0.0014784
2	rs6603008	84604173	C,C	G,G	0.742545,0.607143	-0.0067836,0.00332085	0.00452197,0.00875267	0.874267,0.152191	0.000737866	0.00147296
2	rs17215934	85448855	NA,T	NA,C	NA,0.981151	NA,0.0397746	NA,0.0314332	NA,0.686683	0.000736867	0.00147446
2	rs118125642	84711974	NA,C	NA,G	NA,0.97619	NA,0.041255	NA,0.0280389	NA,0.850176	0.000736629	0.00147386
2	rs62029577	84946745	G,NA	T,NA	0.882704,NA	0.0129445,NA	0.00614455,NA	1.45412,NA	0.000736043	0.00146977
2	rs145365185	84601445	NA,C	NA,T	NA,0.983135	NA,0.0503271	NA,0.0331973	NA,0.887668	0.000735283	0.00147119
2	rs8028946	84617077	T,T	C,C	0.741551,0.605159	-0.00672966,0.00205978	0.00451629,0.00874495	0.865819,0.0894876	0.000728365	0.00145392
2	rs8024422	84619980	C,C	G,G	0.740557,0.605159	-0.00653525,0.00145127	0.00451065,0.00874495	0.831562,0.0613841	0.000725812	0.00144878
2	rs28694702	84614286	A,A	G,G	0.742545,0.605159	-0.00664262,0.00226168	0.00452197,0.00874495	0.848196,0.0991289	0.000720728	0.00143867
2	rs289392	85572819	G,G	A,A	0.451292,0.438492	-0.00620967,0.0137425	0.0039732,0.00861478	0.927829,0.955998	0.000715193	0.0014327
2	rs289389	85575044	A,A	G,G	0.497018,0.443452	-0.00574833,0.0132815	0.00395437,0.00860456	0.835532,0.911163	0.000714993	0.00143203
2	rs62029578	84948459	G,NA	A,NA	0.88171,NA	0.0129453,NA	0.00612213,NA	1.46254,NA	0.00071479	0.00142731
2	rs12910668	85627955	C,C	G,G	0.583499,0.565476	0.00601442,-0.0133094	0.00401062,0.00862361	0.873831,0.911013	0.000714144	0.00143057
2	rs112431692	84947174	C,NA	G,NA	0.88171,NA	0.0128973,NA	0.00612213,NA	1.45412,NA	0.000705356	0.00140849
2	rs62029576	84946377	T,NA	C,NA	0.88171,NA	0.0128973,NA	0.00612213,NA	1.45412,NA	0.000705356	0.00140849
2	rs289382	85578693	A,A	G,G	0.451292,0.439484	-0.00625472,0.0136183	0.0039732,0.00861267	0.937663,0.943727	0.000691307	0.00138488
2	rs289402	85568434	C,C	T,T	0.138171,0.394841	-0.0128138,0.0141278	0.00572955,0.00874495	1.59649,0.973896	0.000688584	0.00137923
2	rs145279861	84367274	NA,T	NA,A	NA,0.99504	NA,-0.0751303	NA,0.0608454	NA,0.66371	0.000686552	0.00137366
2	rs10520571	84616332	G,G	A,A	0.741551,0.605159	-0.00658885,0.00200932	0.00451629,0.00874495	0.839861,0.0871027	0.000685202	0.00136781
2	rs117655872	84795746	NA,C	NA,T	NA,0.962302	NA,-0.0242393	NA,0.0224433	NA,0.55264	0.000683403	0.00136673
2	rs289385	85579765	A,A	C,C	0.245527,0.392857	-0.00860046,0.0130807	0.00459376,0.00875267	1.2134,0.869508	0.000680846	0.00136375
2	rs12916106	84631452	G,G	A,A	0.537773,0.616071	0.000958228,0.000960682	0.00396563,0.00878946	0.0920169,0.0395458	0.000680432	0.00135751
2	rs4296226	85580547	T,T	C,C	0.498012,0.453373	-0.00588448,0.0132799	0.00395433,0.00858677	0.864163,0.913742	0.000677376	0.00135664
2	rs145079583	85195862	G,NA	A,NA	0.972167,NA	-0.0409015,NA	0.0120196,NA	3.17605,NA	0.000676506	0.00135239
2	rs289391	85574015	T,T	A,A	0.452286,0.439484	-0.00625351,0.0133401	0.00397243,0.00861267	0.937663,0.915753	0.000674989	0.00135217
2	rs439313	85578496	G,G	A,A	0.452286,0.439484	-0.00616342,0.0136183	0.00397243,0.00861267	0.918041,0.943727	0.00067444	0.00135107
2	rs77303431	85407472	G,G	A,A	0.915507,0.891865	0.0151448,0.0262684	0.00710883,0.0137648	1.47969,1.24916	0.000673037	0.00134795
2	rs289390	85574798	T,T	C,C	0.452286,0.440476	-0.00620847,0.0134144	0.00397243,0.00861059	0.927829,0.923513	0.000671957	0.0013461
2	rs141636245	85629860	NA,T	NA,C	NA,0.982143	NA,-0.042044	NA,0.0322783	NA,0.715053	0.000671715	0.0013441
2	rs185820720	85245648	NA,A	NA,G	NA,0.987103	NA,-0.0457305	NA,0.0378862	NA,0.643185	0.00066802	0.00133649
2	rs289399	85569237	G,G	A,A	0.258449,0.393849	-0.00795053,0.0139688	0.00451629,0.00874879	1.10603,0.957259	0.000667825	0.00133763
2	rs7182216	84422506	G,G	C,C	0.212724,0.02877	-0.0133227,0.0148676	0.00483134,0.0255724	2.23481,0.251056	0.000667414	0.00132981
2	rs57318309	84942903	NA,G	NA,A	NA,0.886905	NA,0.0228534	NA,0.0134972	NA,1.04374	0.000664173	0.00132879
2	rs12902629	85512342	C,NA	G,NA	0.969185,NA	0.0136282,NA	0.0114407,NA	0.631571,NA	0.000660799	0.00132244
2	rs12438269	84502549	T,T	C,C	0.807157,0.642857	-0.00679316,-0.00416551	0.00501139,0.00892123	0.756355,0.193443	0.000659485	0.00131496
2	rs2585048	84372773	A,A	C,C	0.214712,0.041667	-0.0120127,0.0175535	0.00481501,0.0213919	1.8996,0.385217	0.000659242	0.00131399
2	rs1466166	85586820	G,G	A,A	0.983101,0.97123	0.0315148,-0.0379229	0.0153396,0.0255725	1.3987,0.859848	0.000652822	0.0013064
2	rs193297095	84950368	NA,G	NA,C	NA,0.923611	NA,-0.00863206	NA,0.0160932	NA,0.2279	0.00065176	0.00130408
2	rs117245630	85590740	NA,G	NA,A	NA,0.973214	NA,-0.0311684	NA,0.0264757	NA,0.621424	0.000651725	0.00130396
2	rs372483065	84947173	NA,A	NA,G	NA,0.986111	NA,0.0504434	NA,0.0365264	NA,0.776571	0.000650005	0.0013007
2	rs754705	85365945	NA,C	NA,T	NA,0.956349	NA,-0.0216476	NA,0.0209218	NA,0.521703	0.000648247	0.0012971
2	rs4414460	84562740	G,G	A,A	0.673956,0.310516	-0.0032672,-0.000932787	0.0042178,0.00923845	0.357968,0.0364124	0.000646378	0.0012896
2	rs1904866	84602186	G,G	A,A	0.743539,0.607143	-0.00646884,0.00347278	0.00452769,0.00875267	0.815073,0.160184	0.000645467	0.00128863
2	rs140518064	85264190	NA,A	NA,G	NA,0.952381	NA,-0.0202182	NA,0.0200728	NA,0.503322	0.000640013	0.00128061
2	rs7169152	84595941	A,A	C,C	0.743539,0.605159	-0.00646884,0.00331793	0.00452769,0.00874495	0.815073,0.152191	0.000639864	0.00127751
2	rs1011102	84597976	C,C	A,A	0.742545,0.607143	-0.00650615,0.00306774	0.00452197,0.00875267	0.8233,0.139082	0.000638607	0.00127494
2	rs187027863	85264477	NA,G	NA,C	NA,0.987103	NA,-0.0441805	NA,0.0378862	NA,0.613397	0.000638327	0.00127711
2	rs55700704	85458703	C,NA	G,NA	0.955268,NA	0.0110807,NA	0.00956466,NA	0.607901,NA	0.00063801	0.00127631
2	rs59035842	85408745	T,T	A,A	0.915507,0.891865	0.0150057,0.0260586	0.00710883,0.0137648	1.4586,1.23403	0.000636746	0.00127528
2	rs77878304	85394561	NA,A	NA,G	NA,0.989087	NA,0.052352	NA,0.0411453	NA,0.691987	0.000636293	0.00127303
2	rs117068033	85076607	NA,C	NA,T	NA,0.889881	NA,0.0224435	NA,0.0136555	NA,0.998836	0.000636204	0.00127287
2	rs80047070	84622793	NA,G	NA,A	NA,0.955357	NA,-0.0209375	NA,0.0206987	NA,0.50618	0.00063529	0.00127054
2	rs117270542	85418485	T,NA	C,NA	0.965209,NA	0.0281624,NA	0.0107893,NA	2.04342,NA	0.000633073	0.00126694
2	rs289383	85579620	A,A	G,G	0.246521,0.394841	-0.00831952,0.0130692	0.00458751,0.00874495	1.15644,0.869508	0.000631006	0.00126393
2	rs58467020	84771041	NA,G	NA,C	NA,0.893849	NA,0.022477	NA,0.0138774	NA,0.977571	0.000628408	0.00125725
2	rs289387	85583088	G,G	A,A	0.450298,0.439484	-0.00607569,0.0133199	0.00397398,0.00861267	0.898606,0.913742	0.000627272	0.00125661
2	rs59022852	85410904	T,T	C,C	0.915507,0.891865	0.0149625,0.0259537	0.00710883,0.0137648	1.45209,1.2265	0.000623579	0.00124891
2	rs151016453	84937278	T,NA	C,NA	0.967197,NA	-0.00540262,NA	0.0111,NA	0.20311,NA	0.000623574	0.00124788
2	rs182917855	84338368	NA,T	NA,C	NA,0.97123	NA,0.0238992	NA,0.0255725	NA,0.455917	0.000620629	0.00124198
2	rs1946367	84425263	T,T	G,G	0.213718,0.02877	-0.01325,0.0140891	0.00482314,0.0255724	2.22104,0.235325	0.000618483	0.00123242
2	rs78937355	85333404	NA,G	NA,C	NA,0.878968	NA,0.0211632	NA,0.0131059	NA,0.973234	0.000618342	0.00123718
2	rs55685171	84426580	G,NA	C,NA	0.950298,NA	0.0223038,NA	0.00909753,NA	1.84707,NA	0.000617851	0.00123464
2	rs289411	85563381	C,C	T,T	0.245527,0.393849	-0.00792835,0.0134221	0.00459376,0.00874879	1.07383,0.903127	0.000617644	0.00123721
2	rs11629611	84365908	T,T	C,C	0.468191,0.090278	-0.0026279,0.0153082	0.00396233,0.0149162	0.29483,0.516044	0.000616518	0.00122937
2	rs79954062	84654930	G,NA	A,NA	0.959245,NA	-0.0295389,NA	0.00999958,NA	2.50353,NA	0.000612178	0.00122323
2	rs289388	85575833	G,G	T,T	0.449304,0.438492	-0.00607692,0.0130198	0.00397478,0.00861478	0.898606,0.883714	0.000610037	0.00122209
2	rs289400	85568928	T,T	G,G	0.258449,0.394841	-0.00781295,0.0136664	0.00451629,0.00874495	1.07759,0.927728	0.000607828	0.00121747
2	rs289386	85581389	T,T	C,C	0.451292,0.451389	-0.00611955,0.0133824	0.0039732,0.00859004	0.9083,0.923513	0.000606352	0.00121466
2	rs2562783	84387926	C,C	G,G	0.213718,0.02877	-0.0130633,0.0139781	0.00482314,0.0255724	2.17009,0.233105	0.000604669	0.00120491
2	rs72753065	85398365	G,NA	C,NA	0.977137,NA	-0.0206023,NA	0.0132281,NA	0.923142,NA	0.000603245	0.00120687
2	rs11636954	85409722	T,NA	C,NA	0.885686,NA	0.010814,NA	0.0062137,NA	1.08726,NA	0.000602727	0.00120413
2	rs289401	85568579	T,T	C,C	0.258449,0.394841	-0.00772417,0.0138145	0.00451629,0.00874495	1.05942,0.942438	0.000601359	0.00120452
2	rs79424432	85113740	G,NA	C,NA	0.972167,NA	0.0234879,NA	0.0120196,NA	1.29512,NA	0.000600709	0.0012029
2	rs899927	84561879	T,T	C,C	0.675944,0.311508	-0.00327238,-0.00117693	0.00422449,0.00923037	0.357968,0.0464629	0.000599802	0.00119676
2	rs62021164	85113662	T,NA	C,NA	0.882704,NA	0.0124303,NA	0.00614455,NA	1.36578,NA	0.000599769	0.00119789
2	rs8038109	84582304	T,T	G,G	0.78827,0.671627	-0.00862096,-0.00625674	0.00483962,0.00910239	1.12576,0.30817	0.000599545	0.00119548
2	rs289396	85569959	A,A	G,G	0.258449,0.393849	-0.00772417,0.0138206	0.00451629,0.00874879	1.05942,0.942438	0.000598031	0.00119785
2	rs76604220	85102042	C,NA	T,NA	0.972167,NA	0.0234372,NA	0.0120196,NA	1.29085,NA	0.000596695	0.00119486
2	rs55752937	85401597	T,NA	C,NA	0.989066,NA	0.0360184,NA	0.0190121,NA	1.23539,NA	0.000594906	0.00119011
2	rs138854583	84612621	NA,T	NA,C	NA,0.987103	NA,0.0412327	NA,0.0378862	NA,0.558384	0.000594779	0.00119013
2	rs141062788	84928426	A,NA	G,NA	0.974155,NA	-0.00969632,NA	0.0124606,NA	0.360041,NA	0.000593963	0.00118794
2	rs139481610	84662880	G,NA	A,NA	0.987078,NA	-0.0172714,NA	0.0175062,NA	0.489665,NA	0.000591373	0.00118276
2	rs289408	85564602	A,A	G,G	0.256461,0.394841	-0.00751662,0.0138605	0.00452769,0.00874495	1.01374,0.947025	0.00058955	0.0011809
2	rs289378	85554656	A,A	G,G	0.245527,0.396825	-0.00828664,0.0122126	0.00459376,0.00873739	1.14722,0.789968	0.000588176	0.00117818
2	rs7166641	84637928	T,T	C,C	0.538767,0.617063	0.000684348,0.00136639	0.00396624,0.00879376	0.0639839,0.0572382	0.000587776	0.00117281
2	rs1122405	84434423	G,G	A,A	0.387674,0.266865	-0.013371,-0.0124765	0.00405803,0.00966419	3.00683,0.706187	0.000587209	0.00117061
2	rs17587205	84333412	T,T	C,C	0.946322,0.838294	-0.0171219,-0.0103027	0.00877248,0.0116103	1.29273,0.426114	0.000586236	0.00116891
2	rs12439867	84581889	A,A	G,G	0.78827,0.670635	-0.0086662,-0.00594568	0.00483962,0.00909539	1.13463,0.289626	0.000586004	0.00116851
2	rs8032414	84395969	A,A	G,G	0.213718,0.029762	-0.0126442,0.0178761	0.00482314,0.0251555	2.05786,0.321193	0.000584889	0.00116563
2	rs150388938	84826996	NA,T	NA,G	NA,0.951389	NA,-0.0178413	NA,0.0198773	NA,0.432487	0.000583246	0.0011666
2	rs117529862	84692289	A,NA	T,NA	0.959245,NA	-0.0291996,NA	0.00999958,NA	2.45601,NA	0.000580058	0.0011591
2	rs139388951	85387499	NA,A	NA,G	NA,0.987103	NA,-0.0390113	NA,0.0378862	NA,0.518339	0.000579351	0.00115921
2	rs289407	85564764	G,G	A,A	0.242545,0.393849	-0.00779151,0.0127739	0.0046128,0.00874879	1.04001,0.840828	0.000578942	0.00115971
2	rs150273749	85609686	G,NA	C,NA	0.976143,NA	0.0185449,NA	0.0129561,NA	0.817224,NA	0.000578785	0.00115776
2	rs289420	85558376	A,A	G,G	0.246521,0.390873	-0.00831952,0.0124439	0.00458751,0.00876055	1.15644,0.808334	0.00057862	0.00115903
2	rs289404	85566317	T,T	G,G	0.258449,0.394841	-0.00772417,0.0135642	0.00451629,0.00874495	1.05942,0.917649	0.000578388	0.00115851
2	rs11856314	84435531	T,T	C,C	0.392644,0.267857	-0.0131681,-0.013383	0.00404873,0.00965281	2.94144,0.780905	0.000576824	0.0011501
2	rs2115629	85302581	NA,A	NA,C	NA,0.652778	NA,-0.0032624	NA,0.00897877	NA,0.144877	0.000575804	0.00115206
2	rs117890334	85460911	NA,C	NA,G	NA,0.979167	NA,0.035637	NA,0.0299292	NA,0.631216	0.00057521	0.00115093
2	rs289419	85558465	C,C	G,G	0.244533,0.390873	-0.00807213,0.0126941	0.00460006,0.00876055	1.10075,0.831688	0.000573459	0.00114872
2	rs6603007	84594506	G,G	A,A	0.745527,0.607143	-0.00634378,0.00352344	0.00453928,0.00875267	0.789803,0.16287	0.000573054	0.00114422
2	rs289414	85562162	C,C	T,T	0.256461,0.394841	-0.00756115,0.0135642	0.00452769,0.00874495	1.02263,0.917649	0.000571305	0.00114434
2	rs289409	85563955	T,T	C,C	0.256461,0.394841	-0.00747208,0.0137634	0.00452769,0.00874495	1.00489,0.937353	0.000571047	0.00114384
2	rs77488738	84677166	A,NA	C,NA	0.973161,NA	0.0252162,NA	0.0122339,NA	1.40576,NA	0.000570622	0.00114098
2	rs144704122	85093264	NA,T	NA,C	NA,0.921627	NA,-0.0109446	NA,0.0159053	NA,0.30858	0.000570602	0.00114174
2	rs289375	85556320	G,G	A,A	0.244533,0.396825	-0.00820943,0.0120142	0.00460006,0.00873739	1.12889,0.771798	0.000569621	0.00114101
2	rs2599364	85577151	C,C	G,G	0.258449,0.394841	-0.00785734,0.0131151	0.00451629,0.00874495	1.08673,0.873922	0.000569219	0.00114014
2	rs77142809	84332616	G,NA	C,NA	0.99006,NA	0.0189638,NA	0.01993,NA	0.466811,NA	0.000568606	0.00113777
2	rs439307	85578501	G,G	A,A	0.244533,0.394841	-0.00776997,0.0130182	0.00460006,0.00874495	1.04001,0.864615	0.000568336	0.00113845
2	rs113329244	84743380	T,NA	C,NA	0.874751,NA	0.0113504,NA	0.00597324,NA	1.24104,NA	0.000567712	0.0011339
2	rs188296	85563766	C,C	T,T	0.256461,0.393849	-0.00747208,0.0137695	0.00452769,0.00874879	1.00489,0.937353	0.000567576	0.00113688
2	rs77262585	84353646	G,G	A,A	0.946322,0.837302	-0.0179654,-0.00659841	0.00877248,0.0115817	1.39182,0.244993	0.000567493	0.00113158
2	rs289403	85566752	T,T	C,C	0.150099,0.393849	-0.0116669,0.0144341	0.00553562,0.00874879	1.45513,1.00448	0.000565946	0.00113355
2	rs571183728	84702818	NA,G	NA,A	NA,0.972222	NA,0.0297593	NA,0.0260119	NA,0.597574	0.000564002	0.00112863
2	rs150036530	85490914	NA,C	NA,T	NA,0.963294	NA,-0.0216927	NA,0.0227328	NA,0.468573	0.000563641	0.00112776
2	rs289416	85561805	T,T	C,C	0.257455,0.401786	-0.00777833,0.0127816	0.00452197,0.00871922	1.06849,0.845657	0.000562519	0.00112673
2	rs77589263	85408893	NA,G	NA,A	NA,0.981151	NA,0.0372798	NA,0.0314332	NA,0.627784	0.000561186	0.00112304
2	rs562645943	84916198	NA,A	NA,G	NA,0.826389	NA,0.0163884	NA,0.0112855	NA,0.834287	0.000560714	0.00112203
2	rs78176947	85318817	NA,A	NA,C	NA,0.650794	NA,-0.00307647	NA,0.00896686	NA,0.135769	0.000560252	0.00112096
2	rs6603006	84594067	C,C	T,T	0.746521,0.606151	-0.00635197,0.00352188	0.00454514,0.00874879	0.789803,0.16287	0.000559937	0.00111807
2	rs72750868	85186837	C,NA	T,NA	0.904573,NA	-0.00581623,NA	0.00672948,NA	0.411809,NA	0.000559815	0.00111979
2	rs2290273	85544050	T,T	C,C	0.500994,0.440476	-0.00663726,0.010679	0.00395431,0.00861059	1.03034,0.667775	0.000556869	0.00111508
2	rs59499534	84341034	G,G	A,A	0.947316,0.837302	-0.017542,-0.00746965	0.0088502,0.0115817	1.3236,0.284869	0.000553863	0.00110446
2	rs139677560	84951905	NA,T	NA,C	NA,0.969246	NA,0.0313544	NA,0.0247591	NA,0.687445	0.000552882	0.00110642
2	rs2289140	85403340	T,T	C,C	0.915507,0.889881	0.0146363,0.0254354	0.00710883,0.0136555	1.40335,1.20405	0.000551841	0.00110525
2	rs117861230	84751971	NA,G	NA,A	NA,0.948413	NA,-0.0176096	NA,0.0193256	NA,0.441066	0.000548988	0.00109812
2	rs289413	85562565	T,T	C,C	0.242545,0.393849	-0.00743487,0.0133199	0.0046128,0.00874879	0.970585,0.893176	0.000548229	0.00109821
2	rs148445105	85479342	NA,A	NA,G	NA,0.967262	NA,-0.0265513	NA,0.0240217	NA,0.570203	0.000547724	0.00109593
2	rs1426162	84386003	A,A	G,G	0.213718,0.02877	-0.0127855,0.014508	0.00482314,0.0255724	2.09535,0.243752	0.000546195	0.00108853
2	rs150730626	85083619	T,NA	G,NA	0.961233,NA	-0.0311253,NA	0.0102422,NA	2.62449,NA	0.00054602	0.00109121
2	rs289398	85569527	G,G	A,A	0.150099,0.393849	-0.0116669,0.0141848	0.00553562,0.00874879	1.45513,0.979047	0.00054348	0.00108856
2	rs191192956	84934089	NA,A	NA,G	NA,0.970238	NA,0.0283384	NA,0.0251555	NA,0.585123	0.000543246	0.00108711
2	rs138274484	84928519	NA,A	NA,G	NA,0.970238	NA,0.0283336	NA,0.0251555	NA,0.584987	0.000543147	0.00108691
2	rs6496597	85559895	C,C	T,T	0.139165,0.390873	-0.012819,0.0128661	0.00571235,0.00876055	1.60509,0.847926	0.000543112	0.00108785
2	rs142092794	85213848	NA,T	NA,C	NA,0.949405	NA,-0.0151261	NA,0.019504	NA,0.358505	0.000542672	0.00108587
2	rs289374	85556565	A,A	T,T	0.244533,0.396825	-0.00816072,0.011765	0.00460006,0.00873739	1.11887,0.749245	0.000540082	0.00108184
2	rs57769495	85418175	G,G	C,C	0.913519,0.893849	0.0151238,0.024286	0.00703429,0.0138774	1.50094,1.0963	0.000540047	0.00108166
2	rs66990951	84572456	T,T	A,A	0.654076,0.309524	-0.00506927,-0.00127712	0.00415657,0.00924659	0.652428,0.0505383	0.000539951	0.0010772
2	rs8034055	84411895	T,T	C,C	0.212724,0.02877	-0.0128528,0.0144868	0.00483134,0.0255724	2.10752,0.243324	0.000539619	0.00107544
2	rs289373	85557666	G,G	A,A	0.245527,0.389881	-0.00810531,0.0123985	0.00459376,0.00876455	1.10979,0.803606	0.000539358	0.00108038
2	rs138890580	84535142	NA,G	NA,A	NA,0.980159	NA,-0.0279713	NA,0.0306528	NA,0.441898	0.000539266	0.00107916
2	rs2279926	84705426	A,A	G,G	0.945328,0.616071	-0.00904838,0.012165	0.00869693,0.00878946	0.525567,0.778993	0.00053807	0.00107567
2	rs289397	85569533	C,C	T,T	0.150099,0.393849	-0.0116223,0.0141848	0.00553562,0.00874879	1.4465,0.979047	0.000536442	0.00107446
2	rs117278053	85097960	NA,G	NA,C	NA,0.922619	NA,-0.0119334	NA,0.0159983	NA,0.341303	0.000532719	0.00106596
2	rs150660411	85226931	G,NA	T,NA	0.968191,NA	0.0260685,NA	0.0112664,NA	1.68452,NA	0.000532256	0.00106501
2	rs148853248	84749635	NA,T	NA,A	NA,0.988095	NA,0.0446822	NA,0.0394133	NA,0.59019	0.000531422	0.00106336
2	rs145789499	84749630	NA,T	NA,C	NA,0.988095	NA,0.0446296	NA,0.0394133	NA,0.589244	0.000530766	0.00106205
2	rs75579900	85530343	G,NA	C,NA	0.973161,NA	0.0183706,NA	0.0122339,NA	0.875512,NA	0.000528727	0.00105769
2	rs147625842	85126944	A,NA	G,NA	0.975149,NA	-0.0191513,NA	0.0127009,NA	0.880791,NA	0.000528443	0.00105727
2	rs62025782	84459731	A,NA	T,NA	0.980119,NA	-0.0390308,NA	0.0141639,NA	2.23227,NA	0.0005253	0.00105206
2	rs72750891	85237084	C,NA	T,NA	0.976143,NA	-0.0198387,NA	0.0129561,NA	0.900615,NA	0.000525293	0.00105097
2	rs142228009	84667235	G,NA	A,NA	0.987078,NA	-0.0159119,NA	0.0175062,NA	0.439633,NA	0.000524478	0.00104902
2	rs7178271	84424622	C,C	T,T	0.212724,0.02877	-0.0126657,0.0159466	0.00483134,0.0255724	2.05786,0.273355	0.000523481	0.00104334
2	rs190069043	84533704	NA,T	NA,A	NA,0.967262	NA,0.0261394	NA,0.0240217	NA,0.558264	0.000521986	0.00104459
2	rs74027408	85642524	A,A	G,G	0.873757,0.612103	0.011168,-0.0136773	0.00595306,0.00877269	1.21714,0.924535	0.000521202	0.00104404
2	rs144163342	85318856	NA,T	NA,G	NA,0.975198	NA,0.000855036	NA,0.0274863	NA,0.0109136	0.000519398	0.00103945
2	rs75719247	85435650	NA,G	NA,C	NA,0.890873	NA,-0.00923898	NA,0.0137097	NA,0.300704	0.000517924	0.00103643
2	rs2554386	84403522	C,C	T,T	0.21173,0.02877	-0.0128749,0.0141826	0.00483962,0.0255724	2.10752,0.237197	0.00051745	0.00103131
2	rs118074205	85092754	G,NA	A,NA	0.988072,NA	-0.0229438,NA	0.0182119,NA	0.682496,NA	0.000516789	0.00103386
2	rs1808795	85289065	NA,T	NA,C	NA,0.650794	NA,-0.00218505	NA,0.00896686	NA,0.0928693	0.000516763	0.00103397
2	rs76225520	84500117	NA,G	NA,C	NA,0.965278	NA,0.026556	NA,0.0233493	NA,0.592785	0.000514963	0.00103052
2	rs113253702	85300017	T,NA	C,NA	0.945328,NA	0.0231611,NA	0.00869693,NA	2.11117,NA	0.000514861	0.00103046
2	rs4636877	84351076	C,C	T,T	0.946322,0.837302	-0.0174901,-0.00689652	0.00877248,0.0115817	1.33555,0.258431	0.000514637	0.00102628
2	rs144183188	84709657	NA,C	NA,T	NA,0.955357	NA,0.0249177	NA,0.0206987	NA,0.640817	0.000513954	0.00102852
2	rs114010582	85377931	T,NA	C,NA	0.976143,NA	-0.0196401,NA	0.0129561,NA	0.887573,NA	0.000513341	0.00102706
2	rs79176646	84537135	NA,G	NA,T	NA,0.979167	NA,-0.025303	NA,0.0299292	NA,0.400255	0.000511856	0.00102432
2	rs289417	85561714	A,A	G,G	0.256461,0.400794	-0.00751662,0.0126902	0.00452769,0.00872277	1.01374,0.836493	0.000511703	0.00102495
2	rs10520582	84352776	G,G	A,A	0.946322,0.837302	-0.017439,-0.00689652	0.00877248,0.0115817	1.32956,0.258431	0.000508499	0.00101405
2	rs11636294	85251535	A,NA	G,NA	0.969185,NA	0.0263276,NA	0.0114407,NA	1.67,NA	0.000507155	0.00101476
2	rs289406	85564915	G,G	A,A	0.242545,0.394841	-0.00739082,0.0128703	0.0046128,0.00874495	0.962165,0.850499	0.000507154	0.00101592
2	rs150020769	85640909	NA,T	NA,G	NA,0.986111	NA,0.0293712	NA,0.0365264	NA,0.375373	0.000505389	0.00101124
2	rs74682156	84337376	G,NA	C,NA	0.99006,NA	0.0174024,NA	0.01993,NA	0.417293,NA	0.000504733	0.00100999
2	rs142100632	84335431	T,NA	A,NA	0.99006,NA	0.0173557,NA	0.01993,NA	0.415843,NA	0.000502982	0.00100649
2	rs147273985	85578731	NA,A	NA,G	NA,0.985119	NA,0.0375121	NA,0.0353055	NA,0.540593	0.000502746	0.00100598
2	rs77029373	84748084	NA,G	NA,A	NA,0.972222	NA,-0.0229681	NA,0.0260119	NA,0.423379	0.000501787	0.00100415
2	rs185679224	85466808	NA,C	NA,A	NA,0.982143	NA,-0.0322792	NA,0.0322783	NA,0.498534	0.000499386	0.000999271
2	rs12440263	85629104	T,T	G,G	0.874751,0.611111	0.0111584,-0.0136228	0.00597324,0.0087686	1.20934,0.919793	0.000497711	0.000996976
2	rs117206986	85259977	T,NA	C,NA	0.944334,NA	0.0226974,NA	0.00862346,NA	2.07125,NA	0.000496597	0.000993934
2	rs1426160	84408634	T,T	C,C	0.212724,0.02877	-0.0127113,0.0136798	0.00483134,0.0255724	2.06992,0.227173	0.000496501	0.000989591
2	rs146925469	85597726	NA,T	NA,C	NA,0.944444	NA,0.0173	NA,0.0186617	NA,0.451109	0.000495928	0.000992365
2	rs2562768	84382953	C,C	T,T	0.212724,0.02877	-0.01262,0.0149371	0.00483134,0.0255724	2.04584,0.252475	0.000495176	0.000986979
2	rs12443145	84679049	NA,A	NA,G	NA,0.964286	NA,0.0240993	NA,0.0230345	NA,0.529507	0.000493793	0.000988206
2	rs4125566	85086958	C,C	T,T	0.780318,0.678571	0.0146078,-0.00305105	0.00477536,0.00915299	2.65349,0.131427	0.000492492	0.000983458
2	rs117805003	85169865	G,NA	T,NA	0.970179,NA	-0.0375915,NA	0.0116239,NA	2.91337,NA	0.000491145	0.000981956
2	rs12905475	84800495	A,A	G,G	0.728628,0.957341	-0.0272668,-0.0639387	0.00444635,0.0211527	9.06264,2.60117	0.000490107	0.0025494
2	rs7179113	84806542	C,NA	T,NA	0.970179,NA	0.0252555,NA	0.0116239,NA	1.52576,NA	0.000490004	0.000980838
2	rs369557871	84972961	NA,C	NA,T	NA,0.823413	NA,0.0146113	NA,0.0112102	NA,0.715703	0.000489549	0.000979652
2	rs62025778	84445118	A,NA	G,NA	0.942346,NA	0.00782578,NA	0.00848241,NA	0.44828,NA	0.000489527	0.000978164
2	rs144346955	84357792	T,T	C,C	0.946322,0.840278	-0.017173,-0.00731293	0.00877248,0.0116683	1.29864,0.275041	0.000488636	0.00097447
2	rs141001622	84777209	NA,A	NA,G	NA,0.985119	NA,0.0377122	NA,0.0353055	NA,0.544478	0.000488139	0.000976741
2	rs140505172	84762725	NA,G	NA,A	NA,0.981151	NA,-0.0272944	NA,0.0314332	NA,0.414299	0.000487226	0.000975026
2	rs188587784	84736278	NA,A	NA,C	NA,0.986111	NA,-0.0604471	NA,0.0365264	NA,1.00901	0.000486605	0.000973791
2	rs56005972	85646407	T,T	C,C	0.875746,0.612103	0.0111966,-0.0132818	0.0059937,0.00877269	1.20934,0.885966	0.000486377	0.000974285
2	rs149633049	85156972	T,NA	C,NA	0.923459,NA	0.0185427,NA	0.00743677,NA	1.8978,NA	0.000486152	0.00097137
2	rs117901193	84619245	NA,G	NA,C	NA,0.969246	NA,-0.015981	NA,0.0247591	NA,0.285143	0.000484849	0.000970259
2	rs79393267	85482049	A,A	G,G	0.94334,0.784722	0.00427592,0.0136308	0.00855199,0.0104003	0.209658,0.721275	0.000482365	0.00096563
2	rs182029683	84920993	C,NA	A,NA	0.975149,NA	-0.00844633,NA	0.0127009,NA	0.295817,NA	0.000482342	0.000964851
2	rs142526864	84809695	NA,A	NA,G	NA,0.99504	NA,0.0521025	NA,0.0608454	NA,0.406905	0.000480134	0.000961146
2	rs289381	85551280	A,A	T,T	0.137177,0.383929	-0.012796,0.0120461	0.00574696,0.00878946	1.58542,0.768208	0.000480059	0.000961548
2	rs2585068	84404457	A,A	G,G	0.21173,0.02877	-0.0126874,0.0142373	0.00483962,0.0255724	2.05786,0.238295	0.00048005	0.000956848
2	rs186097379	84920996	A,NA	T,NA	0.975149,NA	-0.00837713,NA	0.0127009,NA	0.292832,NA	0.000478548	0.000957264
2	rs146259036	85110242	NA,C	NA,T	NA,0.923611	NA,-0.0137938	NA,0.0160932	NA,0.407401	0.000478536	0.000957569
2	rs76860279	85217105	NA,G	NA,A	NA,0.989087	NA,0.0398881	NA,0.0411453	NA,0.47844	0.000476972	0.000954379
2	rs289379	85553042	A,A	G,G	0.257455,0.400794	-0.00791166,0.0113496	0.00452197,0.00872277	1.0959,0.713976	0.000475352	0.000952118
2	rs1019665	84380619	G,G	A,A	0.21173,0.02877	-0.0125456,0.0157586	0.00483962,0.0255724	2.0207,0.269427	0.000474014	0.000944864
2	rs289377	85554833	G,G	A,A	0.246521,0.388889	-0.00845637,0.00986708	0.00458751,0.0087686	1.18523,0.584238	0.000473341	0.000948096
2	rs118188629	85082953	NA,T	NA,A	NA,0.922619	NA,-0.0141389	NA,0.0159983	NA,0.423866	0.000472778	0.000946047
2	rs138818298	85275793	NA,A	NA,G	NA,0.983135	NA,0.0354966	NA,0.0331973	NA,0.545229	0.000472558	0.00094572
2	rs289380	85551515	G,G	A,A	0.137177,0.389881	-0.0127523,0.0112255	0.00574696,0.00876455	1.57694,0.698383	0.000471049	0.000943498
2	rs78987195	85395355	G,G	A,A	0.916501,0.887897	0.0149949,0.0231187	0.00714714,0.0135492	1.44487,1.05573	0.000470971	0.000943285
2	rs79773011	85601065	G,NA	A,NA	0.964215,NA	0.0221246,NA	0.0106439,NA	1.42421,NA	0.000470687	0.000942168
2	rs139155853	84634466	NA,G	NA,A	NA,0.983135	NA,0.032559	NA,0.0331973	NA,0.485846	0.000469227	0.000938908
2	rs10520574	84567599	NA,G	NA,A	NA,0.640873	NA,0.00630264	NA,0.00891032	NA,0.319344	0.000469085	0.000938374
2	rs11259916	84361518	G,G	A,A	0.272366,0.181548	-0.01351,0.00323035	0.00444126,0.0110895	2.62882,0.113045	0.000468302	0.00093388
2	rs146974906	85216471	NA,A	NA,G	NA,0.951389	NA,-0.012303	NA,0.0198773	NA,0.270875	0.000467938	0.000936362
2	rs2304417	85626457	T,T	C,C	0.874751,0.610119	0.011111,-0.0132695	0.00597324,0.00876455	1.20157,0.885966	0.000467938	0.000937333
2	rs150142791	84691024	G,NA	A,NA	0.986084,NA	0.0370012,NA	0.0168779,NA	1.54732,NA	0.000466936	0.000934288
2	rs117874797	85620923	A,NA	C,NA	0.954274,NA	-0.00665788,NA	0.00946506,NA	0.317137,NA	0.000466749	0.000934163
2	rs2554385	84406587	G,G	A,A	0.21173,0.02877	-0.0126416,0.0138849	0.00483962,0.0255724	2.04584,0.231247	0.000466208	0.000929286
2	rs3762167	85142959	NA,T	NA,C	NA,0.731151	NA,0.0134561	NA,0.00964152	NA,0.788285	0.00046586	0.000932189
2	rs906425	84588822	T,T	A,A	0.78827,0.670635	-0.00829514,-0.00579499	0.00483962,0.00909539	1.06285,0.280638	0.000463157	0.000923702
2	rs75303648	85347809	NA,G	NA,A	NA,0.986111	NA,0.0370474	NA,0.0365264	NA,0.508	0.000461822	0.000924235
2	rs72753071	85415867	C,NA	T,NA	0.977137,NA	-0.0182505,NA	0.0132281,NA	0.775501,NA	0.000461291	0.00092295
2	rs193114293	85430976	NA,G	NA,C	NA,0.983135	NA,0.0330227	NA,0.0331973	NA,0.495038	0.000460979	0.000922518
2	rs117476322	84958103	NA,A	NA,G	NA,0.923611	NA,-0.0145985	NA,0.0160932	NA,0.438491	0.000459916	0.000920319
2	rs11259927	84566544	T,T	C,C	0.789264,0.671627	-0.00826409,-0.00554299	0.00484796,0.00910239	1.05424,0.265559	0.000459383	0.000916246
2	rs181742183	85216399	NA,A	NA,G	NA,0.895833	NA,-0.0164612	NA,0.0139934	NA,0.620776	0.000459297	0.000919084
2	rs117353655	84502894	NA,G	NA,A	NA,0.96131	NA,0.0207244	NA,0.0221651	NA,0.456195	0.00045912	0.000918917
2	rs75172161	85558251	NA,A	NA,C	NA,0.977182	NA,-0.0246698	NA,0.0286274	NA,0.41025	0.00045908	0.000918664
2	rs74249872	84339767	A,A	G,G	0.947316,0.837302	-0.016546,-0.0078696	0.0088502,0.0115817	1.21081,0.303793	0.000457622	0.000912705
2	rs78512907	84380822	NA,C	NA,A	NA,0.793651	NA,0.00549809	NA,0.010563	NA,0.21989	0.00045753	0.000915301
2	rs180971777	85160294	NA,A	NA,G	NA,0.972222	NA,-0.0176589	NA,0.0260119	NA,0.303457	0.000455337	0.000911171
2	rs149374892	84925147	NA,A	NA,C	NA,0.986111	NA,0.0325377	NA,0.0365264	NA,0.428249	0.000455314	0.000911103
2	rs191936568	85309284	G,NA	A,NA	0.984095,NA	0.0323559,NA	0.0158037,NA	1.39123,NA	0.000454848	0.000910356
2	rs145563490	85629174	T,NA	C,NA	0.988072,NA	0.0245559,NA	0.0182119,NA	0.750688,NA	0.000454604	0.000909671
2	rs1863449	84432867	T,T	C,C	0.394632,0.303571	-0.0127856,-0.012718	0.00404514,0.00929682	2.80308,0.766206	0.000453138	0.000903688
2	rs2005228	85639152	T,T	C,C	0.874751,0.612103	0.0106985,-0.0138268	0.00597324,0.00877269	1.13501,0.939304	0.00045274	0.0009069
2	rs2098904	84406255	G,G	A,A	0.21173,0.02877	-0.0125456,0.0141218	0.00483962,0.0255724	2.0207,0.235979	0.000451828	0.000900658
2	rs12594788	84408087	NA,T	NA,A	NA,0.718254	NA,0.0107007	NA,0.00950244	NA,0.584819	0.000451169	0.00090256
2	rs12591070	85637996	C,C	T,T	0.874751,0.612103	0.0107412,-0.0137304	0.00597324,0.00877269	1.14181,0.929764	0.000450793	0.000902997
2	rs145065481	84534181	NA,A	NA,G	NA,0.782738	NA,0.0115465	NA,0.0103658	NA,0.576229	0.000450434	0.000901186
2	rs77536015	84577420	NA,G	NA,C	NA,0.96627	NA,0.0201886	NA,0.023678	NA,0.404656	0.000450088	0.00090084
2	rs146758007	84749345	NA,G	NA,A	NA,0.986111	NA,-0.0232317	NA,0.0365264	NA,0.280039	0.000449983	0.000900479
2	rs78390543	84492016	NA,G	NA,A	NA,0.84127	NA,0.0118978	NA,0.0116978	NA,0.509891	0.000449361	0.000899011
2	rs140601093	85116833	NA,T	NA,C	NA,0.960318	NA,0.0200441	NA,0.0218976	NA,0.443692	0.000448693	0.000897843
2	rs12916821	85631299	G,G	T,T	0.560636,0.566468	0.00471766,-0.0131902	0.0039837,0.00862591	0.626503,0.898832	0.000448158	0.000897828
2	rs2015030	85611292	A,A	T,T	0.471173,0.31746	0.00391392,-0.0151765	0.00396089,0.00918321	0.490687,1.00698	0.000447823	0.000896898
2	rs16974567	85397374	A,A	G,G	0.904573,0.994048	0.0231609,0.0152999	0.00672948,0.0555718	3.23803,0.106198	0.000447422	0.00089349
2	rs76216388	84745880	NA,A	NA,G	NA,0.988095	NA,0.0331674	NA,0.0394133	NA,0.397884	0.000447318	0.000895074
2	rs55699332	85637914	C,C	T,T	0.874751,0.612103	0.0107412,-0.0136773	0.00597324,0.00877269	1.14181,0.924535	0.000447054	0.000895508
2	rs1019668	84381209	T,T	G,G	0.475149,0.089286	-0.00175068,0.0111141	0.00395919,0.0149906	0.181538,0.338708	0.000445568	0.000888459
2	rs145212770	85228157	NA,A	NA,G	NA,0.751984	NA,0.013369	NA,0.00989826	NA,0.752492	0.000445226	0.000890939
2	rs72754920	85453554	C,NA	T,NA	0.974155,NA	-0.017064,NA	0.0124606,NA	0.767357,NA	0.000442091	0.000884565
2	rs145394290	84721787	NA,C	NA,T	NA,0.958333	NA,-0.0120164	NA,0.0213919	NA,0.240858	0.000442054	0.000884634
2	rs75829038	85516994	A,NA	G,NA	0.94334,NA	0.0167158,NA	0.00855199,NA	1.2956,NA	0.000441576	0.000883875
2	rs146608508	84637978	NA,T	NA,A	NA,0.96627	NA,-0.0109918	NA,0.023678	NA,0.192134	0.000441411	0.00088338
2	rs8038149	85642265	C,C	G,G	0.542744,0.563492	0.00521654,-0.0120265	0.00396883,0.00861912	0.724184,0.788036	0.000440617	0.000882638
2	rs76090427	84361747	A,A	G,G	0.947316,0.839286	-0.0166445,-0.00721443	0.0088502,0.0116392	1.22174,0.271353	0.000440394	0.000878383
2	rs147783316	84459644	NA,C	NA,G	NA,0.97619	NA,0.0210626	NA,0.0280389	NA,0.344346	0.000439614	0.000879678
2	rs140552483	85505768	NA,A	NA,G	NA,0.985119	NA,0.0178516	NA,0.0353055	NA,0.212459	0.000439588	0.000879634
2	rs138565163	85298432	G,NA	A,NA	0.981113,NA	-0.0153258,NA	0.0145245,NA	0.535587,NA	0.000438033	0.000875989
2	rs78886265	85139072	NA,A	NA,G	NA,0.970238	NA,0.0265831	NA,0.0251555	NA,0.536667	0.000437238	0.000874946
2	rs151214247	84667431	A,NA	G,NA	0.977137,NA	0.0249788,NA	0.0132281,NA	1.22927,NA	0.000436471	0.00087376
2	rs66486766	84806060	A,A	G,G	0.72664,0.945437	-0.0271151,-0.0577233	0.00443621,0.0188207	9.00762,2.66512	0.000435331	0.00239761
2	rs905600	85639459	T,T	C,C	0.874751,0.612103	0.0106038,-0.0137304	0.00597324,0.00877269	1.11997,0.929764	0.000435294	0.000871953
2	rs8038225	85394560	T,T	C,C	0.916501,0.888889	0.0148068,0.0230123	0.00714714,0.0136019	1.41688,1.04251	0.000434491	0.000870227
2	rs142514865	84746601	T,NA	C,NA	0.965209,NA	-0.00840816,NA	0.0107893,NA	0.360713,NA	0.000434035	0.000868667
2	rs79651625	85588937	C,NA	T,NA	0.989066,NA	0.0238625,NA	0.0190121,NA	0.678953,NA	0.000433429	0.000867295
2	rs118090997	85192426	NA,G	NA,C	NA,0.993056	NA,-0.0349532	NA,0.0514752	NA,0.30354	0.000431899	0.000864332
2	rs79366123	84354586	C,NA	A,NA	0.991054,NA	0.0168348,NA	0.0209976,NA	0.373972,NA	0.000431644	0.000863748
2	rs79476846	84340096	A,NA	G,NA	0.99006,NA	-0.0265401,NA	0.01993,NA	0.737621,NA	0.000431583	0.000863777
2	rs289412	85563145	T,T	C,C	0.480119,0.441468	-0.0050615,0.0130373	0.00395743,0.00860854	0.697016,0.886364	0.000431386	0.000864031
2	rs138052780	85275426	NA,A	NA,G	NA,0.923611	NA,0.0164286	NA,0.0160932	NA,0.512394	0.000431353	0.000863144
2	rs143051300	84606661	NA,G	NA,A	NA,0.969246	NA,-0.0121642	NA,0.0247591	NA,0.205363	0.000431208	0.000862929
2	rs10852130	85630197	G,G	T,T	0.560636,0.565476	0.0046714,-0.0131378	0.0039837,0.00862361	0.618082,0.894008	0.000431079	0.000863615
2	rs78701790	84342108	T,NA	C,NA	0.957256,NA	-0.00884503,NA	0.00977441,NA	0.437102,NA	0.000431024	0.000862215
2	rs76028887	84643399	NA,A	NA,C	NA,0.890873	NA,0.000306715	NA,0.0137097	NA,0.00782166	0.000430612	0.000861562
2	rs78917663	84335902	C,NA	T,NA	0.99006,NA	-0.0265073,NA	0.01993,NA	0.736334,NA	0.000430606	0.000861821
2	rs71395431	84806031	A,A	G,G	0.72664,0.945437	-0.0270682,-0.0577233	0.00443621,0.0188207	8.97886,2.66512	0.000430113	0.0022953
2	rs146679151	84428008	NA,T	NA,C	NA,0.797619	NA,0.00459949	NA,0.0106395	NA,0.176839	0.000430107	0.000860475
2	rs147396075	85167896	NA,G	NA,A	NA,0.982143	NA,0.0288687	NA,0.0322783	NA,0.43048	0.000429678	0.000859892
2	rs77038617	84650008	NA,A	NA,C	NA,0.968254	NA,0.0203249	NA,0.0243817	NA,0.393084	0.000428864	0.000858143
2	rs9921007	84569851	T,T	C,C	0.787276,0.670635	-0.00805042,-0.00563924	0.00483134,0.00909539	1.01929,0.271443	0.000428723	0.000855097
2	rs117247718	84664154	NA,A	NA,G	NA,0.9375	NA,0.0146228	NA,0.0176595	NA,0.389716	0.000428247	0.000856876
2	rs141774452	85084302	NA,C	NA,G	NA,0.970238	NA,0.0239632	NA,0.0251555	NA,0.46751	0.000428239	0.000856996
2	rs116890805	85482888	A,NA	G,NA	0.970179,NA	0.022767,NA	0.0116239,NA	1.29968,NA	0.000427483	0.000855649
2	rs117392140	84796779	NA,A	NA,G	NA,0.96627	NA,0.00140846	NA,0.023678	NA,0.0211047	0.000427268	0.000855138
2	rs76466285	84634651	NA,G	NA,A	NA,0.984127	NA,0.0246729	NA,0.0342017	NA,0.327285	0.000426715	0.000853815
2	rs200908910	85081422	NA,C	NA,T	NA,0.994048	NA,0.0430928	NA,0.0555718	NA,0.358449	0.000426209	0.000852902
2	rs80283517	84481456	NA,G	NA,C	NA,0.796627	NA,0.00504667	NA,0.0106201	NA,0.197469	0.000426203	0.000852679
2	rs77566474	85390913	G,G	A,A	0.899602,0.994048	0.0228633,0.0169404	0.00657888,0.0555718	3.29213,0.118907	0.000425914	0.000850577
2	rs78466706	85371831	T,NA	C,NA	0.972167,NA	-0.00692414,NA	0.0120196,NA	0.248285,NA	0.000423181	0.000846816
2	rs151182988	84732048	NA,T	NA,C	NA,0.985119	NA,0.0309759	NA,0.0353055	NA,0.419887	0.000422955	0.000846347
2	rs117254903	84754785	NA,C	NA,G	NA,0.969246	NA,0.0236487	NA,0.0247591	NA,0.469158	0.000422352	0.000845252
2	rs117894267	84663642	NA,G	NA,A	NA,0.972222	NA,-0.0137074	NA,0.0260119	NA,0.223142	0.000421437	0.000843381
2	rs79020856	84759331	NA,A	NA,G	NA,0.989087	NA,0.0328577	NA,0.0411453	NA,0.372086	0.000420921	0.000842266
2	rs289395	85571629	G,G	A,A	0.479125,0.449405	-0.00536803,0.0115735	0.00395775,0.00859346	0.756979,0.749457	0.000419952	0.000841059
2	rs12438541	85629153	G,G	T,T	0.571571,0.564484	0.004546,-0.013232	0.00399544,0.00862135	0.59311,0.903666	0.000418835	0.000839115
2	rs78455984	85172638	NA,T	NA,G	NA,0.789683	NA,0.0123405	NA,0.0104891	NA,0.620887	0.000418777	0.000838058
2	rs79772677	85543197	G,NA	A,NA	0.964215,NA	0.021249,NA	0.0106439,NA	1.33823,NA	0.000418014	0.00083672
2	rs744422	85632381	A,A	G,G	0.572565,0.527778	0.00464013,-0.0133357	0.00399661,0.00856258	0.609709,0.92312	0.000417512	0.000836465
2	rs1019667	84380849	A,A	C,C	0.21173,0.02877	-0.0122161,0.0157341	0.00483962,0.0255724	1.93566,0.268917	0.000416243	0.000829833
2	rs28363946	85372475	C,C	A,A	0.860835,0.927579	0.0200392,-0.0140457	0.00571235,0.0164929	3.34545,0.404038	0.000415933	0.000830905
2	rs58782822	84828760	NA,C	NA,T	NA,0.97619	NA,-0.0165128	NA,0.0280389	NA,0.254994	0.000415573	0.000831669
2	rs78003169	85175996	NA,A	NA,G	NA,0.993056	NA,-0.0319524	NA,0.0514752	NA,0.27183	0.000415464	0.000831443
2	rs77882765	85361829	NA,T	NA,C	NA,0.758929	NA,0.0121622	NA,0.00999379	NA,0.650505	0.000415421	0.000831276
2	rs183266172	84591422	NA,A	NA,C	NA,0.964286	NA,-0.0117587	NA,0.0230345	NA,0.214874	0.00041502	0.000830572
2	rs201928728	84591423	NA,T	NA,A	NA,0.964286	NA,-0.0117587	NA,0.0230345	NA,0.214874	0.00041502	0.000830572
2	rs74024800	85620827	A,A	G,G	0.874751,0.612103	0.010889,-0.0129343	0.00597324,0.00877269	1.16553,0.852696	0.000414773	0.000830836
2	rs77807991	84592000	NA,G	NA,A	NA,0.953373	NA,-0.010492	NA,0.0202746	NA,0.21838	0.000414111	0.000828749
2	rs113698933	85354804	T,NA	G,NA	0.984095,NA	0.0312568,NA	0.0158037,NA	1.31921,NA	0.000413274	0.000827159
2	rs149858063	84754932	NA,A	NA,G	NA,0.973214	NA,0.0198094	NA,0.0264757	NA,0.342626	0.00041252	0.000825542
2	rs17610201	85530556	C,NA	T,NA	0.974155,NA	0.0143579,NA	0.0124606,NA	0.603431,NA	0.000412427	0.000825545
2	rs147158308	84668157	G,NA	T,NA	0.986084,NA	0.0354889,NA	0.0168779,NA	1.44985,NA	0.000412385	0.000825165
2	rs544696030	85576968	G,NA	C,NA	0.988072,NA	0.0232585,NA	0.0182119,NA	0.695585,NA	0.000412125	0.000824688
2	rs117184136	84748099	T,NA	C,NA	0.984095,NA	0.0302082,NA	0.0158037,NA	1.25224,NA	0.000411163	0.000822534
2	rs12232314	85645626	A,A	G,G	0.879722,0.612103	0.0101129,-0.0133831	0.00607818,0.00877269	1.01704,0.895775	0.000411037	0.000823408
2	rs140583528	85317193	NA,A	NA,T	NA,0.979167	NA,0.0236692	NA,0.0299292	NA,0.367504	0.000410968	0.000822389
2	rs117958023	85438569	C,NA	T,NA	0.983101,NA	0.00252521,NA	0.0153396,NA	0.0608587,NA	0.000410819	0.000822188
2	rs117139941	84393710	NA,A	NA,C	NA,0.931548	NA,0.0139473	NA,0.016928	NA,0.38723	0.000410757	0.000821945
2	rs188806101	84956424	NA,C	NA,G	NA,0.993056	NA,0.0378133	NA,0.0514752	NA,0.334806	0.000410688	0.00082186
2	rs138492786	84746556	C,NA	T,NA	0.913519,NA	0.00802747,NA	0.00703429,NA	0.595525,NA	0.000410515	0.000820471
2	rs79312638	84477705	C,NA	G,NA	0.971173,NA	-0.00244238,NA	0.0118166,NA	0.0776633,NA	0.000409902	0.000820358
2	rs372418717	84955955	NA,C	NA,G	NA,0.993056	NA,0.03759	NA,0.0514752	NA,0.332329	0.000409585	0.000819653
2	rs12916129	85631536	G,G	A,A	0.560636,0.566468	0.0046714,-0.0126868	0.0039837,0.00862591	0.618082,0.849697	0.000409181	0.000819736
2	rs78627663	84607855	G,G	A,A	0.822068,0.860119	-0.00827334,-0.010884	0.00516962,0.0123238	0.960525,0.423492	0.000409005	0.000817076
2	rs112843856	84366841	G,NA	A,NA	0.956262,NA	-0.00808558,NA	0.00966771,NA	0.39474,NA	0.000408788	0.000817749
2	rs10152300	84392907	A,A	G,G	0.212724,0.02877	-0.0121952,0.0141218	0.00483134,0.0255724	1.93566,0.235979	0.000408448	0.000814281
2	rs1969101	85622856	T,T	G,G	0.560636,0.565476	0.00462514,-0.0128838	0.0039837,0.00862361	0.609709,0.869111	0.00040796	0.000817295
2	rs4842983	85172438	NA,C	NA,T	NA,0.993056	NA,-0.0304488	NA,0.0514752	NA,0.256358	0.000407942	0.000816391
2	rs16974460	85173479	NA,A	NA,G	NA,0.993056	NA,-0.0304488	NA,0.0514752	NA,0.256358	0.000407942	0.000816391
2	rs3816103	85626368	C,C	A,A	0.766402,0.609127	0.00598694,-0.0133388	0.00467279,0.00876055	0.698727,0.893267	0.000407862	0.000817036
2	rs3816104	85626388	A,A	C,C	0.560636,0.563492	0.00457889,-0.0129308	0.0039837,0.00861912	0.601385,0.874352	0.000407768	0.000816914
2	rs145489610	84951958	C,NA	T,NA	0.974155,NA	-0.0171374,NA	0.0124606,NA	0.772035,NA	0.000407632	0.000815701
2	rs147457753	84920148	NA,T	NA,C	NA,0.959325	NA,0.016859	NA,0.0216401	NA,0.360571	0.000406856	0.000814147
2	rs289410	85563483	A,A	G,G	0.26839,0.394841	-0.00671464,0.0136664	0.00446187,0.00874495	0.878273,0.927728	0.000405496	0.000812326
2	rs118122562	84451975	NA,A	NA,G	NA,0.993056	NA,0.0201228	NA,0.0514752	NA,0.157481	0.000405387	0.000811169
2	rs734495	85636107	A,A	G,G	0.558648,0.56746	0.00494203,-0.0124407	0.00398179,0.00862824	0.668478,0.825815	0.000404586	0.000810519
2	rs8032301	85635890	C,C	T,T	0.558648,0.56746	0.00494203,-0.0124407	0.00398179,0.00862824	0.668478,0.825815	0.000404586	0.000810519
2	rs149249898	84442209	NA,C	NA,T	NA,0.988095	NA,-0.0247106	NA,0.0394133	NA,0.275163	0.000403609	0.000807529
2	rs138647948	84957091	NA,T	NA,C	NA,0.97123	NA,-0.0107109	NA,0.0255725	NA,0.170483	0.000402805	0.000806013
2	rs12440719	85644213	T,T	C,C	0.543738,0.563492	0.00521744,-0.0118259	0.00396952,0.00861912	0.724184,0.769432	0.00040258	0.000806443
2	rs117657361	85392313	T,T	C,C	0.900596,0.994048	0.0226613,0.0158458	0.00660805,0.0555718	3.21821,0.110398	0.000402453	0.000803767
2	rs146986968	84917288	A,NA	G,NA	0.975149,NA	-0.0147114,NA	0.0127009,NA	0.607756,NA	0.000401923	0.000804263
2	rs75474871	84337933	A,A	G,G	0.947316,0.83631	-0.0157081,-0.00880463	0.0088502,0.0115534	1.11966,0.350655	0.000401584	0.000801042
2	rs289376	85555953	G,G	A,A	0.135189,0.396825	-0.0119247,0.011552	0.0057824,0.00873739	1.40689,0.730195	0.000401443	0.000804126
2	rs16974523	85353816	NA,T	NA,C	NA,0.921627	NA,0.0141868	NA,0.0159053	NA,0.428969	0.000401177	0.000802772
2	rs145825715	84439570	NA,T	NA,C	NA,0.97123	NA,0.00793467	NA,0.0255725	NA,0.121279	0.000400524	0.000801621
2	rs141699744	85530933	G,NA	C,NA	0.988072,NA	0.0228383,NA	0.0182119,NA	0.678133,NA	0.000399663	0.000799757
2	rs35159785	84804014	A,A	G,G	0.727634,0.945437	-0.027099,-0.0574722	0.00444126,0.0188207	8.97886,2.64577	0.000399451	0.00219521
2	rs139096853	84545016	NA,A	NA,C	NA,0.994048	NA,0.0421473	NA,0.0555718	NA,0.348534	0.000398542	0.000797587
2	rs117592640	85167697	NA,A	NA,G	NA,0.993056	NA,-0.0284055	NA,0.0514752	NA,0.235775	0.000398436	0.000797368
2	rs78920141	85304529	NA,C	NA,T	NA,0.967262	NA,-0.00867632	NA,0.0240217	NA,0.1439	0.000398373	0.000797181
2	rs77827812	84958171	NA,T	NA,C	NA,0.985119	NA,0.0189744	NA,0.0353055	NA,0.228436	0.000397236	0.000794935
2	rs189950602	85158387	NA,T	NA,A	NA,0.983135	NA,0.0226055	NA,0.0331973	NA,0.304601	0.000396927	0.000794313
2	rs7166410	84382798	G,G	C,C	0.77336,0.407738	-0.00453957,-0.00514765	0.00472259,0.00869873	0.473107,0.256487	0.000394019	0.000786324
2	rs77111522	85098373	NA,G	NA,A	NA,0.820437	NA,0.010968	NA,0.0111371	NA,0.488498	0.000392942	0.000786357
2	rs145905835	85166478	NA,T	NA,C	NA,0.993056	NA,-0.0269325	NA,0.0514752	NA,0.221252	0.000392071	0.000784631
2	rs76745332	84682900	NA,A	NA,G	NA,0.983135	NA,0.0198599	NA,0.0331973	NA,0.25989	0.000391192	0.000782779
2	rs75429994	85516225	C,C	T,T	0.961233,0.953373	0.0159989,-0.0376251	0.0102422,0.0202746	0.927116,1.19732	0.000390965	0.000781932
2	rs139336600	85146718	NA,A	NA,G	NA,0.794643	NA,0.0115705	NA,0.0105819	NA,0.561925	0.000390923	0.000782323
2	rs143008212	84734968	T,NA	C,NA	0.984095,NA	0.0295869,NA	0.0158037,NA	1.21334,NA	0.000390351	0.000780913
2	rs117754834	84576783	NA,T	NA,C	NA,0.977182	NA,0.0193784	NA,0.0286274	NA,0.302372	0.000390205	0.00078088
2	rs146364431	84951654	C,NA	A,NA	0.981113,NA	-0.00301116,NA	0.0145245,NA	0.0779166,NA	0.000390179	0.000780787
2	rs117235834	84403705	NA,T	NA,C	NA,0.970238	NA,0.00594431	NA,0.0251555	NA,0.0898035	0.000390143	0.000780838
2	rs148869127	84736484	NA,A	NA,G	NA,0.979167	NA,0.0234802	NA,0.0299292	NA,0.36378	0.00038936	0.000779133
2	rs12593499	85595174	G,G	A,A	0.512922,0.5625	0.00427903,-0.0121751	0.00395562,0.00861694	0.553837,0.802229	0.000389087	0.000779336
2	rs147697152	84474416	NA,C	NA,T	NA,0.940476	NA,-0.00563736	NA,0.0180669	NA,0.122042	0.00038821	0.000776811
2	rs28581904	84916886	A,NA	G,NA	0.944334,NA	-0.00505191,NA	0.00862346,NA	0.253375,NA	0.000388065	0.000776202
2	rs116601655	84678473	NA,A	NA,G	NA,0.988095	NA,0.0283168	NA,0.0394133	NA,0.325622	0.000387977	0.000776376
2	rs149703195	84956249	NA,G	NA,A	NA,0.899802	NA,0.0124919	NA,0.0142364	NA,0.419949	0.000387292	0.000775075
2	rs139512954	84956244	NA,G	NA,T	NA,0.899802	NA,0.0124919	NA,0.0142364	NA,0.419949	0.000387292	0.000775075
2	rs72630450	84946922	NA,C	NA,G	NA,0.822421	NA,0.0105924	NA,0.0111856	NA,0.463876	0.000387256	0.000774972
2	rs2562779	84390975	A,A	G,G	0.212724,0.02877	-0.0120535,0.0141546	0.00483134,0.0255724	1.8996,0.236637	0.000387082	0.000771734
2	rs189751591	84721620	NA,G	NA,A	NA,0.964286	NA,-0.00917358	NA,0.0230345	NA,0.160872	0.000387072	0.000774647
2	rs62026489	84716122	T,NA	C,NA	0.915507,NA	0.00772596,NA	0.00710883,NA	0.557331,NA	0.000386965	0.000773451
2	rs118098387	84954257	NA,T	NA,C	NA,0.819444	NA,0.0106071	NA,0.0111132	NA,0.468715	0.000386912	0.000774291
2	rs12438909	85618044	T,T	A,A	0.560636,0.565476	0.00462514,-0.0124829	0.0039837,0.00862361	0.609709,0.830475	0.000385845	0.000772986
2	rs151119413	84371503	NA,A	NA,G	NA,0.991071	NA,-0.0272646	NA,0.0454422	NA,0.26081	0.000385194	0.000770685
2	rs12914377	84460693	G,G	A,A	0.290258,0.015873	-0.0119907,0.0179578	0.00435609,0.0342017	2.22828,0.222178	0.000385148	0.000768014
2	rs146513489	85301893	G,NA	A,NA	0.985089,NA	-0.0424117,NA	0.0163138,NA	2.03014,NA	0.000384783	0.00077035
2	rs145238893	84720967	NA,G	NA,A	NA,0.977182	NA,0.0101156	NA,0.0286274	NA,0.140368	0.000384469	0.000769361
2	rs141491773	85160278	NA,A	NA,G	NA,0.972222	NA,-0.0102707	NA,0.0260119	NA,0.159294	0.000383616	0.000767659
2	rs11259919	84489802	G,NA	A,NA	0.252485,NA	-0.011234,NA	0.00455105,NA	1.86741,NA	0.000382722	0.000764294
2	rs78838378	84389869	C,NA	T,NA	0.956262,NA	-0.00688256,NA	0.00966771,NA	0.32192,NA	0.000382644	0.000765464
2	rs72630465	85355927	T,T	C,C	0.857853,0.924603	0.0199867,-0.011189	0.00566193,0.0161901	3.38141,0.310245	0.000381288	0.000761696
2	rs76545801	84609336	NA,A	NA,C	NA,0.929563	NA,0.0128845	NA,0.0167057	NA,0.356005	0.000381002	0.000762436
2	rs76872737	84386670	NA,C	NA,A	NA,0.970238	NA,0.0047945	NA,0.0251555	NA,0.0711724	0.000380971	0.000762477
2	rs60000029	85647379	C,C	A,A	0.764414,0.611111	0.00583647,-0.0135014	0.00465908,0.0087686	0.677135,0.9079	0.000380905	0.000763033
2	rs12438261	85162251	NA,A	NA,T	NA,0.993056	NA,-0.0240777	NA,0.0514752	NA,0.193847	0.000380836	0.000762146
2	rs79876140	84338866	G,G	C,C	0.947316,0.835317	-0.0153822,-0.00891991	0.0088502,0.0115253	1.08513,0.357569	0.000379721	0.000757473
2	rs190466060	84947759	NA,T	NA,C	NA,0.985119	NA,0.0201328	NA,0.0353055	NA,0.245261	0.000379534	0.000759517
2	rs139013249	85161425	NA,C	NA,G	NA,0.993056	NA,-0.0237103	NA,0.0514752	NA,0.19039	0.00037949	0.000759455
2	rs185191325	84721619	NA,T	NA,C	NA,0.964286	NA,-0.00827477	NA,0.0230345	NA,0.143017	0.000379445	0.000759383
2	rs147577719	84566639	NA,A	NA,G	NA,0.975198	NA,-0.0107272	NA,0.0274863	NA,0.157182	0.000379252	0.000758924
2	rs3860266	84947928	NA,C	NA,T	NA,0.819444	NA,0.0101441	NA,0.0111132	NA,0.442078	0.000378809	0.000758075
2	rs145609116	85187542	NA,A	NA,G	NA,0.980159	NA,0.0201454	NA,0.0306528	NA,0.291541	0.000378578	0.000757565
2	rs118149048	85159553	NA,T	NA,C	NA,0.993056	NA,-0.0232914	NA,0.0514752	NA,0.18647	0.000377984	0.000756441
2	rs35297609	84772896	G,G	A,A	0.727634,0.945437	-0.0269684,-0.057174	0.00444126,0.0188207	8.89917,2.62289	0.000376764	0.00187893
2	rs118118391	84396543	NA,T	NA,C	NA,0.931548	NA,-0.00454752	NA,0.016928	NA,0.103359	0.000376445	0.000753269
2	rs1619758	84938601	NA,C	NA,T	NA,0.901786	NA,0.0116093	NA,0.0143636	NA,0.377838	0.000376416	0.000753306
2	rs366717	85088079	A,A	G,G	0.789264,0.677579	0.0151572,-0.00266375	0.00484796,0.00914559	2.75228,0.113029	0.000376273	0.000751473
2	rs145042288	84931202	NA,G	NA,A	NA,0.960318	NA,0.0171047	NA,0.0218976	NA,0.361779	0.000376189	0.00075285
2	rs12902070	84793558	C,C	T,T	0.727634,0.945437	-0.0271497,-0.0566146	0.00444126,0.0188207	9.00993,2.58024	0.000375788	0.00206909
2	rs117502239	84811769	NA,T	NA,C	NA,0.982143	NA,0.0189007	NA,0.0322783	NA,0.25323	0.000375658	0.000751754
2	rs1011437	85547259	T,T	A,A	0.244533,0.374008	-0.00799376,0.00928301	0.00460006,0.00883443	1.08484,0.532598	0.000375271	0.000751672
2	rs62019507	85640257	G,NA	A,NA	0.99006,NA	-0.034463,NA	0.01993,NA	1.07689,NA	0.000375044	0.000750631
2	rs142070599	84946206	NA,G	NA,A	NA,0.900794	NA,0.0114405	NA,0.0142995	NA,0.372967	0.00037419	0.00074885
2	rs55856604	85614345	T,T	C,C	0.873757,0.610119	0.0107163,-0.0127537	0.00595306,0.00876455	1.14363,0.836754	0.000374082	0.000749309
2	rs150606231	85154137	G,NA	A,NA	0.986084,NA	-0.0178004,NA	0.0168779,NA	0.53524,NA	0.000374057	0.000748342
2	rs117199206	84787023	NA,C	NA,T	NA,0.968254	NA,0.0173011	NA,0.0243817	NA,0.320613	0.000374026	0.000748529
2	rs12441196	85625131	C,C	T,T	0.766402,0.609127	0.00607888,-0.0126939	0.00467279,0.00876055	0.713792,0.83167	0.00037402	0.000749235
2	rs147282360	84721415	NA,A	NA,T	NA,0.988095	NA,-0.0148865	NA,0.0394133	NA,0.15141	0.000373479	0.000747419
2	rs57028207	84632667	NA,G	NA,A	NA,0.962302	NA,-0.00667774	NA,0.0224433	NA,0.11574	0.000372756	0.000745983
2	rs79347010	85629789	G,G	C,C	0.771372,0.611111	0.00529574,-0.0137002	0.00470807,0.0087686	0.583919,0.927415	0.000372496	0.000746222
2	rs59738243	85427982	NA,A	NA,G	NA,0.732143	NA,-0.000616643	NA,0.00965281	NA,0.0227045	0.000372244	0.000744949
2	rs78756746	85138983	A,NA	C,NA	0.978131,NA	0.025045,NA	0.0135185,NA	1.19427,NA	0.000372194	0.000744425
2	rs151141913	85502510	NA,G	NA,A	NA,0.960318	NA,0.0107933	NA,0.0218976	NA,0.206152	0.000372087	0.000744663
2	rs80058540	85507191	NA,T	NA,C	NA,0.857143	NA,0.00893899	NA,0.0122159	NA,0.333182	0.000370571	0.000741588
2	rs113081579	85180160	C,NA	T,NA	0.937376,NA	-0.00344597,NA	0.0081604,NA	0.172101,NA	0.000370375	0.000740985
2	rs79428369	84507831	NA,C	NA,G	NA,0.881944	NA,0.0105248	NA,0.0132476	NA,0.369651	0.000369835	0.000740002
2	rs145707767	84934628	NA,A	NA,G	NA,0.820437	NA,0.00969717	NA,0.0111371	NA,0.415767	0.000369055	0.00073856
2	rs62026536	84793672	G,G	A,A	0.727634,0.945437	-0.0270591,-0.0566647	0.00444126,0.0188207	8.95447,2.58404	0.000368844	0.00191507
2	rs139585441	84706290	NA,T	NA,C	NA,0.954365	NA,-0.0168647	NA,0.0204832	NA,0.386884	0.000368119	0.00073662
2	rs35621845	85400780	G,NA	C,NA	0.978131,NA	0.0259012,NA	0.0135185,NA	1.25675,NA	0.000367947	0.000736441
2	rs188238431	84395599	NA,G	NA,A	NA,0.989087	NA,-0.0199157	NA,0.0411453	NA,0.20179	0.000367899	0.000736233
2	rs12899275	85521127	T,NA	C,NA	0.931412,NA	0.00971475,NA	0.00782246,NA	0.669036,NA	0.000367741	0.000735585
2	rs12437935	85616523	G,G	A,A	0.560636,0.565476	0.00453264,-0.0123851	0.0039837,0.00862361	0.59311,0.821167	0.000366859	0.000734947
2	rs142255110	85502129	NA,C	NA,A	NA,0.842262	NA,0.00802607	NA,0.0117277	NA,0.306501	0.000366793	0.00073403
2	rs78760531	85089554	NA,T	NA,C	NA,0.987103	NA,0.0166416	NA,0.0378862	NA,0.180142	0.000366357	0.000733133
2	rs146848952	84817338	G,NA	T,NA	0.885686,NA	0.0160085,NA	0.0062137,NA	2.00062,NA	0.000366346	0.000733047
2	rs72630444	84799409	NA,C	NA,T	NA,0.824405	NA,0.00902992	NA,0.0112351	NA,0.375144	0.000366087	0.000732617
2	rs1619727	84938608	NA,A	NA,C	NA,0.901786	NA,0.0107025	NA,0.0143636	NA,0.340839	0.000365915	0.00073229
2	rs77677738	84612995	NA,T	NA,C	NA,0.929563	NA,0.011412	NA,0.0167057	NA,0.305806	0.000365882	0.000732185
2	rs74679101	84349386	C,C	A,A	0.94334,0.84127	-0.015758,-0.0067357	0.00855199,0.0116978	1.18452,0.248147	0.000365809	0.000729861
2	rs72630464	85298126	A,A	G,G	0.859841,0.922619	0.0191485,-0.0149636	0.00569534,0.0159983	3.11158,0.4564	0.000365493	0.000730202
2	rs75549342	84349394	G,G	A,A	0.94334,0.84127	-0.015758,-0.00668573	0.00855199,0.0116978	1.18452,0.245929	0.00036489	0.00072803
2	rs78919548	85235543	NA,A	NA,G	NA,0.986111	NA,0.0208447	NA,0.0365264	NA,0.245484	0.000364878	0.000730224
2	rs147820943	84936763	NA,C	NA,G	NA,0.968254	NA,0.0164299	NA,0.0243817	NA,0.300684	0.000364785	0.000729987
2	rs113261930	84412827	T,NA	C,NA	0.927435,NA	0.00762345,NA	0.00762141,NA	0.498693,NA	0.000364713	0.000728933
2	rs16974791	85616989	A,A	G,G	0.767396,0.612103	0.00613396,-0.0125608	0.00467973,0.00877269	0.721379,0.817588	0.000364238	0.000729631
2	rs188626186	84657869	NA,T	NA,C	NA,0.990079	NA,-0.0115687	NA,0.0431319	NA,0.10318	0.000364056	0.000728505
2	rs79348337	85273133	NA,A	NA,G	NA,0.967262	NA,0.0145411	NA,0.0240217	NA,0.263636	0.000363917	0.000728211
2	rs3748370	84781582	NA,G	NA,A	NA,0.944444	NA,0.0104559	NA,0.0186617	NA,0.240117	0.000363124	0.000726663
2	rs140343635	85421488	NA,G	NA,A	NA,0.965278	NA,-0.00607676	NA,0.0233493	NA,0.0998146	0.000362974	0.000726346
2	rs140801776	84594786	NA,A	NA,G	NA,0.994048	NA,0.0314735	NA,0.0555718	NA,0.243249	0.000362856	0.000726169
2	rs72753007	85272956	C,NA	T,NA	0.976143,NA	-0.0163391,NA	0.0129561,NA	0.683465,NA	0.000362177	0.000724695
2	rs74923527	85483355	NA,T	NA,G	NA,0.906746	NA,-0.00386604	NA,0.0147003	NA,0.100969	0.000361993	0.000724429
2	rs181576780	85525523	NA,T	NA,C	NA,0.992063	NA,0.0253252	NA,0.0481747	NA,0.222501	0.000361863	0.00072414
2	rs371332060	84933913	NA,T	NA,A	NA,0.987103	NA,0.0224635	NA,0.0378862	NA,0.257091	0.000361226	0.000722866
2	rs62026530	84775840	T,T	G,G	0.727634,0.945437	-0.026921,-0.0568159	0.00444126,0.0188207	8.87027,2.59554	0.000361101	0.00172578
2	rs12904615	85549722	T,T	C,C	0.483101,0.4375	-0.00542882,0.0114573	0.00395656,0.00861694	0.769473,0.73603	0.000361066	0.000723144
2	rs146071158	84692530	NA,G	NA,A	NA,0.983135	NA,0.0174956	NA,0.0331973	NA,0.223168	0.000360384	0.000721166
2	rs56267093	85167756	C,NA	T,NA	0.93837,NA	-0.00347181,NA	0.00822159,NA	0.172101,NA	0.000359306	0.000718849
2	rs142029069	84947073	NA,T	NA,C	NA,0.968254	NA,0.0120414	NA,0.0243817	NA,0.20663	0.000358729	0.000717856
2	rs1365198	84398903	G,G	T,T	0.21173,0.02877	-0.0119367,0.0141826	0.00483962,0.0255724	1.86501,0.237197	0.000357736	0.000713295
2	rs146558477	84333697	NA,C	NA,T	NA,0.973214	NA,0.0110747	NA,0.0264757	NA,0.170226	0.000357671	0.000715759
2	rs146684407	84416061	NA,A	NA,T	NA,0.968254	NA,-0.00553282	NA,0.0243817	NA,0.0859309	0.000357417	0.000715262
2	rs141690737	84700375	NA,C	NA,T	NA,0.969246	NA,-0.00603901	NA,0.0247591	NA,0.092965	0.000357347	0.000715116
2	rs533975378	84529564	NA,G	NA,A	NA,0.97123	NA,0.0165741	NA,0.0255725	NA,0.286589	0.000357164	0.000714725
2	rs190190877	84408847	NA,T	NA,C	NA,0.989087	NA,-0.0167214	NA,0.0411453	NA,0.164659	0.000356778	0.00071398
2	rs77003198	85435424	NA,A	NA,T	NA,0.933532	NA,0.0120897	NA,0.0171606	NA,0.317747	0.000356695	0.000713814
2	rs117751053	84670186	NA,C	NA,T	NA,0.979167	NA,-0.00945022	NA,0.0299292	NA,0.123672	0.000356397	0.000713236
2	rs3762170	85141717	NA,T	NA,G	NA,0.89881	NA,0.00978129	NA,0.0141743	NA,0.309673	0.000356058	0.000712558
2	rs150097784	85344013	G,NA	A,NA	0.986084,NA	-0.0191139,NA	0.0168779,NA	0.589339,NA	0.000355684	0.000711614
2	rs17598561	85198606	T,NA	C,NA	0.937376,NA	-0.00317144,NA	0.0081604,NA	0.156428,NA	0.000355667	0.000711575
2	rs138030771	85530778	NA,T	NA,C	NA,0.975198	NA,-0.00475692	NA,0.0274863	NA,0.0641904	0.000354734	0.000709884
2	rs56156667	85392022	C,C	A,A	0.832008,0.615079	0.00104081,-0.00598037	0.00528849,0.0087852	0.0736688,0.304482	0.000354416	0.000708973
2	rs12915390	84792069	C,C	T,T	0.727634,0.945437	-0.0271497,-0.0559072	0.00444126,0.0188207	9.00993,2.52681	0.000354058	0.00189809
2	rs12911210	84792083	C,C	A,A	0.727634,0.945437	-0.0271497,-0.0559072	0.00444126,0.0188207	9.00993,2.52681	0.000354058	0.00189809
2	rs12591453	85429705	NA,T	NA,C	NA,0.74504	NA,0.000502077	NA,0.00980793	NA,0.0181029	0.000353232	0.000706886
2	rs11638394	84778928	A,A	G,G	0.727634,0.945437	-0.0269684,-0.0564121	0.00444126,0.0188207	8.89917,2.56488	0.000352981	0.00171343
2	rs1911155	84787635	G,G	A,A	0.727634,0.945437	-0.0269684,-0.056412	0.00444126,0.0188207	8.89917,2.56487	0.000352978	0.0017134
2	rs78989744	85501095	NA,C	NA,G	NA,0.848214	NA,0.00699594	NA,0.0119134	NA,0.254109	0.000352567	0.000705567
2	rs12900399	85463934	NA,T	NA,G	NA,0.468254	NA,0.00658145	NA,0.00856664	NA,0.354254	0.00035248	0.000705386
2	rs76366555	84346599	NA,T	NA,G	NA,0.943452	NA,-0.00718707	NA,0.018507	NA,0.156293	0.000352462	0.000705358
2	rs547171088	84975101	NA,T	NA,A	NA,0.984127	NA,0.0182153	NA,0.0342017	NA,0.225979	0.000352041	0.000704481
2	rs117913377	84945784	NA,T	NA,G	NA,0.991071	NA,0.0196379	NA,0.0454422	NA,0.176765	0.000351981	0.000704393
2	rs78744479	85243028	NA,C	NA,A	NA,0.96627	NA,0.0123328	NA,0.023678	NA,0.220066	0.000351748	0.000703875
2	rs60357700	84344447	A,A	T,T	0.944334,0.838294	-0.0156767,-0.00800772	0.00862346,0.0116103	1.16067,0.309471	0.000350985	0.000700243
2	rs200216419	84945693	NA,T	NA,C	NA,0.991071	NA,0.0191488	NA,0.0454422	NA,0.17168	0.000350775	0.000701981
2	rs12439361	84521333	NA,G	NA,C	NA,0.978175	NA,0.0128624	NA,0.0292559	NA,0.180331	0.000350487	0.000701358
2	rs75304702	85508732	NA,C	NA,T	NA,0.848214	NA,0.00671829	NA,0.0119134	NA,0.241995	0.000349967	0.000700363
2	rs145258076	84437667	NA,A	NA,G	NA,0.992063	NA,0.0243048	NA,0.0481747	NA,0.211902	0.000349878	0.000700203
2	rs66810580	85198350	C,NA	G,NA	0.93837,NA	-0.00329046,NA	0.00822159,NA	0.161785,NA	0.00034971	0.000699657
2	rs75889854	84622295	NA,T	NA,G	NA,0.980159	NA,-0.00827961	NA,0.0306528	NA,0.103983	0.000349633	0.000699698
2	rs72630445	84810899	NA,A	NA,T	NA,0.821429	NA,0.00785424	NA,0.0111612	NA,0.317299	0.000349631	0.000699687
2	rs1016355	84332772	C,C	T,T	0.654076,0.577381	-0.00524199,0.00315122	0.00415657,0.00865361	0.683483,0.145241	0.00034954	0.000697081
2	rs79331465	85508651	NA,C	NA,T	NA,0.848214	NA,0.00666859	NA,0.0119134	NA,0.239845	0.000349521	0.000699472
2	rs12592558	85501537	NA,T	NA,C	NA,0.848214	NA,0.00663636	NA,0.0119134	NA,0.238454	0.000349236	0.0006989
2	rs192196504	84752009	NA,T	NA,C	NA,0.984127	NA,-0.0110635	NA,0.0342017	NA,0.127067	0.000349191	0.000698802
2	rs143582552	84686077	NA,C	NA,G	NA,0.987103	NA,0.0115659	NA,0.0378862	NA,0.119099	0.000349132	0.000698666
2	rs139578288	84593990	C,NA	G,NA	0.976143,NA	0.0232076,NA	0.0129561,NA	1.13517,NA	0.000348956	0.000697974
2	rs149460081	85087604	NA,C	NA,T	NA,0.973214	NA,-0.00427154	NA,0.0264757	NA,0.0595697	0.000348905	0.000698221
2	rs113408685	84400621	T,NA	C,NA	0.956262,NA	-0.00615285,NA	0.00966771,NA	0.280259,NA	0.000348196	0.000696578
2	rs77370452	84927156	NA,C	NA,T	NA,0.911706	NA,-0.00156074	NA,0.0150664	NA,0.0373965	0.000348097	0.000696615
2	rs34770488	85466755	T,NA	C,NA	0.970179,NA	0.0137931,NA	0.0116239,NA	0.62823,NA	0.000348045	0.000696567
2	rs8187763	85461851	T,NA	C,NA	0.849901,NA	0.0159144,NA	0.00553562,NA	2.39347,NA	0.000347636	0.000695304
2	rs78212565	85379301	NA,T	NA,C	NA,0.990079	NA,0.019325	NA,0.0431319	NA,0.184341	0.000347517	0.000695477
2	rs75856783	85379503	NA,C	NA,T	NA,0.990079	NA,0.0192506	NA,0.0431319	NA,0.183516	0.000347346	0.000695136
2	rs77957395	85509201	NA,A	NA,C	NA,0.848214	NA,0.00640181	NA,0.0119134	NA,0.2284	0.000347236	0.000694898
2	rs7164141	84493005	G,NA	A,NA	0.254473,NA	-0.0109694,NA	0.00453928,NA	1.80497,NA	0.000346325	0.000691718
2	rs117521219	84449643	NA,C	NA,A	NA,0.878968	NA,0.00821392	NA,0.0131059	NA,0.275042	0.000346225	0.000692806
2	rs147064584	85293268	NA,T	NA,C	NA,0.888889	NA,0.00883844	NA,0.0136019	NA,0.287497	0.000345801	0.000691998
2	rs16974665	85514196	NA,C	NA,T	NA,0.84623	NA,0.00658376	NA,0.0118501	NA,0.237701	0.000345692	0.000691808
2	rs117481842	84484505	NA,T	NA,C	NA,0.986111	NA,0.0126083	NA,0.0365264	NA,0.136703	0.000345592	0.000691581
2	rs58205723	85452276	C,C	T,T	0.431412,0.496032	-0.00399192,0.0118119	0.00399204,0.00854962	0.498497,0.777012	0.00034552	0.000691061
2	rs58035991	84656648	NA,A	NA,G	NA,0.960318	NA,-0.00158294	NA,0.0218976	NA,0.0257775	0.000345133	0.000690696
2	rs187582532	85104208	NA,C	NA,T	NA,0.967262	NA,-0.00303153	NA,0.0240217	NA,0.045963	0.00034505	0.000690539
2	rs117822550	84654908	NA,C	NA,T	NA,0.980159	NA,0.0142851	NA,0.0306528	NA,0.19301	0.000344994	0.000690381
2	rs12441737	85509795	NA,T	NA,C	NA,0.848214	NA,0.00610266	NA,0.0119134	NA,0.215758	0.000344879	0.000690181
2	rs139899137	85509328	NA,G	NA,A	NA,0.848214	NA,0.00602791	NA,0.0119134	NA,0.21263	0.000344324	0.000689069
2	rs79402974	85513262	NA,T	NA,C	NA,0.849206	NA,0.00604917	NA,0.0119455	NA,0.212839	0.00034422	0.000688862
2	rs6603018	84721019	G,G	A,A	0.122266,0.051587	-0.0168899,0.0224815	0.00603539,0.0193257	2.28952,0.611351	0.000344173	0.000688679
2	rs11259938	84672914	NA,T	NA,C	NA,0.955357	NA,-0.00159437	NA,0.0206987	NA,0.0275186	0.000343917	0.000688261
2	rs74249873	84344690	T,T	C,C	0.944334,0.838294	-0.0156767,-0.00765793	0.00862346,0.0116103	1.16067,0.292837	0.000343901	0.000686124
2	rs11073850	85510131	NA,T	NA,C	NA,0.848214	NA,0.00595813	NA,0.0119134	NA,0.209722	0.000343817	0.000688055
2	rs12593602	85425881	NA,A	NA,C	NA,0.934524	NA,-0.00030091	NA,0.0172809	NA,0.00607586	0.000343621	0.000687671
2	rs1852265	84754346	A,A	G,G	0.135189,0.051587	-0.017621,0.0173499	0.0057824,0.0193257	2.63664,0.432607	0.000343621	0.000687573
2	rs201144538	84916043	NA,G	NA,A	NA,0.991071	NA,0.0157522	NA,0.0454422	NA,0.137355	0.00034352	0.00068746
2	rs11073851	85510352	NA,T	NA,C	NA,0.848214	NA,0.00590831	NA,0.0119134	NA,0.207652	0.000343463	0.000687346
2	rs75380520	85321795	NA,T	NA,C	NA,0.97619	NA,-0.00273321	NA,0.0280389	NA,0.0351063	0.000343044	0.000686462
2	rs149450881	84793413	NA,T	NA,C	NA,0.989087	NA,0.0101661	NA,0.0411453	NA,0.0942864	0.000342634	0.000685674
2	rs137944686	84918155	NA,A	NA,G	NA,0.941468	NA,-0.00051192	NA,0.0182098	NA,0.009851	0.000342472	0.000685376
2	rs79446674	84352782	NA,T	NA,G	NA,0.952381	NA,0.00981688	NA,0.0200728	NA,0.204261	0.000342312	0.000685048
2	rs148299217	84574466	C,NA	T,NA	0.988072,NA	0.0216631,NA	0.0182119,NA	0.630336,NA	0.000342014	0.000685099
2	rs140675912	85443269	T,NA	C,NA	0.966203,NA	-0.0299961,NA	0.0109412,NA	2.21363,NA	0.000341955	0.000683856
2	rs140222340	84756655	NA,G	NA,A	NA,0.987103	NA,0.00787845	NA,0.0378862	NA,0.0781743	0.000341916	0.000684241
2	rs11853985	85403818	A,A	G,G	0.793241,0.415675	0.00127935,0.000863021	0.00488208,0.00867359	0.100572,0.0358623	0.000341858	0.000683612
2	rs186958787	85216493	NA,C	NA,G	NA,0.985119	NA,-0.00684308	NA,0.0353055	NA,0.0724688	0.000341768	0.000683958
2	rs150818024	85191826	NA,A	NA,G	NA,0.991071	NA,0.0150569	NA,0.0454422	NA,0.130542	0.000341607	0.000683624
2	rs143466274	84561268	NA,T	NA,C	NA,0.953373	NA,-0.00275161	NA,0.0202746	NA,0.0496132	0.000341563	0.000683531
2	rs75179753	85357094	NA,A	NA,G	NA,0.869048	NA,-0.0339966	NA,0.0126714	NA,2.13681	0.000341315	0.000683048
2	rs12916348	84765527	T,T	C,C	0.72664,0.945437	-0.0268472,-0.0561579	0.00443621,0.0188207	8.84404,2.54567	0.000340629	0.00153836
2	rs75375656	84700948	NA,A	NA,G	NA,0.8125	NA,-0.00281219	NA,0.0109519	NA,0.0983499	0.000340376	0.000681127
2	rs142703850	84412651	NA,A	NA,G	NA,0.986111	NA,0.0122992	NA,0.0365264	NA,0.13293	0.000339917	0.000680229
2	rs144266852	84690420	NA,G	NA,T	NA,0.979167	NA,-0.028477	NA,0.0299292	NA,0.466785	0.000339864	0.000680105
2	rs79318564	84786150	A,A	G,G	0.727634,0.945437	-0.0269684,-0.0559506	0.00444126,0.0188207	8.89917,2.53007	0.000339559	0.00162193
2	rs35134026	85597768	G,G	A,A	0.560636,0.564484	0.00425988,-0.0125334	0.0039837,0.00862135	0.545273,0.835613	0.000338388	0.00067791
2	rs75075964	85389542	T,NA	G,NA	0.978131,NA	0.0263211,NA	0.0135185,NA	1.28795,NA	0.000338368	0.000677207
2	rs16974651	85497198	NA,A	NA,G	NA,0.863095	NA,0.000129556	NA,0.0124355	NA,0.00362511	0.000338248	0.000676893
2	rs147045065	84512167	NA,A	NA,C	NA,0.965278	NA,0.00967674	NA,0.0233493	NA,0.168414	0.000338198	0.000676854
2	rs201785441	85167603	NA,G	NA,A	NA,0.992063	NA,0.0129122	NA,0.0481747	NA,0.103101	0.000338135	0.000676674
2	rs147594271	84571804	NA,G	NA,A	NA,0.987103	NA,-0.0039584	NA,0.0378862	NA,0.0377314	0.000338069	0.000676547
2	rs149409687	84937786	NA,T	NA,C	NA,0.939484	NA,0.00615437	NA,0.0179277	NA,0.135856	0.000338003	0.000676406
2	rs145646854	85402993	NA,C	NA,T	NA,0.97619	NA,0.00589019	NA,0.0280389	NA,0.0790364	0.000337848	0.000676093
2	rs138809589	85082536	NA,C	NA,T	NA,0.980159	NA,-0.000251602	NA,0.0306528	NA,0.00285358	0.000337792	0.000675996
2	rs200422934	84497899	NA,T	NA,A	NA,0.97123	NA,0.0105936	NA,0.0255725	NA,0.168332	0.000337745	0.000675944
2	rs72753004	85265719	C,NA	T,NA	0.972167,NA	-0.0141612,NA	0.0120196,NA	0.6221,NA	0.000337688	0.000675726
2	rs2060784	85540705	G,G	A,A	0.135189,0.375992	-0.01143,0.01141	0.0057824,0.00882508	1.31807,0.707652	0.000337677	0.000676378
2	rs75942807	85562241	NA,A	NA,C	NA,0.928571	NA,-0.00260248	NA,0.0165981	NA,0.0577896	0.000337439	0.00067527
2	rs116970627	84464542	NA,A	NA,G	NA,0.935516	NA,0.00496267	NA,0.0174041	NA,0.110399	0.000336732	0.000673861
2	rs145305460	84722309	NA,C	NA,T	NA,0.988095	NA,-0.00159881	NA,0.0394133	NA,0.0142851	0.000336693	0.000673797
2	rs11638297	84782417	C,C	A,A	0.727634,0.945437	-0.0268778,-0.0561079	0.00444126,0.0188207	8.84404,2.54191	0.000336532	0.00152924
2	rs1383483	84570311	T,NA	C,NA	0.976143,NA	0.0199689,NA	0.0129561,NA	0.90921,NA	0.000336457	0.000673298
2	rs289418	85558965	G,G	A,A	0.422465,0.435516	-0.00550216,0.0117812	0.00400272,0.00862135	0.771463,0.765035	0.000336379	0.000673858
2	rs3827937	85147589	NA,C	NA,G	NA,0.991071	NA,0.0111761	NA,0.0454422	NA,0.0938116	0.000336263	0.000672931
2	rs62029652	85084383	T,T	C,C	0.790258,0.678571	0.0149012,-0.00300292	0.00485638,0.00915299	2.66709,0.129099	0.00033604	0.000671175
2	rs117633634	84444530	G,NA	C,NA	0.983101,NA	-0.0240912,NA	0.0153396,NA	0.934441,NA	0.000335901	0.000671484
2	rs148259527	84948693	T,NA	C,NA	0.989066,NA	-0.0190099,NA	0.0190121,NA	0.498439,NA	0.000335887	0.000672042
2	rs144820996	84938003	NA,A	NA,G	NA,0.959325	NA,0.000306593	NA,0.0216401	NA,0.00493719	0.000335836	0.000672085
2	rs117135859	85436913	NA,C	NA,T	NA,0.941468	NA,0.00023292	NA,0.0182098	NA,0.00445492	0.000335792	0.000671991
2	rs184817873	84635535	NA,A	NA,T	NA,0.984127	NA,0.00585849	NA,0.0342017	NA,0.0634893	0.000335782	0.000671975
2	rs117189761	84478789	NA,C	NA,A	NA,0.986111	NA,0.0129046	NA,0.0365264	NA,0.140342	0.00033577	0.000671963
2	rs138956080	84392163	NA,G	NA,A	NA,0.988095	NA,-0.00450768	NA,0.0394133	NA,0.0414625	0.000335338	0.000671053
2	rs147294178	85150902	A,NA	G,NA	0.987078,NA	-0.0029673,NA	0.0175062,NA	0.0627816,NA	0.000335294	0.00067108
2	rs2290003	85179039	NA,T	NA,G	NA,0.982143	NA,-0.00325709	NA,0.0322783	NA,0.0363894	0.000335188	0.000670787
2	rs147539093	84503333	NA,C	NA,T	NA,0.977182	NA,0.00566971	NA,0.0286274	NA,0.0741703	0.000335095	0.00067058
2	rs57362923	84934121	NA,G	NA,A	NA,0.886905	NA,0.00635259	NA,0.0134972	NA,0.195259	0.000334978	0.000670359
2	rs182387279	84386216	NA,C	NA,T	NA,0.977182	NA,0.0109889	NA,0.0286274	NA,0.154231	0.000334953	0.000670298
2	rs1868921	85548263	C,C	T,T	0.137177,0.373016	-0.0122939,0.009528	0.00574696,0.00883916	1.4892,0.551194	0.000334783	0.000670544
2	rs137989539	85573021	NA,T	NA,C	NA,0.967262	NA,0.00462562	NA,0.0240217	NA,0.0719609	0.000334773	0.00066994
2	rs192310340	84590927	NA,C	NA,A	NA,0.985119	NA,0.00337794	NA,0.0353055	NA,0.034433	0.000334501	0.000669387
2	rs74631124	85206525	G,NA	C,NA	0.986084,NA	-0.0049667,NA	0.0168779,NA	0.114328,NA	0.000334462	0.000669423
2	rs117402935	84433339	NA,A	NA,C	NA,0.959325	NA,-0.000404325	NA,0.0216401	NA,0.00652272	0.000334444	0.000669299
2	rs189827648	84523902	NA,C	NA,G	NA,0.986111	NA,0.0032495	NA,0.0365264	NA,0.0319323	0.000334422	0.000669244
2	rs567390779	84950529	NA,A	NA,G	NA,0.984127	NA,-0.00330483	NA,0.0342017	NA,0.0347878	0.00033442	0.000669236
2	rs117197343	84724422	NA,T	NA,C	NA,0.962302	NA,0.00143182	NA,0.0224433	NA,0.0226736	0.000334288	0.000668948
2	rs56005718	85399679	NA,C	NA,T	NA,0.983135	NA,0.00959712	NA,0.0331973	NA,0.112096	0.000334087	0.000668577
2	rs17222316	85431981	NA,C	NA,G	NA,0.924603	NA,0.0058479	NA,0.0161901	NA,0.143907	0.000333965	0.000668324
2	rs17300292	84762568	C,C	G,G	0.72664,0.945437	-0.0267998,-0.0560557	0.00443621,0.0188207	8.81522,2.53797	0.000333865	0.00146147
2	rs188202219	85139458	NA,G	NA,A	NA,0.992063	NA,0.00814007	NA,0.0481747	NA,0.0625723	0.000333857	0.000668117
2	rs141905864	85109039	NA,T	NA,G	NA,0.941468	NA,0.00431858	NA,0.0182098	NA,0.090158	0.000333833	0.000668062
2	rs192209813	85143407	NA,A	NA,G	NA,0.991071	NA,0.00831831	NA,0.0454422	NA,0.0681574	0.000333803	0.000668007
2	rs117831252	84622807	NA,T	NA,C	NA,0.973214	NA,-0.0141194	NA,0.0264757	NA,0.226339	0.00033374	0.000667895
2	rs146025045	84340090	NA,C	NA,A	NA,0.981151	NA,-0.00869192	NA,0.0314332	NA,0.106711	0.000333496	0.000667398
2	rs117423816	85376051	NA,T	NA,C	NA,0.89881	NA,0.00501668	NA,0.0141743	NA,0.140626	0.00033349	0.000667383
2	rs181361991	85536513	NA,G	NA,A	NA,0.922619	NA,-0.000412019	NA,0.0159983	NA,0.00901611	0.000333407	0.000667214
2	rs140490726	85085013	NA,T	NA,C	NA,0.982143	NA,0.00452081	NA,0.0322783	NA,0.0512866	0.000333307	0.000667011
2	rs10459762	84623400	NA,T	NA,C	NA,0.981151	NA,0.00781721	NA,0.0314332	NA,0.0949609	0.000333258	0.000666911
2	rs145463650	85397535	NA,G	NA,T	NA,0.965278	NA,0.00164189	NA,0.0233493	NA,0.0250555	0.000333229	0.000666855
2	rs16974569	85399645	NA,T	NA,C	NA,0.930556	NA,-0.0263054	NA,0.0168156	NA,0.929084	0.000333177	0.000666753
2	rs142109144	85404811	NA,A	NA,G	NA,0.972222	NA,-0	NA,0.0260119	NA,-0	0.000333142	0.000666679
2	rs374627407	85180371	NA,T	NA,C	NA,0.972222	NA,0.00459782	NA,0.0260119	NA,0.0656541	0.000332975	0.000666338
2	rs11637533	84763736	G,G	A,A	0.72664,0.945437	-0.0267523,-0.0561562	0.00443621,0.0188207	8.78645,2.54555	0.000332878	0.0014226
2	rs200182897	84406155	NA,T	NA,C	NA,0.986111	NA,0.00551799	NA,0.0365264	NA,0.0555561	0.000332855	0.000666102
2	rs199767436	84916447	NA,A	NA,G	NA,0.742063	NA,0.00456511	NA,0.00977071	NA,0.19359	0.000332727	0.000665853
2	rs117825106	85453564	NA,A	NA,G	NA,0.931548	NA,0.00482992	NA,0.016928	NA,0.110475	0.000332671	0.000665737
2	rs148982230	85584502	NA,T	NA,A	NA,0.987103	NA,0.00160615	NA,0.0378862	NA,0.0149399	0.000332578	0.000665557
2	rs149982840	85151545	NA,A	NA,G	NA,0.96627	NA,0.00483667	NA,0.023678	NA,0.0766816	0.000332576	0.000665548
2	rs192351528	84631709	NA,G	NA,T	NA,0.987103	NA,-0.00296759	NA,0.0378862	NA,0.027998	0.000332574	0.000665548
2	rs148143973	85204311	NA,G	NA,C	NA,0.987103	NA,0.00745007	NA,0.0378862	NA,0.0736027	0.000332557	0.000665513
2	rs118158854	84410167	NA,T	NA,C	NA,0.972222	NA,-0.000437173	NA,0.0260119	NA,0.00586292	0.000332537	0.00066547
2	rs180948092	85419009	NA,C	NA,G	NA,0.988095	NA,-0.000967754	NA,0.0394133	NA,0.00859195	0.000332523	0.000665445
2	rs138980841	85096662	NA,C	NA,T	NA,0.9375	NA,0.0036375	NA,0.0176595	NA,0.077375	0.000332519	0.000665437
2	rs76529464	84479328	NA,T	NA,C	NA,0.988095	NA,0.00430926	NA,0.0394133	NA,0.0395594	0.000332481	0.000665364
2	rs77028575	84373247	NA,A	NA,G	NA,0.968254	NA,0.000535555	NA,0.0243817	NA,0.00767826	0.00033246	0.000665321
2	rs150574147	84518830	NA,G	NA,A	NA,0.987103	NA,-0.0196375	NA,0.0378862	NA,0.218798	0.00033244	0.000665278
2	rs143510687	85124985	NA,C	NA,G	NA,0.974206	NA,0.00471467	NA,0.0269663	NA,0.0648916	0.000332439	0.000665279
2	rs192847931	84338435	NA,C	NA,T	NA,0.988095	NA,0.000357228	NA,0.0394133	NA,0.00315208	0.000332428	0.000665255
2	rs12595485	84688740	NA,T	NA,C	NA,0.964286	NA,0.00322104	NA,0.0230345	NA,0.0512008	0.000332403	0.000665205
2	rs140348208	84535025	NA,T	NA,G	NA,0.960318	NA,0.0020022	NA,0.0218976	NA,0.0328514	0.000332392	0.000665184
2	rs35658069	84780146	T,T	C,C	0.727634,0.945437	-0.0268303,-0.0560579	0.00444126,0.0188207	8.81522,2.53814	0.000331322	0.00146149
2	rs12913985	85595021	T,T	G,G	0.559642,0.565476	0.00439286,-0.0121845	0.00398274,0.00862361	0.568576,0.802229	0.000330803	0.000662704
2	rs117447476	85182622	G,NA	C,NA	0.966203,NA	0.0217973,NA	0.0109412,NA	1.33398,NA	0.000330486	0.000661358
2	rs4980351	85496846	G,G	A,A	0.533797,0.953373	-0.0076163,-0.0134972	0.00396336,0.0202746	1.26244,0.296201	0.000328584	0.000657459
2	rs146178094	84540321	G,NA	C,NA	0.987078,NA	-0.00983097,NA	0.0175062,NA	0.24078,NA	0.000328533	0.000657219
2	rs1848093	84755527	C,C	G,G	0.72664,0.945437	-0.0268903,-0.0555492	0.00443621,0.0188207	8.87027,2.49999	0.000327253	0.00148596
2	rs75678757	85634883	T,T	A,A	0.879722,0.613095	0.00925572,-0.0130901	0.00607818,0.00877682	0.893421,0.866952	0.000325153	0.000651351
2	rs117836980	85199582	G,NA	C,NA	0.986084,NA	-0.00539506,NA	0.0168779,NA	0.125384,NA	0.000324696	0.000649879
2	rs11853983	84462810	A,A	G,G	0.290258,0.015873	-0.0118492,0.0147615	0.00435609,0.0342017	2.18539,0.176505	0.000324612	0.000647409
2	rs75027361	84734581	T,NA	G,NA	0.980119,NA	-0.0109458,NA	0.0141639,NA	0.356897,NA	0.000323869	0.000647785
2	rs963690	84439820	C,C	G,G	0.290258,0.015873	-0.0116162,0.0141482	0.00435609,0.0342017	2.11572,0.168056	0.000323586	0.000645351
2	rs6602986	84447099	C,C	T,T	0.28827,0.015873	-0.011498,0.0171709	0.00436498,0.0342017	2.07391,0.210678	0.000323478	0.000645167
2	rs74885164	84946048	G,NA	A,NA	0.957256,NA	-0.0266985,NA	0.00977441,NA	2.20029,NA	0.000322052	0.000643934
2	rs11073859	85083041	C,C	T,T	0.790258,0.678571	0.0148038,-0.00290666	0.00485638,0.00915299	2.63805,0.124466	0.000321717	0.000642585
2	rs11856496	85357396	T,T	G,G	0.929423,0.761905	0.0230707,0.0114137	0.00771974,0.0100364	2.55234,0.592709	0.00032148	0.000643513
2	rs76827804	85642278	T,T	C,C	0.878728,0.612103	0.00899359,-0.0136291	0.00605664,0.00877269	0.861486,0.919793	0.000321356	0.00064374
2	rs3860260	84804773	C,C	A,A	0.050696,0.391865	0.00761656,-0.0112005	0.0090126,0.00875659	0.400058,0.697102	0.000319647	0.000639183
2	rs17300048	84749477	T,T	C,C	0.727634,0.945437	-0.026921,-0.0553443	0.00444126,0.0188207	8.87027,2.4847	0.000319235	0.00145105
2	rs55845542	85616009	G,G	A,A	0.756461,0.612103	0.00569998,-0.0124636	0.0046064,0.00877269	0.665672,0.808558	0.000319074	0.000639131
2	rs35181082	84759255	C,C	T,T	0.72664,0.945437	-0.0267998,-0.0554939	0.00443621,0.0188207	8.81522,2.49585	0.000318663	0.00136993
2	rs418676	85585157	T,T	G,G	0.232604,0.387897	-0.00590428,0.0120627	0.00467973,0.00877269	0.683888,0.771798	0.000318276	0.000637569
2	rs563015997	85316528	T,NA	C,NA	0.983101,NA	-0.00698838,NA	0.0153396,NA	0.18796,NA	0.000318269	0.000636699
2	rs138312484	84575113	T,NA	C,NA	0.988072,NA	-0.0103241,NA	0.0182119,NA	0.243523,NA	0.000317913	0.000636013
2	rs7177951	84543668	A,A	G,G	0.952286,0.645833	0.0139116,0.0182682	0.00927543,0.00893797	0.874003,1.38759	0.000316993	0.000633971
2	rs58620502	84346449	T,T	A,A	0.944334,0.838294	-0.0155245,-0.00673486	0.00862346,0.0116103	1.14376,0.250371	0.000316914	0.000632332
2	rs6602990	84452222	A,A	G,G	0.28827,0.015873	-0.0113605,0.0213005	0.00436498,0.0342017	2.03383,0.272928	0.000316123	0.000630547
2	rs72750865	85180800	A,NA	T,NA	0.93837,NA	-0.00255978,NA	0.00822159,NA	0.121745,NA	0.000315093	0.000630421
2	rs2010993	84780973	A,A	G,G	0.865805,0.950397	0.016717,-0.0203746	0.00580045,0.0196877	2.40326,0.521836	0.000314459	0.000629202
2	rs142425261	85257039	A,NA	G,NA	0.972167,NA	-0.00476012,NA	0.0120196,NA	0.159842,NA	0.000314415	0.000628805
2	rs140090499	85306520	G,NA	C,NA	0.973161,NA	-0.0051625,NA	0.0122339,NA	0.171961,NA	0.000314116	0.000628259
2	rs146799894	85391063	A,NA	G,NA	0.974155,NA	-0.00551312,NA	0.0124606,NA	0.181664,NA	0.000312586	0.000625233
2	rs117682697	85090584	T,NA	C,NA	0.988072,NA	-0.0158915,NA	0.0182119,NA	0.416932,NA	0.000311349	0.000622967
2	rs75762958	85177464	T,NA	C,NA	0.93837,NA	-0.00246438,NA	0.00822159,NA	0.116696,NA	0.000311011	0.000622257
2	rs2289141	85402431	A,A	G,G	0.833002,0.617063	0.00167496,-0.00656171	0.00530104,0.00879376	0.123767,0.341454	0.000310657	0.000621461
2	rs77186724	84698563	A,NA	G,NA	0.984095,NA	0.0261667,NA	0.0158037,NA	1.00976,NA	0.00031015	0.000620659
2	rs2938354	85592500	G,G	A,A	0.43837,0.43254	-0.00421258,0.011991	0.00398468,0.00862824	0.536968,0.783545	0.000309891	0.000620817
2	rs12915234	84758301	A,A	G,G	0.724652,0.944444	-0.0267395,-0.0539739	0.00442623,0.0186617	8.81522,2.41734	0.000309361	0.00124875
2	rs13380056	85601861	C,C	T,T	0.76839,0.610119	0.00564069,-0.0122528	0.00468673,0.00876455	0.64061,0.790182	0.000309164	0.000619301
2	rs1014543	85547706	C,C	T,T	0.137177,0.374008	-0.0120295,0.00957322	0.00574696,0.00883443	1.43971,0.555127	0.000309151	0.000619204
2	rs66801143	84736657	T,T	C,C	0.728628,0.945437	-0.0271376,-0.0544685	0.00444635,0.0188207	8.9835,2.4199	0.000308915	0.00153456
2	rs289394	85571989	T,T	G,G	0.452286,0.666667	-0.00482112,0.0121073	0.00397243,0.00906796	0.648044,0.740359	0.000308656	0.000617889
2	rs1011436	85547356	C,C	T,T	0.137177,0.374008	-0.0120295,0.0095229	0.00574696,0.00883443	1.43971,0.551194	0.000307475	0.000615847
2	rs34751999	84758419	C,C	T,T	0.72664,0.945437	-0.0267998,-0.0549959	0.00443621,0.0188207	8.81522,2.45881	0.000305977	0.00129478
2	rs138788563	85245018	G,NA	T,NA	0.972167,NA	-0.00443972,NA	0.0120196,NA	0.147612,NA	0.000305212	0.000610412
2	rs150620103	85345686	A,NA	G,NA	0.983101,NA	-0.0391833,NA	0.0153396,NA	1.97316,NA	0.000304517	0.000609467
2	rs919069	84444528	C,C	G,G	0.287276,0.015873	-0.0113722,0.0181958	0.00436947,0.0342017	2.03383,0.22569	0.0003043	0.000606968
2	rs190840	85559901	C,C	G,G	0.435388,0.436508	-0.00527278,0.0118243	0.00398773,0.00861912	0.730289,0.769288	0.000304217	0.000609394
2	rs12592539	85595207	A,A	C,C	0.875746,0.611111	0.0100066,-0.0120877	0.0059937,0.0087686	1.02222,0.774584	0.000303962	0.000608867
2	rs35397346	84742827	T,T	C,C	0.728628,0.945437	-0.0269994,-0.0546814	0.00444635,0.0188207	8.89917,2.43557	0.000303635	0.00139454
2	rs890311	84440952	T,T	A,A	0.290258,0.015873	-0.0115705,0.0147359	0.00435609,0.0342017	2.10219,0.17615	0.000303503	0.000605346
2	rs55967056	85545734	C,NA	T,NA	0.988072,NA	0.0172524,NA	0.0182119,NA	0.464102,NA	0.000303207	0.000606722
2	rs4843156	84457345	T,T	G,G	0.292247,0.016865	-0.0112644,0.0222012	0.00434734,0.0331973	2.01924,0.297875	0.000302308	0.000603048
2	rs8024567	85207048	A,A	G,G	0.930418,0.748016	0.0217471,0.0147905	0.00777053,0.00984603	2.28975,0.875985	0.000302204	0.000604923
2	rs28836780	85594657	G,G	T,T	0.765408,0.611111	0.00570738,-0.0121078	0.00466591,0.0087686	0.655114,0.776409	0.000301587	0.000604121
2	rs72630468	85635528	T,T	A,A	0.860835,0.732143	0.00137406,0.0190099	0.00571235,0.00965281	0.0915631,1.31059	0.000300138	0.00060093
2	rs117922127	84686773	G,NA	C,NA	0.93837,NA	0.000435457,NA	0.00822159,NA	0.0187434,NA	0.000299116	0.000598827
2	rs145954503	84513904	T,NA	C,NA	0.987078,NA	-0.0082893,NA	0.0175062,NA	0.196645,NA	0.00029848	0.000597141
2	rs4106950	84791946	G,G	T,T	0.867793,0.948413	0.0165465,-0.0199526	0.0058372,0.0193256	2.33844,0.520189	0.000296516	0.000593328
2	rs1023844	85545235	G,G	A,A	0.459245,0.425595	-0.00652007,0.00884309	0.0039675,0.00864561	0.99867,0.513736	0.000296393	0.000593661
2	rs150853616	85249807	G,NA	T,NA	0.982107,NA	-0.0378622,NA	0.014915,NA	1.95343,NA	0.00029633	0.000593087
2	rs12904386	85628563	G,G	T,T	0.532803,0.5625	0.00405435,-0.0118229	0.00396284,0.00861694	0.513904,0.769432	0.000295913	0.000592754
2	rs72630461	85240144	G,G	T,T	0.860835,0.895833	0.0188116,-0.0102964	0.00571235,0.0139934	3.00404,0.335497	0.000295674	0.000590649
2	rs12904766	85628765	C,C	T,T	0.533797,0.5625	0.00396191,-0.0119256	0.00396336,0.00861694	0.498273,0.778937	0.000295661	0.00059225
2	rs139761582	84951201	A,NA	C,NA	0.980119,NA	-0.0097837,NA	0.0141639,NA	0.310048,NA	0.00029561	0.000591294
2	rs76380397	84538132	A,A	G,G	0.903579,0.795635	-0.00598166,-0.000962804	0.00669838,0.0106009	0.429625,0.0326236	0.000295386	0.000590172
2	rs142116008	85448090	T,NA	C,NA	0.978131,NA	-0.00577433,NA	0.0135185,NA	0.174395,NA	0.000295048	0.000590192
2	rs7403474	85602479	T,T	C,C	0.880716,0.611111	0.00947288,-0.0123874	0.00610001,0.0087686	0.919229,0.802046	0.000294645	0.000590214
2	rs950169	84706461	T,T	C,C	0.72664,0.946429	-0.0273472,-0.0526689	0.00443621,0.0189842	9.15065,2.25718	0.000294093	0.00160236
2	rs35648189	84740748	C,C	T,T	0.727634,0.945437	-0.026921,-0.0543249	0.00444126,0.0188207	8.87027,2.40936	0.000294079	0.00129249
2	rs2599366	85592204	G,G	A,A	0.232604,0.387897	-0.00590428,0.0114656	0.00467973,0.00877269	0.683888,0.718454	0.000293916	0.000588763
2	rs146917477	85480453	A,NA	G,NA	0.988072,NA	0.0181593,NA	0.0182119,NA	0.496605,NA	0.000293756	0.000587841
2	rs7174762	85533539	G,G	A,A	0.444334,0.438492	-0.004114,0.0116629	0.00397904,0.00861478	0.521182,0.754998	0.000293419	0.000587687
2	rs7166440	85438132	C,NA	T,NA	0.950298,NA	-0.00926419,NA	0.00909753,NA	0.510708,NA	0.000292567	0.000585474
2	rs151075339	85339127	G,NA	C,NA	0.982107,NA	-0.0376756,NA	0.014915,NA	1.93793,NA	0.000292394	0.000585211
2	rs117521140	85322335	A,NA	G,NA	0.988072,NA	-0.0175027,NA	0.0182119,NA	0.472986,NA	0.000292271	0.000584777
2	rs147523140	84539006	G,NA	A,NA	0.987078,NA	-0.00797174,NA	0.0175062,NA	0.187859,NA	0.000291905	0.000583976
2	rs2135550	84749199	G,G	A,A	0.135189,0.051587	-0.0166168,0.0185082	0.0057824,0.0193257	2.39179,0.470808	0.000291853	0.000584018
2	rs17158683	84367508	G,G	A,A	0.942346,0.838294	-0.0139453,-0.0063498	0.00848241,0.0116103	0.999264,0.233261	0.000291765	0.000582147
2	rs75340111	84506417	T,NA	C,NA	0.958251,NA	0.0163303,NA	0.00988495,NA	1.00645,NA	0.000291652	0.000583629
2	rs7174722	85588664	A,A	G,G	0.439364,0.433532	-0.00412079,0.0121367	0.0039837,0.00862591	0.521515,0.797441	0.000291118	0.000583202
2	rs75894809	85340200	T,NA	C,NA	0.983101,NA	-0.038541,NA	0.0153396,NA	1.92127,NA	0.000291066	0.000582549
2	rs144487136	84932158	G,NA	A,NA	0.962227,NA	-0.0265072,NA	0.0103707,NA	1.97514,NA	0.000289909	0.00057971
2	rs7183199	85549498	A,A	T,T	0.176938,0.37996	-0.00974039,0.0100462	0.00518099,0.00880693	1.22109,0.595187	0.000289192	0.0005791
2	rs142349820	85226746	C,NA	T,NA	0.972167,NA	-0.00383494,NA	0.0120196,NA	0.125122,NA	0.000289116	0.000578241
2	rs11856330	85591652	T,T	C,C	0.43837,0.434524	-0.00412181,0.0118818	0.00398468,0.00862361	0.521515,0.774027	0.000289031	0.000579023
2	rs149953455	84570269	G,NA	A,NA	0.960239,NA	0.0167087,NA	0.0101186,NA	1.00578,NA	0.00028895	0.000578232
2	rs8040352	85638728	C,C	G,G	0.532803,0.563492	0.00410084,-0.0118748	0.00396284,0.00861912	0.521793,0.773952	0.000288903	0.000578701
2	rs17610265	85532162	T,NA	C,NA	0.958251,NA	0.0176683,NA	0.00988495,NA	1.13151,NA	0.00028816	0.000576785
2	rs185285564	85260839	A,NA	G,NA	0.993042,NA	0.00163862,NA	0.0237851,NA	0.0245337,NA	0.000287886	0.000576102
2	rs145159893	84407072	A,NA	C,NA	0.986084,NA	-0.00802294,NA	0.0168779,NA	0.197544,NA	0.000287303	0.000575345
2	rs116861726	85157657	G,NA	A,NA	0.966203,NA	-0.0313733,NA	0.0109412,NA	2.3832,NA	0.000287155	0.000574349
2	rs11630708	84665328	C,NA	T,NA	0.970179,NA	0.0183186,NA	0.0116239,NA	0.939152,NA	0.000286698	0.000573932
2	rs2654915	85592160	T,T	C,C	0.43837,0.435516	-0.00412181,0.0118787	0.00398468,0.00862135	0.521515,0.774027	0.000286067	0.000573085
2	rs2923731	85591747	T,T	C,C	0.232604,0.387897	-0.00585943,0.0113636	0.00467973,0.00877269	0.676668,0.70951	0.000286017	0.000572937
2	rs10852131	85631807	T,T	C,C	0.531809,0.564484	0.0041468,-0.0113784	0.00396233,0.00862135	0.52973,0.728379	0.000285603	0.000572094
2	rs143895995	84528777	G,NA	A,NA	0.986084,NA	0.0193634,NA	0.0168779,NA	0.599854,NA	0.000284834	0.000570502
2	rs7403597	85603324	T,T	C,C	0.552684,0.573413	0.00466288,-0.0101239	0.00397643,0.00864302	0.618082,0.617152	0.000284357	0.000569596
2	rs150509883	84715412	A,NA	C,NA	0.976143,NA	-0.00238255,NA	0.0129561,NA	0.0684926,NA	0.000283437	0.000567068
2	rs59269598	85513033	C,C	T,T	0.411531,0.624008	-0.00370003,-0.00877549	0.00401769,0.00882508	0.447229,0.494799	0.00028252	0.000565277
2	rs79997076	84419741	A,NA	T,NA	0.971173,NA	-0.00772787,NA	0.0118166,NA	0.28978,NA	0.000281587	0.000563318
2	rs144816747	84506058	C,NA	G,NA	0.958251,NA	0.0159896,NA	0.00988495,NA	0.975701,NA	0.000281351	0.00056302
2	rs76138273	85430805	C,NA	G,NA	0.826044,NA	0.0100973,NA	0.00521577,NA	1.27673,NA	0.000280236	0.000560351
2	rs17158441	84705110	G,G	T,T	0.945328,0.602183	-0.00590199,0.0115776	0.00869693,0.00873368	0.303318,0.732917	0.000280102	0.000560144
2	rs56123990	85614350	C,C	T,T	0.877734,0.610119	0.00905529,-0.0128017	0.00603539,0.00876455	0.874455,0.841278	0.000278704	0.000558276
2	rs117994748	85094318	T,NA	C,NA	0.989066,NA	0.028408,NA	0.0190121,NA	0.869278,NA	0.000278548	0.000557315
2	rs138567963	85109876	T,T	G,G	0.950298,0.873016	0.0215411,0.0176294	0.00909753,0.0128386	1.74728,0.770311	0.000278501	0.00055789
2	rs395573	85589340	T,T	C,C	0.440358,0.433532	-0.00407442,0.0120853	0.00398274,0.00862591	0.513855,0.792636	0.000278111	0.000557132
2	rs145438513	85338472	A,NA	G,NA	0.970179,NA	-0.0330521,NA	0.0116239,NA	2.3504,NA	0.000277835	0.000555727
2	rs1374463	85211258	C,C	T,T	0.860835,0.896825	0.0181214,-0.0117379	0.00571235,0.0140528	2.82036,0.394088	0.00027643	0.000552263
2	rs11073916	85607563	A,A	G,G	0.882704,0.632937	0.0103791,-0.0111705	0.00614455,0.00886855	1.04005,0.6823	0.000273633	0.000548098
2	rs68088674	85541864	G,NA	A,NA	0.988072,NA	0.0154297,NA	0.0182119,NA	0.401358,NA	0.000273056	0.000546403
2	rs3913457	84789465	C,C	A,A	0.212724,0.565476	-0.00135831,-0.0159224	0.00483134,0.00862361	0.108686,1.18817	0.000272237	0.000544049
2	rs1567085	84758698	G,G	A,A	0.052684,0.375992	0.00885235,-0.00807965	0.00885019,0.00882508	0.498677,0.443804	0.000271974	0.000543833
2	rs28705374	84558676	G,G	A,A	0.858847,0.837302	-0.006719,-0.00805154	0.00567854,0.0115817	0.625766,0.312532	0.000271852	0.000542695
2	rs12441936	85385357	T,T	C,C	0.777336,0.5625	0.00525312,-0.00814225	0.00475237,0.00861694	0.570247,0.462554	0.00027171	0.000543776
2	rs113356275	84698075	A,NA	G,NA	0.969185,NA	-0.027127,NA	0.0114407,NA	1.75115,NA	0.00027171	0.000544065
2	rs148381956	84516397	A,A	G,G	0.966203,0.996032	-0.0156098,0.0234641	0.0109412,0.0679934	0.813422,0.136663	0.000271617	0.000543047
2	rs143862030	84922146	C,NA	T,NA	0.965209,NA	0.0153858,NA	0.0107893,NA	0.812869,NA	0.000271585	0.000543749
2	rs58671704	84753749	T,T	A,A	0.946322,0.625	-0.00833037,0.00863157	0.00877248,0.00882973	0.465575,0.483738	0.000271083	0.000542071
2	rs2060785	85539398	A,A	G,G	0.135189,0.396825	-0.0105882,0.0116823	0.0057824,0.00873739	1.17338,0.741821	0.000270724	0.000542271
2	rs35633782	84700108	T,NA	C,NA	0.985089,NA	0.021596,NA	0.0163138,NA	0.731482,NA	0.000270383	0.000541116
2	rs3748380	85411692	T,T	C,C	0.792247,0.417659	0.00169965,0.00278536	0.00487344,0.00866769	0.138303,0.12613	0.000269637	0.000539247
2	rs12437525	84753177	G,G	A,A	0.135189,0.043651	-0.017529,0.0140786	0.0057824,0.0209217	2.6137,0.300161	0.000269167	0.000538616
2	rs76402678	84474660	T,NA	A,NA	0.994036,NA	-0.0323917,NA	0.0256781,NA	0.683725,NA	0.000269124	0.000538606
2	rs35966827	85519602	T,NA	C,NA	0.967197,NA	0.0035258,NA	0.0111,NA	0.124499,NA	0.000268953	0.000538257
2	rs148849462	84645095	G,NA	A,NA	0.982107,NA	0.0162311,NA	0.014915,NA	0.558322,NA	0.000268757	0.000537902
2	rs3825875	85467207	C,C	T,T	0.612326,0.69246	0.00766685,0.0133796	0.00405803,0.00926307	1.23025,0.827908	0.000268279	0.000537021
2	rs2562774	84380096	C,C	T,T	0.316103,0.313492	-0.012008,-0.00916507	0.00425236,0.0092144	2.32375,0.494975	0.000267796	0.000534372
2	rs58822714	84753744	T,T	C,C	0.946322,0.625992	-0.00833037,0.00858565	0.00877248,0.00883443	0.465575,0.480002	0.000267252	0.000534412
2	rs79318861	84459740	A,NA	G,NA	0.971173,NA	-0.00708221,NA	0.0118166,NA	0.260473,NA	0.000266606	0.000533363
2	rs12101610	85415371	A,A	G,G	0.791252,0.418651	0.00160454,0.0029373	0.00486487,0.0086648	0.129868,0.13394	0.000265998	0.000531968
2	rs28421399	84736872	A,A	T,T	0.946322,0.59623	-0.0089517,0.00696854	0.00877248,0.00871223	0.51212,0.372846	0.000265571	0.000531023
2	rs117364174	85242597	C,NA	T,NA	0.966203,NA	-0.0303428,NA	0.0109412,NA	2.25572,NA	0.000265426	0.000530923
2	rs12902672	84716986	A,A	G,G	0.727634,0.946429	-0.0267828,-0.0535406	0.00444126,0.0189842	8.78645,2.31891	0.000264772	0.00103532
2	rs2277849	84639350	T,T	C,C	0.728628,0.655754	0.0133859,0.00566231	0.00444635,0.00899701	2.58372,0.276448	0.000263769	0.000526784
2	rs77156949	85632728	G,NA	A,NA	0.99006,NA	-0.0281161,NA	0.01993,NA	0.800461,NA	0.000262905	0.0005262
2	rs117966434	85198676	A,NA	G,NA	0.976143,NA	0.0179823,NA	0.0129561,NA	0.782105,NA	0.00026261	0.000525653
2	rs75666428	84681402	G,NA	A,NA	0.931412,NA	0.0127934,NA	0.00782246,NA	0.991608,NA	0.000262608	0.000525834
2	rs76873480	85389629	T,NA	C,NA	0.982107,NA	0.0163613,NA	0.014915,NA	0.564387,NA	0.000262517	0.000525441
2	rs73439904	85441001	G,NA	A,NA	0.850895,NA	0.00697298,NA	0.0055508,NA	0.679772,NA	0.000262275	0.000525075
2	rs7402179	85609398	T,T	C,C	0.549702,0.573413	0.00456772,-0.0099255	0.00397398,0.00864302	0.601385,0.600654	0.00026204	0.000524896
2	rs11073917	85607670	T,T	G,G	0.882704,0.632937	0.0101935,-0.0111705	0.00614455,0.00886855	1.01266,0.6823	0.000262031	0.000524859
2	rs12910413	84792634	A,A	G,G	0.467197,0.71627	-0.00866393,-0.0161527	0.00396284,0.00948227	1.5407,1.05315	0.000261894	0.000523759
2	rs35641144	85266774	T,T	C,C	0.862823,0.90873	0.0194714,-0.00645	0.00574696,0.014843	3.15261,0.177903	0.000261283	0.000521978
2	rs10520572	84591675	C,C	T,T	0.784294,0.624008	-0.00737051,0.00310842	0.00480694,0.00882508	0.902393,0.13986	0.000260582	0.000520144
2	rs12903145	85610939	C,C	T,T	0.547714,0.573413	0.00480568,-0.00938305	0.00397243,0.00864302	0.645179,0.556508	0.000260157	0.000521108
2	rs112532490	84753814	T,NA	C,NA	0.955268,NA	0.0171785,NA	0.00956466,NA	1.13973,NA	0.000259659	0.000519618
2	rs12592661	85424421	G,G	T,T	0.909543,0.615079	0.0146287,0.015871	0.00689297,0.0087852	1.47089,1.14978	0.000259607	0.000519836
2	rs148660508	85452549	T,NA	C,NA	0.978131,NA	-0.00403433,NA	0.0135185,NA	0.116126,NA	0.000259152	0.000518426
2	rs893162	85414219	G,G	A,A	0.789264,0.409722	0.00196627,0.00187916	0.00484796,0.00869221	0.16428,0.0815289	0.000258567	0.000517117
2	rs2730081	84327771	C,C	T,T	0.379722,0.52877	-0.0128699,0.000100168	0.00407393,0.00856354	2.80062,0.00407217	0.000257999	0.000514889
2	rs34376876	85640437	T,NA	C,NA	0.983101,NA	0.00502676,NA	0.0153396,NA	0.128929,NA	0.000257847	0.00051602
2	rs113386376	85489139	T,NA	A,NA	0.976143,NA	0.022813,NA	0.0129561,NA	1.10638,NA	0.000257721	0.000515472
2	rs77705189	85440291	C,NA	T,NA	0.851889,NA	0.00677066,NA	0.00556614,NA	0.650077,NA	0.000256781	0.000514073
2	rs140678565	85289921	T,T	C,C	0.860835,0.909722	0.0191084,-0.00725911	0.00571235,0.0149162	3.08485,0.203079	0.000256331	0.000512108
2	rs144731081	84345286	T,NA	C,NA	0.983101,NA	-0.0299409,NA	0.0153396,NA	1.29282,NA	0.000256219	0.0005128
2	rs930716	85532241	G,G	A,A	0.446322,0.431548	-0.00397781,0.0121216	0.00397729,0.00863061	0.498603,0.79541	0.000256106	0.000512931
2	rs77298919	84537515	G,G	A,A	0.902585,0.791667	-0.00553655,-0.0014584	0.00666778,0.0105257	0.391106,0.0507068	0.000256036	0.000511596
2	rs118073455	85247697	A,NA	G,NA	0.966203,NA	-0.0298999,NA	0.0109412,NA	2.20203,NA	0.00025542	0.000510921
2	rs7496012	85599660	G,G	A,A	0.531809,0.5625	0.00382613,-0.0114705	0.00396233,0.00861694	0.475953,0.737222	0.000255012	0.000510816
2	rs79864017	85537392	C,NA	T,NA	0.976143,NA	-0.0126469,NA	0.0129561,NA	0.482803,NA	0.000254223	0.000508732
2	rs117598979	85250132	C,NA	G,NA	0.966203,NA	-0.029813,NA	0.0109412,NA	2.19156,NA	0.000253548	0.000507178
2	rs117409276	84360040	T,NA	C,NA	0.958251,NA	0.0175652,NA	0.00988495,NA	1.12163,NA	0.000253173	0.000506356
2	rs9806618	84778891	A,A	G,G	0.214712,0.576389	-0.00151288,-0.0156716	0.00481501,0.00865091	0.122993,1.15456	0.000253082	0.000505776
2	rs79007383	84462632	G,G	C,C	0.954274,0.94246	-0.0190322,-0.0063395	0.00946506,0.0183564	1.35312,0.13678	0.000252275	0.000503501
2	rs409211	85590642	T,T	C,C	0.229622,0.390873	-0.00524441,0.0112511	0.0047009,0.00876055	0.577434,0.70106	0.000252224	0.000505245
2	rs62025827	84541598	A,NA	G,NA	0.699801,NA	0.00994326,NA	0.00431368,NA	1.67441,NA	0.000251285	0.000502157
2	rs11631158	85423553	G,G	A,A	0.576541,0.352183	0.000494835,0.011149	0.00400146,0.00894938	0.0449949,0.671942	0.000250368	0.000500749
2	rs28474939	84770946	G,G	A,A	0.866799,0.949405	0.0163089,-0.0174248	0.00581871,0.019504	2.29538,0.429874	0.000250277	0.000500816
2	rs12440039	84813500	A,NA	T,NA	0.894632,NA	0.00195934,NA	0.00643966,NA	0.118656,NA	0.000250045	0.000500229
2	rs113290493	85444707	G,NA	T,NA	0.853877,NA	0.00640417,NA	0.00559735,NA	0.597628,NA	0.000249739	0.000499971
2	rs72630462	85250117	A,A	G,G	0.860835,0.907738	0.0188627,-0.00832001	0.00571235,0.0147711	3.01789,0.241652	0.000249738	0.000498947
2	rs80147108	85431428	T,NA	G,NA	0.937376,NA	0.010073,NA	0.0081604,NA	0.663417,NA	0.000249142	0.000498651
2	rs17598860	85209295	G,NA	A,NA	0.942346,NA	-0.00113869,NA	0.00848241,NA	0.0490454,NA	0.000248665	0.000497544
2	rs12915589	84734464	C,C	T,T	0.727634,0.945437	-0.0264199,-0.0536556	0.00444126,0.0188207	8.56827,2.36053	0.000248519	0.000831971
2	rs3748373	85184554	A,A	G,G	0.972167,0.697421	-0.0155241,0.00270237	0.0120196,0.00930543	0.706626,0.112662	0.000248264	0.000496663
2	rs4572348	84540163	G,NA	A,NA	0.733598,NA	0.00941497,NA	0.00447241,NA	1.45246,NA	0.00024819	0.000495978
2	rs117508006	84699596	A,NA	G,NA	0.952286,NA	-0.00360724,NA	0.00927543,NA	0.15655,NA	0.000248061	0.000496278
2	rs117572558	85558816	G,NA	T,NA	0.95328,NA	-0.00919287,NA	0.0093687,NA	0.486146,NA	0.000247778	0.000495863
2	rs138532692	84637219	G,NA	A,NA	0.83002,NA	0.00771033,NA	0.00526376,NA	0.844733,NA	0.000247521	0.000494745
2	rs62025830	84543667	T,NA	C,NA	0.697813,NA	0.00992461,NA	0.00430558,NA	1.67441,NA	0.000247112	0.000493835
2	rs147776100	85197203	T,NA	C,NA	0.984095,NA	0.0190842,NA	0.0158037,NA	0.643573,NA	0.000246075	0.000492507
2	rs150747082	84508486	C,NA	G,NA	0.984095,NA	-0.00537163,NA	0.0158037,NA	0.134343,NA	0.000245961	0.000492511
2	rs149086287	84474306	G,G	C,C	0.955268,0.941468	-0.019337,-0.0075098	0.00956466,0.0182098	1.36446,0.167464	0.000245725	0.000490475
2	rs115865119	85494105	A,NA	G,NA	0.962227,NA	-0.00406566,NA	0.0103707,NA	0.157994,NA	0.000245644	0.000491525
2	rs117321344	84634587	G,NA	C,NA	0.986084,NA	0.0224214,NA	0.0168779,NA	0.735114,NA	0.000245631	0.000491579
2	rs62025858	84564132	C,NA	T,NA	0.973161,NA	-0.0264173,NA	0.0122339,NA	1.51113,NA	0.000244932	0.000490442
2	rs12912134	85609770	G,G	A,A	0.5666,0.576389	0.00403507,-0.0106753	0.00398985,0.00865091	0.506044,0.66314	0.000244177	0.000489132
2	rs62019480	85610125	G,G	A,A	0.5666,0.575397	0.00408134,-0.0104785	0.00398985,0.00864824	0.513794,0.64656	0.000244166	0.00048911
2	rs12910476	85466703	G,G	A,A	0.183897,0.144841	0.00848894,0.0189382	0.00510364,0.012146	1.0166,0.924649	0.000244069	0.000488522
2	rs12903820	84723820	G,G	A,A	0.727634,0.945437	-0.0264199,-0.0533774	0.00444126,0.0188207	8.56827,2.34039	0.000243245	0.000808914
2	rs17533139	85209456	A,NA	G,NA	0.942346,NA	-0.000911176,NA	0.00848241,NA	0.0388371,NA	0.000242814	0.00048584
2	rs1973516	85613033	G,G	A,A	0.777336,0.621032	0.00521152,-0.0109161	0.00475237,0.0088114	0.56414,0.666761	0.000242415	0.000485583
2	rs17600128	85287372	C,C	T,T	0.859841,0.909722	0.0190515,-0.00709239	0.00569534,0.0149162	3.08485,0.197607	0.000242202	0.00048389
2	rs147944915	84945248	A,NA	G,NA	0.964215,NA	0.0141743,NA	0.0106439,NA	0.737636,NA	0.000242133	0.000484755
2	rs78784443	85185225	C,NA	T,NA	0.976143,NA	0.016814,NA	0.0129561,NA	0.711376,NA	0.000241827	0.000484051
2	rs57160224	85208932	G,NA	A,NA	0.942346,NA	-0.000865661,NA	0.00848241,NA	0.0368196,NA	0.00024168	0.000483573
2	rs2659154	84790476	C,C	T,T	0.868787,0.948413	0.0158301,-0.0194206	0.00585591,0.0193256	2.16328,0.501775	0.000241302	0.000482862
2	rs113682160	85541533	C,NA	T,NA	0.978131,NA	0.00241582,NA	0.0135185,NA	0.0664268,NA	0.000240537	0.000481325
2	rs78597714	84919109	T,T	C,C	0.979125,0.686508	-0.0194132,0.01026	0.0138296,0.0092144	0.794808,0.575928	0.000240149	0.000480406
2	rs140555533	85492610	A,NA	G,NA	0.989066,NA	-0.00724591,NA	0.0190121,NA	0.152975,NA	0.000240024	0.000480402
2	rs139296232	85273706	T,NA	C,NA	0.966203,NA	-0.0291309,NA	0.0109412,NA	2.11034,NA	0.000239843	0.000479784
2	rs34047645	84611367	C,NA	G,NA	0.832008,NA	0.00790837,NA	0.00528849,NA	0.870272,NA	0.000239018	0.000477778
2	rs117457297	84394091	T,NA	A,NA	0.970179,NA	-0.00764397,NA	0.0116239,NA	0.291758,NA	0.000238178	0.000476595
2	rs76562067	85628501	C,NA	T,NA	0.981113,NA	-0.00508226,NA	0.0145245,NA	0.13882,NA	0.000238151	0.00047667
2	rs3748375	85343658	G,G	A,A	0.931412,0.760913	0.0234214,0.012695	0.00782246,0.0100221	2.56029,0.68769	0.00023795	0.000476325
2	rs56690118	85442803	C,NA	T,NA	0.851889,NA	0.00627813,NA	0.00556614,NA	0.586103,NA	0.000237853	0.000476169
2	rs62025822	84538914	A,NA	G,NA	0.733598,NA	0.00917968,NA	0.00447241,NA	1.39664,NA	0.000237047	0.000473753
2	rs17533603	85231408	C,NA	T,NA	0.941352,NA	-0.000406978,NA	0.00841466,NA	0.0170846,NA	0.000236214	0.000472641
2	rs113374918	85225765	C,NA	T,NA	0.942346,NA	-0.000638014,NA	0.00848241,NA	0.0268524,NA	0.000236189	0.00047259
2	rs66830741	85204073	T,NA	G,NA	0.942346,NA	-0.000634603,NA	0.00848241,NA	0.0267046,NA	0.000236109	0.00047243
2	rs62021217	85245449	C,NA	T,NA	0.941352,NA	-0.0153071,NA	0.00841466,NA	1.1618,NA	0.000235883	0.000471943
2	rs116037038	84952006	T,NA	C,NA	0.982107,NA	0.0189323,NA	0.014915,NA	0.689694,NA	0.000235672	0.000471654
2	rs7170598	85533556	A,A	G,G	0.236581,0.39881	-0.00548688,0.0115591	0.0046523,0.00873	0.62298,0.731702	0.000235082	0.000470859
2	rs142100321	85278142	T,NA	C,NA	0.966203,NA	-0.0288642,NA	0.0109412,NA	2.07901,NA	0.000234932	0.000469965
2	rs59574216	85442892	G,NA	A,NA	0.851889,NA	0.00618782,NA	0.00556614,NA	0.574674,NA	0.000234621	0.000469696
2	rs113031444	84946288	T,NA	G,NA	0.917495,NA	0.000723983,NA	0.00718617,NA	0.0363295,NA	0.000234351	0.000468877
2	rs1818950	84722521	G,G	A,A	0.728628,0.945437	-0.0264026,-0.0531178	0.00444635,0.0188207	8.5399,2.32167	0.000234347	0.000761268
2	rs59078443	85217216	A,NA	G,NA	0.942346,NA	-0.000546924,NA	0.00848241,NA	0.0229214,NA	0.000234074	0.000468359
2	rs61298723	85217326	T,NA	C,NA	0.942346,NA	-0.000546924,NA	0.00848241,NA	0.0229214,NA	0.000234074	0.000468359
2	rs142581848	84947204	A,NA	G,NA	0.99006,NA	-0.0140345,NA	0.01993,NA	0.317569,NA	0.000233975	0.000468198
2	rs7342687	85436109	G,G	C,C	0.791252,0.945437	0.0136293,0.0336067	0.00486487,0.0188207	2.29367,1.12983	0.000233575	0.000467446
2	rs4321166	84544614	T,T	A,A	0.547714,0.970238	-0.000646222,-0.040581	0.00397243,0.0251555	0.0600951,0.971833	0.000233527	0.000466142
2	rs62021169	85120402	A,NA	G,NA	0.976143,NA	-0.028894,NA	0.0129561,NA	1.58942,NA	0.000233495	0.000467498
2	rs148900602	84569036	A,NA	G,NA	0.984095,NA	-0.00437819,NA	0.0158037,NA	0.10693,NA	0.000233043	0.000466629
2	rs113664362	85213891	G,NA	T,NA	0.942346,NA	-0.000501372,NA	0.00848241,NA	0.0209679,NA	0.000233033	0.000466276
2	rs4842919	84539420	T,NA	G,NA	0.733598,NA	0.00908406,NA	0.00447241,NA	1.37426,NA	0.000232844	0.000465368
2	rs4842920	84539424	T,NA	G,NA	0.733598,NA	0.00908406,NA	0.00447241,NA	1.37426,NA	0.000232844	0.000465368
2	rs73437960	85399449	C,C	T,T	0.871769,0.84623	0.0114194,0.0219374	0.00591347,0.0118501	1.27188,1.19291	0.000232376	0.000465371
2	rs6602997	84521398	T,NA	C,NA	0.272366,NA	-0.0091615,NA	0.00444126,NA	1.40749,NA	0.000231741	0.000463157
2	rs79548879	84543643	C,NA	T,NA	0.954274,NA	0.0129794,NA	0.00946506,NA	0.768828,NA	0.000231739	0.000463772
2	rs17370572	84616713	T,NA	C,NA	0.833002,NA	0.00779116,NA	0.00530104,NA	0.84884,NA	0.000231104	0.000461989
2	rs16974494	85231144	C,C	G,G	0.772366,0.560516	0.00686925,-0.00672885	0.0047153,0.00861267	0.838118,0.361869	0.000231016	0.000462261
2	rs113288365	85242363	C,NA	T,NA	0.942346,NA	-0.000410255,NA	0.00848241,NA	0.0170846,NA	0.000230984	0.000462178
2	rs111905148	85230199	A,NA	G,NA	0.942346,NA	-0.000410255,NA	0.00848241,NA	0.0170846,NA	0.000230984	0.000462178
2	rs112297596	85230235	A,NA	C,NA	0.942346,NA	-0.000410255,NA	0.00848241,NA	0.0170846,NA	0.000230984	0.000462178
2	rs17533573	85227407	G,NA	A,NA	0.942346,NA	-0.000410255,NA	0.00848241,NA	0.0170846,NA	0.000230984	0.000462178
2	rs79787553	85445744	C,NA	G,NA	0.861829,NA	0.0139835,NA	0.00572955,NA	1.83376,NA	0.000230791	0.000461729
2	rs111912159	84721558	A,A	T,T	0.869781,0.825397	0.0119748,0.0050256	0.00587486,0.0112602	1.38175,0.183514	0.000230768	0.000460925
2	rs66516446	85224154	A,NA	C,NA	0.942346,NA	-0.000364689,NA	0.00848241,NA	0.0151548,NA	0.000229975	0.000460162
2	rs113191259	85244588	C,NA	T,NA	0.942346,NA	-0.000364689,NA	0.00848241,NA	0.0151548,NA	0.000229975	0.000460162
2	rs59867363	85231460	A,NA	T,NA	0.942346,NA	-0.000364689,NA	0.00848241,NA	0.0151548,NA	0.000229975	0.000460162
2	rs77546182	85437229	T,NA	C,NA	0.911531,NA	0.0141927,NA	0.00696238,NA	1.38193,NA	0.000229591	0.000459311
2	rs139578998	84375611	G,NA	A,NA	0.985089,NA	-0.00309376,NA	0.0163138,NA	0.0707902,NA	0.000229576	0.000459687
2	rs8026543	85545129	A,A	G,G	0.457256,0.436508	-0.00606781,0.00846819	0.00396883,0.00861912	0.898606,0.48697	0.00022945	0.000459567
2	rs147962411	85592069	T,NA	C,NA	0.977137,NA	-0.0135511,NA	0.0132281,NA	0.514794,NA	0.000229244	0.000458742
2	rs34906504	84535561	G,NA	A,NA	0.994036,NA	-0.0298317,NA	0.0256781,NA	0.610243,NA	0.000229145	0.000458583
2	rs11853949	84516904	G,NA	A,NA	0.271372,NA	-0.009172,NA	0.00444635,NA	1.40749,NA	0.000229116	0.000457924
2	rs56159777	84539279	G,NA	A,NA	0.733598,NA	0.0089925,NA	0.00447241,NA	1.353,NA	0.000228984	0.00045767
2	rs67598809	85235950	C,NA	G,NA	0.942346,NA	-0.000319119,NA	0.00848241,NA	0.0132329,NA	0.000228978	0.000458167
2	rs7402176	85611691	T,T	G,G	0.580517,0.576389	0.00364323,-0.0107769	0.00400659,0.00865091	0.43987,0.671914	0.000228943	0.000458634
2	rs113705745	85441774	T,NA	C,NA	0.852883,NA	0.00593577,NA	0.00558166,NA	0.541239,NA	0.000228802	0.000458044
2	rs144623446	84554737	C,NA	A,NA	0.989066,NA	-0.00819744,NA	0.0190121,NA	0.176301,NA	0.000228719	0.000457907
2	rs11631171	85568535	G,NA	T,NA	0.88171,NA	0.00230298,NA	0.00612213,NA	0.150711,NA	0.000228191	0.000456722
2	rs2081541	84443686	C,C	T,T	0.287276,0.015873	-0.010996,0.00994199	0.00436947,0.0342017	1.92625,0.112782	0.000228176	0.000455239
2	rs7164782	84502199	T,NA	C,NA	0.272366,NA	-0.00892764,NA	0.00444126,NA	1.35247,NA	0.000228045	0.000455797
2	rs67175503	85237295	A,NA	T,NA	0.942346,NA	-0.000273544,NA	0.00848241,NA	0.0113189,NA	0.000227991	0.000456194
2	rs57319053	85136250	G,G	C,C	0.934394,0.877976	0.0144191,0.021104	0.00798549,0.0130599	1.14892,0.974255	0.000227859	0.000456367
2	rs145740559	84951940	T,NA	C,NA	0.982107,NA	0.0182711,NA	0.014915,NA	0.656454,NA	0.00022727	0.000454839
2	rs147279181	84642762	G,NA	C,NA	0.984095,NA	-0.00384524,NA	0.0158037,NA	0.0927156,NA	0.000226756	0.000454033
2	rs12904106	84511323	T,NA	C,NA	0.272366,NA	-0.00902395,NA	0.00444126,NA	1.375,NA	0.000226337	0.000452387
2	rs62021205	85567686	A,NA	G,NA	0.968191,NA	0.005685,NA	0.0112664,NA	0.211945,NA	0.000226303	0.000452823
2	rs67752071	85221289	G,NA	A,NA	0.942346,NA	-0.000182381,NA	0.00848241,NA	0.00751455,NA	0.00022605	0.00045231
2	rs117540214	84338642	G,NA	A,NA	0.94334,NA	0.0102987,NA	0.00855199,NA	0.641125,NA	0.000225893	0.000451762
2	rs113993431	84801714	A,NA	G,NA	0.915507,NA	0.0131474,NA	0.00710883,NA	1.19116,NA	0.000225605	0.000451427
2	rs56141917	85260329	C,NA	G,NA	0.942346,NA	-0.000136793,NA	0.00848241,NA	0.00562416,NA	0.000225094	0.000450399
2	rs906194	84750638	C,C	T,T	0.135189,0.044643	-0.0168012,0.0130582	0.0057824,0.0206987	2.43582,0.277263	0.0002246	0.000449454
2	rs62025831	84545685	C,NA	T,NA	0.734592,NA	0.00895519,NA	0.00447775,NA	1.34192,NA	0.000224496	0.00044872
2	rs62025825	84541037	T,NA	C,NA	0.735586,NA	0.00901404,NA	0.00448312,NA	1.353,NA	0.000223588	0.000446902
2	rs62026543	84826455	G,G	T,T	0.878728,0.819444	0.0131995,0.00441796	0.00605664,0.0111132	1.53303,0.160543	0.000223262	0.000445879
2	rs68032966	85250860	T,NA	G,NA	0.942346,NA	-4.56021e-05,NA	0.00848241,NA	0.0018669,NA	0.000223215	0.000446639
2	rs68108526	85250196	A,NA	C,NA	0.942346,NA	-4.56021e-05,NA	0.00848241,NA	0.0018669,NA	0.000223215	0.000446639
2	rs67480959	85257618	C,NA	T,NA	0.942346,NA	-4.56021e-05,NA	0.00848241,NA	0.0018669,NA	0.000223215	0.000446639
2	rs12148139	84405005	C,C	A,A	0.905567,0.997024	0.00875118,0.132338	0.00676109,0.078473	0.70875,1.03755	0.000223053	0.000446324
2	rs4625693	84929213	T,NA	C,NA	0.912525,NA	0.00175989,NA	0.00699802,NA	0.0961293,NA	0.000223045	0.000446276
2	rs143635172	84402326	A,NA	G,NA	0.970179,NA	-0.00132394,NA	0.0116239,NA	0.0412838,NA	0.000222768	0.000445671
2	rs72746969	84509165	G,NA	A,NA	0.935388,NA	-0.00250104,NA	0.00804241,NA	0.121585,NA	0.000222725	0.000445643
2	rs379031	85388669	G,G	C,C	0.500994,0.697421	-0.00685036,-0.00485729	0.00395431,0.00930543	1.07985,0.220634	0.000222484	0.000445054
2	rs141288982	85090232	T,NA	A,NA	0.961233,NA	-0.0263976,NA	0.0102422,NA	2.00191,NA	0.000222465	0.000445275
2	rs144362602	84444205	A,NA	G,NA	0.985089,NA	-0.0042435,NA	0.0163138,NA	0.0997566,NA	0.000222161	0.000444833
2	rs434334	85388670	T,T	A,A	0.500994,0.697421	-0.00680506,-0.00511841	0.00395431,0.00930543	1.06923,0.234862	0.000221633	0.000443351
2	rs11858363	85572219	A,NA	G,NA	0.974155,NA	0.00323042,NA	0.0124606,NA	0.0993918,NA	0.000221492	0.000443227
2	rs56410875	85341072	G,NA	A,NA	0.940358,NA	-0.000360879,NA	0.00834865,NA	0.0152381,NA	0.000221355	0.0004429
2	rs149010755	84338082	A,NA	G,NA	0.887674,NA	0.00580425,NA	0.00626142,NA	0.451079,NA	0.0002211	0.000442722
2	rs11259922	84535151	T,T	C,C	0.760437,0.440476	-0.00304087,0.00220254	0.00463231,0.00861059	0.291124,0.0979375	0.000220797	0.000440848
2	rs149090251	84541117	C,NA	T,NA	0.993042,NA	-0.0431006,NA	0.0237851,NA	1.15507,NA	0.000220551	0.000441377
2	rs67307573	85247519	C,NA	G,NA	0.942346,NA	9.12178e-05,NA	0.00848241,NA	0.00374237,NA	0.00022047	0.000441151
2	rs117560869	84523077	A,NA	G,NA	0.976143,NA	-0.00209739,NA	0.0129561,NA	0.0597838,NA	0.0002204	0.000441246
2	rs56022784	85450587	G,NA	T,NA	0.889662,NA	0.0127138,NA	0.00631051,NA	1.35718,NA	0.000220387	0.000440996
2	rs147108771	84946656	A,NA	G,NA	0.975149,NA	0.0193643,NA	0.0127009,NA	0.895007,NA	0.00022038	0.000440837
2	rs117451367	84613408	T,NA	C,NA	0.956262,NA	0.00186346,NA	0.00966771,NA	0.0720378,NA	0.000220276	0.000441028
2	rs55839613	84539255	C,NA	T,NA	0.73161,NA	0.00887556,NA	0.00446187,NA	1.33088,NA	0.000220135	0.000440018
2	rs72757056	85602143	A,NA	G,NA	0.989066,NA	0.014932,NA	0.0190121,NA	0.364292,NA	0.000219838	0.000439934
2	rs143730793	84815973	A,NA	C,NA	0.991054,NA	-0.0116145,NA	0.0209976,NA	0.236445,NA	0.000219664	0.000439553
2	rs113317779	84708663	A,NA	G,NA	0.956262,NA	0.0158332,NA	0.00966771,NA	0.993638,NA	0.000219533	0.000439336
2	rs8023667	85530987	C,C	T,T	0.130219,0.380952	-0.00784726,0.0139703	0.00587486,0.0088025	0.740799,0.948868	0.000219528	0.00043971
2	rs11631703	84596551	A,NA	G,NA	0.971173,NA	0.0146492,NA	0.0118166,NA	0.667401,NA	0.000219328	0.000439045
2	rs117940958	85531839	A,NA	G,NA	0.987078,NA	0.021143,NA	0.0175062,NA	0.643697,NA	0.000219228	0.000438767
2	rs112397651	85455043	G,NA	C,NA	0.980119,NA	-0.0180093,NA	0.0141639,NA	0.691321,NA	0.00021891	0.000438125
2	rs7402932	85611712	C,C	T,T	0.580517,0.575397	0.00355145,-0.0106236	0.00400659,0.00864824	0.425505,0.658979	0.00021886	0.000438433
2	rs112189499	85253725	A,NA	G,NA	0.941352,NA	-9.04712e-05,NA	0.00841466,NA	0.00374161,NA	0.00021873	0.00043767
2	rs11854452	85537912	A,NA	G,NA	0.95328,NA	0.00599422,NA	0.0093687,NA	0.282085,NA	0.00021866	0.000437533
2	rs117392576	84604071	C,NA	T,NA	0.971173,NA	0.014582,NA	0.0118166,NA	0.663158,NA	0.000218395	0.000437177
2	rs111667230	84498708	T,NA	C,NA	0.935388,NA	-0.00226001,NA	0.00804241,NA	0.108629,NA	0.000217727	0.000435647
2	rs55731561	85257478	C,NA	A,NA	0.942346,NA	0.000273708,NA	0.00848241,NA	0.0113258,NA	0.000216949	0.000434107
2	rs17296856	84557450	C,NA	A,NA	0.735586,NA	0.00868696,NA	0.00448312,NA	1.27852,NA	0.000216827	0.000433423
2	rs76543944	84353355	T,NA	C,NA	0.985089,NA	0.010336,NA	0.0163138,NA	0.278719,NA	0.000215909	0.000432054
2	rs4980352	85513561	C,C	T,T	0.291252,0.625	-0.00398958,-0.0096125	0.0043517,0.00882973	0.444598,0.558607	0.000215852	0.00043184
2	rs73437211	84418173	A,A	T,T	0.866799,0.633929	-0.00653866,-0.00550005	0.00581871,0.00887361	0.583148,0.271342	0.000215562	0.000430571
2	rs8029202	84742007	G,G	A,A	0.133201,0.044643	-0.0164958,0.0148409	0.00581871,0.0206987	2.33884,0.324794	0.000215498	0.000431253
2	rs72748650	84662211	C,NA	T,NA	0.95328,NA	0.0142572,NA	0.0093687,NA	0.892578,NA	0.00021543	0.00043109
2	rs1848094	84755681	T,T	C,C	0.865805,0.956349	0.0168545,-0.0131518	0.00580045,0.0209218	2.43603,0.276052	0.000215418	0.000431075
2	rs117532339	84773777	A,NA	G,NA	0.976143,NA	0.000538748,NA	0.0129561,NA	0.0146492,NA	0.000215143	0.000430488
2	rs112182320	84554012	G,NA	A,NA	0.936382,NA	-0.00187897,NA	0.00810069,NA	0.0880036,NA	0.00021511	0.000430423
2	rs2135551	84707851	G,G	A,A	0.72664,0.946429	-0.0263424,-0.0518951	0.00443621,0.0189842	8.5399,2.2031	0.000215034	0.000669231
2	rs57548773	84560716	T,NA	C,NA	0.836978,NA	0.00678179,NA	0.00535253,NA	0.687936,NA	0.000214921	0.000429691
2	rs138990173	84483732	A,NA	G,NA	0.991054,NA	-0.0271466,NA	0.0209976,NA	0.7076,NA	0.00021475	0.000429591
2	rs118057636	85216738	A,NA	G,NA	0.978131,NA	0.0184542,NA	0.0135185,NA	0.763919,NA	0.000214214	0.000428734
2	rs3994401	84920144	C,NA	T,NA	0.912525,NA	0.0021423,NA	0.00699802,NA	0.119469,NA	0.000214123	0.000428433
2	rs118055229	85151820	G,NA	A,NA	0.99006,NA	0.0226692,NA	0.01993,NA	0.592858,NA	0.000214082	0.000428372
2	rs1719	85348172	T,NA	G,NA	0.941352,NA	-0.000137175,NA	0.00841466,NA	0.00568569,NA	0.000213726	0.000427654
2	rs7403468	85605562	G,G	T,T	0.775348,0.623016	0.0052826,-0.0105342	0.00473736,0.00882048	0.577066,0.633832	0.000213671	0.000427986
2	rs113489994	85505012	G,NA	A,NA	0.983101,NA	0.0130433,NA	0.0153396,NA	0.403229,NA	0.00021325	0.000426831
2	rs75580907	85463734	C,NA	G,NA	0.977137,NA	0.0197467,NA	0.0132281,NA	0.86808,NA	0.000213208	0.000426514
2	rs62025854	84552515	T,NA	G,NA	0.734592,NA	0.00849125,NA	0.00447775,NA	1.23719,NA	0.000212603	0.000424999
2	rs184001384	85381954	A,NA	G,NA	0.984095,NA	-0.0319295,NA	0.0158037,NA	1.36307,NA	0.000212483	0.000425355
2	rs111469275	84798762	A,NA	G,NA	0.958251,NA	0.0150748,NA	0.00988495,NA	0.89533,NA	0.000212357	0.000424967
2	rs62019458	85103124	G,NA	T,NA	0.971173,NA	-0.0248727,NA	0.0118166,NA	1.45222,NA	0.000212093	0.000424635
2	rs111321230	85275463	C,NA	G,NA	0.942346,NA	0.000547581,NA	0.00848241,NA	0.0229497,NA	0.000211949	0.000424107
2	rs113199263	85276399	A,NA	T,NA	0.942346,NA	0.000593242,NA	0.00848241,NA	0.0249162,NA	0.000211148	0.000422504
2	rs62026542	84817034	T,T	C,C	0.879722,0.819444	0.0131536,0.00302784	0.00607818,0.0111132	1.51629,0.10498	0.000211029	0.000421464
2	rs117200332	85227771	G,NA	T,NA	0.981113,NA	-0.00515483,NA	0.0145245,NA	0.141065,NA	0.000211011	0.000422166
2	rs150613369	85070379	C,NA	G,NA	0.977137,NA	0.0195447,NA	0.0132281,NA	0.855306,NA	0.000210918	0.000421938
2	rs35876677	85445317	T,NA	C,NA	0.963221,NA	-0.0127083,NA	0.0105045,NA	0.645207,NA	0.000210888	0.000422002
2	rs11635705	85504172	T,T	C,C	0.692843,0.956349	-0.00666052,-0.00410923	0.0042859,0.0209218	0.920199,0.0735084	0.000210809	0.000421805
2	rs149628116	85235375	T,NA	C,NA	0.977137,NA	0.0182755,NA	0.0132281,NA	0.777015,NA	0.000210621	0.000421536
2	rs7178415	85522184	T,NA	A,NA	0.993042,NA	0.0128496,NA	0.0237851,NA	0.229861,NA	0.000210615	0.000421466
2	rs138945003	85077058	G,NA	A,NA	0.902585,NA	0.00321908,NA	0.00666778,NA	0.201176,NA	0.000210478	0.000421139
2	rs72750825	84957148	T,NA	C,NA	0.988072,NA	-0.00777915,NA	0.0182119,NA	0.174397,NA	0.000210419	0.00042106
2	rs67672893	85264323	G,NA	A,NA	0.942346,NA	0.000638908,NA	0.00848241,NA	0.0268911,NA	0.000210355	0.000420919
2	rs1964060	84793161	A,A	G,G	0.467197,0.724206	-0.00866393,-0.0148277	0.00396284,0.00956488	1.5407,0.916895	0.000209919	0.000419828
2	rs28583919	85581755	T,NA	C,NA	0.967197,NA	0.00501181,NA	0.0111,NA	0.186006,NA	0.000209915	0.000420036
2	rs61752778	84611805	T,NA	C,NA	0.971173,NA	0.0138925,NA	0.0118166,NA	0.620292,NA	0.000209433	0.000419231
2	rs143313729	85612684	A,NA	G,NA	0.985089,NA	-0.00432416,NA	0.0163138,NA	0.101844,NA	0.00020907	0.000418469
2	rs62025857	84562603	G,NA	C,NA	0.835984,NA	0.00644303,NA	0.00533946,NA	0.642914,NA	0.000208972	0.000417829
2	rs12324120	85539582	C,NA	A,NA	0.989066,NA	0.0135937,NA	0.0190121,NA	0.323666,NA	0.000208962	0.000418174
2	rs6603019	84734324	G,G	A,A	0.133201,0.042659	-0.0163544,0.0154391	0.00581871,0.0211526	2.30591,0.332119	0.000208722	0.000417694
2	rs1848099	84728001	T,T	C,C	0.134195,0.046627	-0.0162675,0.013311	0.00580045,0.0202746	2.29765,0.291171	0.000208099	0.000416444
2	rs143991533	85075711	T,NA	C,NA	0.982107,NA	0.0164685,NA	0.014915,NA	0.569403,NA	0.000207876	0.00041603
2	rs116665699	85097729	C,NA	T,NA	0.90159,NA	0.00334011,NA	0.00663768,NA	0.211252,NA	0.000207844	0.000415863
2	rs143057502	85060496	A,NA	G,NA	0.902585,NA	0.00335526,NA	0.00666778,NA	0.211252,NA	0.000207547	0.000415279
2	rs62021453	85488298	A,NA	G,NA	0.777336,NA	-0.00623808,NA	0.00475237,NA	0.722828,NA	0.000207368	0.000415005
2	rs57891344	85265310	T,NA	C,NA	0.942346,NA	0.000821618,NA	0.00848241,NA	0.0348753,NA	0.000207273	0.000414755
2	rs150379392	84572603	A,NA	G,NA	0.980119,NA	0.0138662,NA	0.0141639,NA	0.484668,NA	0.000207154	0.000414573
2	rs55876638	84531131	A,NA	G,NA	0.732604,NA	0.00842372,NA	0.00446712,NA	1.2267,NA	0.000207017	0.000413861
2	rs62026496	84746237	C,NA	T,NA	0.971173,NA	-0.0236312,NA	0.0118166,NA	1.34182,NA	0.000206804	0.000414032
2	rs4402532	84783321	C,C	A,A	0.867793,0.949405	0.015369,-0.0188749	0.0058372,0.019504	2.07237,0.477332	0.000206242	0.000412717
2	rs56068820	85642200	T,NA	A,NA	0.986084,NA	0.0143851,NA	0.0168779,NA	0.404456,NA	0.000206087	0.000412429
2	rs4842918	84536999	C,NA	T,NA	0.73161,NA	0.00845456,NA	0.00446187,NA	1.23573,NA	0.000206009	0.00041185
2	rs192484563	85193916	C,NA	G,NA	0.979125,NA	-0.00575402,NA	0.0138296,NA	0.169179,NA	0.000205901	0.000411973
2	rs117370946	85525791	A,NA	G,NA	0.916501,NA	0.00686569,NA	0.00714714,NA	0.472701,NA	0.000205886	0.000412067
2	rs138206992	84727434	T,NA	C,NA	0.978131,NA	0.0197923,NA	0.0135185,NA	0.844149,NA	0.000205781	0.000411802
2	rs12900358	84461664	G,NA	A,NA	0.842942,NA	-0.0137187,NA	0.00543389,NA	1.93624,NA	0.000205519	0.000411271
2	rs117145514	85275041	T,NA	C,NA	0.989066,NA	0.02254,NA	0.0190121,NA	0.627464,NA	0.000205316	0.000410835
2	rs4106946	84788735	A,A	G,G	0.867793,0.957341	0.0161798,-0.0164629	0.0058372,0.0211527	2.25383,0.360117	0.000205	0.00041023
2	rs35666574	85610349	T,NA	C,NA	0.959245,NA	0.00858268,NA	0.00999958,NA	0.408129,NA	0.000204728	0.0004096
2	rs62027787	84592978	T,NA	C,NA	0.836978,NA	0.00723014,NA	0.00535253,NA	0.752609,NA	0.000204658	0.000409225
2	rs144205215	85089705	G,NA	A,NA	0.902585,NA	0.00349618,NA	0.00666778,NA	0.221818,NA	0.000204645	0.000409476
2	rs11637158	84784964	T,T	C,C	0.468191,0.727183	-0.00852262,-0.0144657	0.00396233,0.00959722	1.50192,0.880289	0.000204359	0.000408704
2	rs141843497	85475016	T,NA	C,NA	0.973161,NA	0.0181974,NA	0.0122339,NA	0.863619,NA	0.000204011	0.00040813
2	rs180685060	84334725	A,NA	T,NA	0.991054,NA	-0.00752486,NA	0.0209976,NA	0.142627,NA	0.000203871	0.000407965
2	rs113397299	85339219	A,NA	G,NA	0.941352,NA	0.000452627,NA	0.00841466,NA	0.0190417,NA	0.000203729	0.000407659
2	rs17597076	85115935	G,NA	A,NA	0.902585,NA	0.00354316,NA	0.00666778,NA	0.225372,NA	0.000203707	0.000407599
2	rs67804735	85313495	G,NA	C,NA	0.941352,NA	0.000455074,NA	0.00841466,NA	0.0191468,NA	0.00020369	0.000407582
2	rs67784785	85310617	A,NA	G,NA	0.941352,NA	0.000455074,NA	0.00841466,NA	0.0191468,NA	0.00020369	0.000407582
2	rs28415985	84788079	A,A	G,G	0.867793,0.957341	0.0161798,-0.0163133	0.0058372,0.0211527	2.25383,0.355975	0.000203689	0.000407606
2	rs62026537	84803060	G,G	A,A	0.871769,0.822421	0.012386,0.00593714	0.00591347,0.0111856	1.44115,0.225068	0.000203618	0.000406718
2	rs150974287	85159119	G,NA	A,NA	0.989066,NA	0.0141726,NA	0.0190121,NA	0.341037,NA	0.000203589	0.000407541
2	rs7182380	84534029	G,G	T,T	0.762425,0.440476	-0.00295634,0.00240371	0.00464559,0.00861059	0.280228,0.107836	0.00020327	0.000405884
2	rs2122858	85547816	G,G	A,A	0.422465,0.425595	-0.00523245,0.00894508	0.00400272,0.00864561	0.718657,0.521667	0.000203087	0.000406794
2	rs67609176	85271413	T,NA	A,NA	0.942346,NA	0.00108996,NA	0.00848241,NA	0.0468417,NA	0.000202996	0.0004062
2	rs66607970	85300854	A,NA	G,NA	0.941352,NA	0.000500607,NA	0.00841466,NA	0.0211076,NA	0.000202979	0.00040616
2	rs137896526	84827051	A,NA	G,NA	0.987078,NA	-0.00901915,NA	0.0175062,NA	0.217231,NA	0.00020295	0.000406207
2	rs140574883	84743080	G,NA	C,NA	0.94831,NA	-0.0137398,NA	0.00893021,NA	0.906903,NA	0.000202899	0.000406021
2	rs150494901	85512481	A,NA	G,NA	0.983101,NA	0.0112322,NA	0.0153396,NA	0.333456,NA	0.000202839	0.000405933
2	rs79416421	85082321	T,NA	C,NA	0.902585,NA	0.00359014,NA	0.00666778,NA	0.228942,NA	0.000202782	0.00040575
2	rs67853521	85581615	G,NA	A,NA	0.989066,NA	0.0126237,NA	0.0190121,NA	0.295249,NA	0.000202029	0.000404302
2	rs117246705	85450027	G,NA	C,NA	0.977137,NA	0.0186765,NA	0.0132281,NA	0.801385,NA	0.000201879	0.000403873
2	rs11073915	85606774	A,A	G,G	0.571571,0.58631	0.0032584,-0.0112914	0.00399544,0.00867965	0.382194,0.713786	0.000201803	0.000404235
2	rs79886065	85189879	T,NA	G,NA	0.959245,NA	0.0183236,NA	0.00999958,NA	1.17466,NA	0.000201629	0.000403476
2	rs73449350	85203792	A,NA	C,NA	0.957256,NA	0.00082567,NA	0.00977441,NA	0.030267,NA	0.00020152	0.000403263
2	rs138954946	85452074	T,NA	C,NA	0.977137,NA	0.0186357,NA	0.0132281,NA	0.798888,NA	0.000201485	0.000403085
2	rs78525387	85161281	A,NA	G,NA	0.984095,NA	-0.0322616,NA	0.0158037,NA	1.38498,NA	0.00020118	0.000402654
2	rs117000314	85490868	A,NA	G,NA	0.991054,NA	-0.0091285,NA	0.0209976,NA	0.177995,NA	0.000201072	0.000402345
2	rs16974785	85615187	A,NA	G,NA	0.989066,NA	0.0124615,NA	0.0190121,NA	0.290579,NA	0.000200942	0.000402128
2	rs191441905	85335725	C,NA	A,NA	0.986084,NA	0.0198236,NA	0.0168779,NA	0.619459,NA	0.000200863	0.00040193
2	rs116163737	85074976	G,NA	A,NA	0.90159,NA	0.00383469,NA	0.00663768,NA	0.24914,NA	0.000200771	0.00040173
2	rs17300336	84763062	C,NA	T,NA	0.958251,NA	0.0142347,NA	0.00988495,NA	0.824325,NA	0.000200649	0.000401541
2	rs142886070	84602117	C,NA	T,NA	0.980119,NA	-0.0270193,NA	0.0141639,NA	1.2484,NA	0.000200538	0.000401383
2	rs75353799	84422917	T,NA	C,NA	0.99503,NA	-0.0189642,NA	0.0281148,NA	0.30105,NA	0.000200312	0.000400897
2	rs73455511	85290642	C,NA	T,NA	0.941352,NA	0.000682782,NA	0.00841466,NA	0.0290356,NA	0.000200217	0.000400635
2	rs77171777	85127399	G,NA	C,NA	0.890656,NA	0.00346352,NA	0.00633559,NA	0.23314,NA	0.000200078	0.000400318
2	rs67161304	85552102	T,NA	C,NA	0.989066,NA	0.0123245,NA	0.0190121,NA	0.286656,NA	0.00020004	0.000400323
2	rs75924893	84740813	C,NA	T,NA	0.979125,NA	-0.0277315,NA	0.0138296,NA	1.34738,NA	0.000199549	0.000399402
2	rs72761821	84335453	T,NA	C,NA	0.972167,NA	0.012157,NA	0.0120196,NA	0.506111,NA	0.000199058	0.000398339
2	rs111542984	85290248	C,NA	G,NA	0.941352,NA	0.000773897,NA	0.00841466,NA	0.0330506,NA	0.000198883	0.000397968
2	rs117541138	84755375	T,NA	C,NA	0.984095,NA	-0.0109478,NA	0.0158037,NA	0.311157,NA	0.000198721	0.00039773
2	rs143089708	85102964	G,NA	A,NA	0.976143,NA	0.0172637,NA	0.0129561,NA	0.738248,NA	0.000198624	0.000397364
2	rs8028550	85535071	C,C	T,T	0.426441,0.429563	-0.00390887,0.011835	0.0039978,0.00863547	0.483868,0.768208	0.000198354	0.000397306
2	rs11638355	84643342	T,NA	C,NA	0.974155,NA	-0.011421,NA	0.0124606,NA	0.44446,NA	0.000198337	0.000396911
2	rs62026526	84760593	T,T	C,C	0.872763,0.823413	0.0124272,0.00629088	0.00593314,0.0112102	1.44115,0.240574	0.000198291	0.000396087
2	rs55990066	85498661	C,NA	T,NA	0.918489,NA	0.00141836,NA	0.00722595,NA	0.0734591,NA	0.000198271	0.000396772
2	rs427564	85407210	C,C	A,A	0.406561,0.619048	-0.00526186,-0.0071656	0.00402521,0.0088025	0.718657,0.381303	0.000198141	0.000396273
2	rs78881830	85568005	T,NA	C,NA	0.976143,NA	-0.00841869,NA	0.0129561,NA	0.287492,NA	0.000198063	0.000396372
2	rs111280059	84779026	T,NA	A,NA	0.971173,NA	0.0172414,NA	0.0118166,NA	0.840006,NA	0.000197902	0.000396102
2	rs147110604	84806608	G,NA	A,NA	0.959245,NA	0.0118821,NA	0.00999958,NA	0.629431,NA	0.000197883	0.000395988
2	rs75821416	84325760	T,T	G,G	0.918489,0.769841	-0.00337726,0.0106883	0.00722595,0.0101552	0.193665,0.533769	0.00019773	0.000395323
2	rs117642887	84441756	G,NA	A,NA	0.988072,NA	-0.0312782,NA	0.0182119,NA	1.06603,NA	0.000197505	0.000395272
2	rs59199978	84484384	G,G	A,A	0.836978,0.541667	0.00693524,0.0149419	0.00535253,0.00857919	0.709784,1.08846	0.000197502	0.000394853
2	rs1567086	84758840	G,G	A,A	0.289264,0.715278	-0.00394068,-0.0150476	0.00436052,0.00947229	0.436347,0.950186	0.000197488	0.000394958
2	rs208966	85559617	T,NA	C,NA	0.531809,NA	-0.00114936,NA	0.00396233,NA	0.112517,NA	0.000197449	0.00039523
2	rs149297329	85259454	T,NA	A,NA	0.961233,NA	0.00169406,NA	0.0102422,NA	0.061166,NA	0.000197159	0.000394519
2	rs72753018	85282536	C,NA	T,NA	0.941352,NA	0.000905708,NA	0.00841466,NA	0.0389181,NA	0.00019701	0.000394222
2	rs66857148	85285725	T,NA	G,NA	0.941352,NA	0.000910604,NA	0.00841466,NA	0.0391374,NA	0.000196942	0.000394085
2	rs71395419	84325335	G,NA	A,NA	0.858847,NA	-0.0102573,NA	0.00567854,NA	1.14955,NA	0.000196327	0.000392891
2	rs16974793	85622708	A,NA	G,NA	0.989066,NA	0.0117051,NA	0.0190121,NA	0.269126,NA	0.000196135	0.000392511
2	rs2292190	84790654	G,G	A,A	0.871769,0.822421	0.0122474,0.00600054	0.00591347,0.0111856	1.41624,0.227937	0.000196018	0.00039155
2	rs28600121	84719498	A,A	G,G	0.88171,0.445437	-0.00235348,0.00554177	0.00612213,0.00860072	0.154489,0.284535	0.000195877	0.000392009
2	rs117436140	85466473	G,NA	C,NA	0.977137,NA	0.0104682,NA	0.0132281,NA	0.367815,NA	0.000195552	0.000391332
2	rs306202	85387740	T,T	C,C	0.499006,0.701389	-0.00776904,-0.0029244	0.00395431,0.00934051	1.30585,0.122505	0.00019546	0.000391028
2	rs7163965	85530071	T,T	C,C	0.411531,0.441468	-0.00348178,0.0130794	0.00401769,0.00860854	0.413239,0.890514	0.000195384	0.000391341
2	rs117039111	84347279	C,NA	T,NA	0.974155,NA	0.0135966,NA	0.0124606,NA	0.560354,NA	0.00019533	0.000390996
2	rs143593572	84937086	C,NA	G,NA	0.902585,NA	0.00400853,NA	0.00666778,NA	0.26144,NA	0.000195151	0.000390489
2	rs150790370	84928835	T,NA	G,NA	0.90159,NA	0.00403725,NA	0.00663768,NA	0.265173,NA	0.000195133	0.000390455
2	rs142402520	85139125	A,NA	G,NA	0.988072,NA	0.020147,NA	0.0182119,NA	0.570869,NA	0.000194988	0.000390288
2	rs60043454	85590706	A,NA	G,NA	0.989066,NA	0.0115007,NA	0.0190121,NA	0.263417,NA	0.000194908	0.000390056
2	rs11540803	85525556	G,NA	C,NA	0.918489,NA	0.00699596,NA	0.00722595,NA	0.47761,NA	0.000194878	0.000390031
2	rs28612730	84511206	T,T	C,C	0.763419,0.441468	-0.00272706,0.00215175	0.0046523,0.00860854	0.253554,0.0954889	0.000194859	0.000389108
2	rs1383484	84522755	T,T	C,C	0.762425,0.440476	-0.00286307,0.00195119	0.00464559,0.00861059	0.269462,0.0857987	0.000194798	0.00038897
2	rs370640227	85320632	A,NA	G,NA	0.994036,NA	0.0261945,NA	0.0256781,NA	0.511907,NA	0.000194392	0.000389011
2	rs75825317	85485345	C,NA	G,NA	0.961233,NA	-0.00497361,NA	0.0102422,NA	0.202559,NA	0.000194047	0.000388326
2	rs67762593	85593178	C,NA	T,NA	0.989066,NA	0.0113451,NA	0.0190121,NA	0.259095,NA	0.000193994	0.000388226
2	rs56833943	85587527	A,NA	C,NA	0.989066,NA	0.0113451,NA	0.0190121,NA	0.259095,NA	0.000193994	0.000388226
2	rs12908225	84385755	C,NA	T,NA	0.951292,NA	-0.0181005,NA	0.00918509,NA	1.31189,NA	0.000193929	0.000388145
2	rs12907220	84553623	A,NA	T,NA	0.944334,NA	-0.0108453,NA	0.00862346,NA	0.680857,NA	0.000193822	0.000387853
2	rs59878814	85561443	T,NA	G,NA	0.989066,NA	0.0112914,NA	0.0190121,NA	0.25761,NA	0.000193682	0.000387603
2	rs72750845	85138014	T,T	C,C	0.812127,0.674603	0.0160719,0.00328264	0.00506169,0.00912373	2.82468,0.143269	0.000193379	0.000386449
2	rs62026538	84803540	A,A	G,G	0.871769,0.822421	0.0121996,0.00593714	0.00591347,0.0111856	1.4077,0.225068	0.000193244	0.000386012
2	rs7171383	84644839	A,A	T,T	0.744533,0.427579	0.00135733,0.00601322	0.00453346,0.00864047	0.116547,0.312946	0.00019315	0.000386224
2	rs146037616	84545561	G,NA	A,NA	0.984095,NA	-0.000106287,NA	0.0158037,NA	0.00233674,NA	0.000193123	0.00038664
2	rs140562283	84400899	T,NA	C,NA	0.987078,NA	-0.0283144,NA	0.0175062,NA	0.975544,NA	0.000193096	0.000386555
2	rs77238978	84818842	A,A	G,G	0.878728,0.819444	0.0126791,0.0040495	0.00605664,0.0111132	1.43996,0.145349	0.000193028	0.000385543
2	rs17300406	84764774	G,G	T,T	0.867793,0.957341	0.0165465,-0.0126144	0.0058372,0.0211527	2.33844,0.258895	0.000192942	0.000386095
2	rs111943059	84801145	A,NA	G,NA	0.968191,NA	0.012763,NA	0.0112664,NA	0.589596,NA	0.000192878	0.000385979
2	rs142198695	84933423	A,NA	C,NA	0.902585,NA	0.00414964,NA	0.00666778,NA	0.272689,NA	0.000192809	0.000385807
2	rs73446152	85600536	T,NA	C,NA	0.989066,NA	0.0111358,NA	0.0190121,NA	0.253318,NA	0.000192791	0.00038582
2	rs28438405	85591672	G,NA	A,NA	0.989066,NA	0.0111358,NA	0.0190121,NA	0.253318,NA	0.000192791	0.00038582
2	rs9920027	85644014	G,G	C,C	0.293241,0.049603	0.00771516,0.00423799	0.00434302,0.0196878	1.12114,0.0811498	0.000192757	0.000385851
2	rs142826642	85241214	C,NA	T,NA	0.978131,NA	0.00134097,NA	0.0135185,NA	0.0357483,NA	0.000192753	0.000385777
2	rs118182884	85300051	C,NA	A,NA	0.989066,NA	0.0205567,NA	0.0190121,NA	0.55348,NA	0.000192664	0.000385532
2	rs148300038	84789681	C,NA	T,NA	0.958251,NA	0.0116315,NA	0.00988495,NA	0.621024,NA	0.000192509	0.000385229
2	rs72757052	85600485	T,NA	G,NA	0.989066,NA	0.0110822,NA	0.0190121,NA	0.251844,NA	0.000192487	0.000385212
2	rs56279648	85600701	G,NA	T,NA	0.989066,NA	0.0110822,NA	0.0190121,NA	0.251844,NA	0.000192487	0.000385212
2	rs55939179	85622408	G,NA	A,NA	0.989066,NA	0.0110591,NA	0.0190121,NA	0.25121,NA	0.000192357	0.000384952
2	rs66586912	85646661	T,NA	C,NA	0.987078,NA	0.0119047,NA	0.0175062,NA	0.304093,NA	0.000192236	0.000384713
2	rs72759070	85646351	A,NA	G,NA	0.987078,NA	0.0119047,NA	0.0175062,NA	0.304093,NA	0.000192236	0.000384713
2	rs536785166	84466320	C,NA	T,NA	0.989066,NA	-0.030962,NA	0.0190121,NA	0.985438,NA	0.000192184	0.000384623
2	rs117679923	85483991	C,NA	A,NA	0.961233,NA	-0.00478079,NA	0.0102422,NA	0.193372,NA	0.000192005	0.000384242
2	rs62026482	84686061	G,NA	A,NA	0.969185,NA	-0.0202857,NA	0.0114407,NA	1.11798,NA	0.000192005	0.00038439
2	rs10468100	85262561	C,NA	T,NA	0.941352,NA	0.00210392,NA	0.00841466,NA	0.0955206,NA	0.00019169	0.000383587
2	rs4583201	84489049	G,G	C,C	0.897614,0.853175	-0.00918159,-0.00706518	0.0065219,0.0120777	0.79809,0.252928	0.000191558	0.000382566
2	rs112353795	85118093	C,NA	T,NA	0.980119,NA	0.013316,NA	0.0141639,NA	0.459484,NA	0.000191333	0.000382908
2	rs117364699	85413620	G,NA	A,NA	0.976143,NA	0.0170617,NA	0.0129561,NA	0.726124,NA	0.000191049	0.000382238
2	rs117384388	84948873	T,NA	C,NA	0.976143,NA	0.012106,NA	0.0129561,NA	0.455799,NA	0.000191045	0.000382413
2	rs10083650	85550870	T,NA	C,NA	0.989066,NA	0.0108194,NA	0.0190121,NA	0.244658,NA	0.000191029	0.000382295
2	rs117325744	85102760	T,NA	C,NA	0.954274,NA	0.0138405,NA	0.00946506,NA	0.842648,NA	0.000190958	0.000382155
2	rs55918335	85620719	A,NA	G,NA	0.989066,NA	0.0108017,NA	0.0190121,NA	0.244176,NA	0.000190932	0.000382102
2	rs60210952	85615873	G,NA	A,NA	0.989066,NA	0.0108017,NA	0.0190121,NA	0.244176,NA	0.000190932	0.000382102
2	rs28522595	85617640	T,NA	C,NA	0.989066,NA	0.0108017,NA	0.0190121,NA	0.244176,NA	0.000190932	0.000382102
2	rs16974194	85608973	G,NA	T,NA	0.989066,NA	0.0108017,NA	0.0190121,NA	0.244176,NA	0.000190932	0.000382102
2	rs16974775	85613701	A,NA	G,NA	0.989066,NA	0.0108017,NA	0.0190121,NA	0.244176,NA	0.000190932	0.000382102
2	rs56110732	85614601	A,NA	C,NA	0.989066,NA	0.0108017,NA	0.0190121,NA	0.244176,NA	0.000190932	0.000382102
2	rs147548477	84804602	G,NA	A,NA	0.977137,NA	0.0163188,NA	0.0132281,NA	0.662874,NA	0.000190932	0.000381991
2	rs144366739	84791092	C,NA	G,NA	0.982107,NA	0.014385,NA	0.014915,NA	0.475199,NA	0.000190883	0.000382025
2	rs79326640	85287891	G,G	A,A	0.934394,0.759921	0.0216251,0.014447	0.00798549,0.0100079	2.16954,0.827217	0.000190844	0.00038201
2	rs57480671	85579057	C,NA	T,NA	0.989066,NA	0.0107658,NA	0.0190121,NA	0.2432,NA	0.000190737	0.000381711
2	rs16974726	85573474	A,NA	G,NA	0.989066,NA	0.0107658,NA	0.0190121,NA	0.2432,NA	0.000190737	0.000381711
2	rs185972	85556884	G,G	C,C	0.755467,0.90873	-0.00729326,0.013702	0.00460006,0.014843	0.947463,0.448623	0.000190724	0.000381831
2	rs56850856	85605460	A,NA	G,NA	0.989066,NA	0.0107531,NA	0.0190121,NA	0.242854,NA	0.000190668	0.000381573
2	rs4842987	85078876	G,NA	A,NA	0.954274,NA	0.0137916,NA	0.00946506,NA	0.838369,NA	0.000190425	0.000381089
2	rs16974757	85610697	G,NA	A,NA	0.989066,NA	0.010699,NA	0.0190121,NA	0.241387,NA	0.000190376	0.00038099
2	rs59174275	85611013	C,NA	T,NA	0.989066,NA	0.010699,NA	0.0190121,NA	0.241387,NA	0.000190376	0.00038099
2	rs145447002	84958034	T,NA	G,NA	0.898608,NA	0.00479912,NA	0.00655017,NA	0.333708,NA	0.000190354	0.000380904
2	rs16974777	85613880	T,NA	C,NA	0.989066,NA	0.010645,NA	0.0190121,NA	0.239922,NA	0.000190087	0.00038041
2	rs151195091	84922273	T,NA	C,NA	0.905567,NA	0.0046802,NA	0.00676109,NA	0.310873,NA	0.000190052	0.000380292
2	rs7164520	85500229	A,A	C,C	0.693837,0.955357	-0.00645843,-0.00407637	0.00428977,0.0206987	0.878817,0.0737213	0.000189917	0.00038001
2	rs67428966	85607308	A,NA	G,NA	0.989066,NA	0.010591,NA	0.0190121,NA	0.238461,NA	0.000189799	0.000379834
2	rs113943946	85610044	T,NA	C,NA	0.989066,NA	0.010591,NA	0.0190121,NA	0.238461,NA	0.000189799	0.000379834
2	rs16974769	85612578	G,NA	C,NA	0.989066,NA	0.010591,NA	0.0190121,NA	0.238461,NA	0.000189799	0.000379834
2	rs67350026	85608398	C,NA	T,NA	0.989066,NA	0.010591,NA	0.0190121,NA	0.238461,NA	0.000189799	0.000379834
2	rs7402770	85608048	C,C	T,T	0.538767,0.583333	0.0032722,-0.0103067	0.00396624,0.00867062	0.38789,0.629745	0.000189784	0.000380128
2	rs139019458	84352554	G,NA	A,NA	0.986084,NA	0.0143277,NA	0.0168779,NA	0.402375,NA	0.000189772	0.000379794
2	rs143656353	85428894	A,NA	G,NA	0.954274,NA	0.00169532,NA	0.00946506,NA	0.0665893,NA	0.000189768	0.000379874
2	rs11858930	85511812	T,T	C,C	0.690855,0.956349	-0.00651107,-0.0058929	0.00427824,0.0209218	0.892678,0.108908	0.00018958	0.000379336
2	rs8032061	85608094	G,NA	T,NA	0.989066,NA	0.0105369,NA	0.0190121,NA	0.237002,NA	0.000189513	0.000379262
2	rs8031544	85607802	C,NA	T,NA	0.989066,NA	0.0105369,NA	0.0190121,NA	0.237002,NA	0.000189513	0.000379262
2	rs2015233	85611448	G,NA	T,NA	0.989066,NA	0.0105369,NA	0.0190121,NA	0.237002,NA	0.000189513	0.000379262
2	rs56204314	85600065	T,NA	C,NA	0.989066,NA	0.0105323,NA	0.0190121,NA	0.236877,NA	0.000189489	0.000379213
2	rs72748648	84655048	G,NA	A,NA	0.885686,NA	0.0107434,NA	0.0062137,NA	1.07669,NA	0.000189303	0.000378881
2	rs36034494	84927677	A,NA	G,NA	0.90159,NA	0.00441198,NA	0.00663768,NA	0.295635,NA	0.000189136	0.000378464
2	rs142537265	85113542	A,NA	G,NA	0.902585,NA	0.00701135,NA	0.00666778,NA	0.533107,NA	0.000189124	0.000378546
2	rs117955738	85330889	A,NA	G,NA	0.977137,NA	0.0171836,NA	0.0132281,NA	0.712344,NA	0.000189088	0.000378312
2	rs11636742	84480236	G,NA	A,NA	0.883698,NA	0.0043981,NA	0.00616728,NA	0.322609,NA	0.000189071	0.000378532
2	rs141770783	84413261	A,NA	G,NA	0.974155,NA	0.0173559,NA	0.0124606,NA	0.786056,NA	0.000188956	0.000378064
2	rs72748679	84796462	C,NA	G,NA	0.957256,NA	0.0113759,NA	0.00977441,NA	0.611747,NA	0.000188928	0.000378069
2	rs17222302	85432030	C,NA	T,NA	0.985089,NA	0.00556952,NA	0.0163138,NA	0.135012,NA	0.000188855	0.00037795
2	rs55886031	84774572	T,NA	C,NA	0.902585,NA	0.00696669,NA	0.00666778,NA	0.528558,NA	0.000188828	0.000377951
2	rs111357263	85232617	G,NA	A,NA	0.952286,NA	-0.0276036,NA	0.00927543,NA	2.53455,NA	0.000188745	0.000377806
2	rs117855064	84833591	A,NA	G,NA	0.988072,NA	-0.0114858,NA	0.0182119,NA	0.277159,NA	0.000188716	0.000377719
2	rs534768823	84916971	T,NA	G,NA	0.973161,NA	0.00239855,NA	0.0122339,NA	0.073367,NA	0.000188671	0.000377488
2	rs72753029	85307292	G,NA	C,NA	0.968191,NA	-0.0160575,NA	0.0112664,NA	0.812253,NA	0.000188602	0.000377449
2	rs117821473	85540718	T,NA	C,NA	0.94334,NA	0.005493,NA	0.00855199,NA	0.283434,NA	0.000188569	0.000377418
2	rs117393412	84565067	A,NA	G,NA	0.987078,NA	0.0168433,NA	0.0175062,NA	0.473685,NA	0.000188336	0.000376873
2	rs55781136	84637651	G,G	A,A	0.720676,0.652778	0.011721,0.00605398	0.00440672,0.00897877	2.10685,0.3009	0.000188321	0.000376178
2	rs77328593	84686080	G,G	A,A	0.856859,0.857143	-0.000924568,-0.0104779	0.00564551,0.0122159	0.0605249,0.407774	0.000188313	0.000376651
2	rs2401427	84957125	G,NA	T,NA	0.898608,NA	0.00493431,NA	0.00655017,NA	0.34557,NA	0.000188295	0.000376787
2	rs45523532	85447434	T,NA	G,NA	0.986084,NA	0.000520967,NA	0.0168779,NA	0.0108281,NA	0.000188289	0.000376827
2	rs117890238	85220209	T,NA	C,NA	0.986084,NA	0.0179136,NA	0.0168779,NA	0.539817,NA	0.000188273	0.000376749
2	rs67703134	85603225	G,NA	C,NA	0.989066,NA	0.0102976,NA	0.0190121,NA	0.230571,NA	0.00018827	0.000376775
2	rs16974197	85609118	A,NA	G,NA	0.989066,NA	0.0102723,NA	0.0190121,NA	0.229894,NA	0.000188141	0.000376517
2	rs8041709	84489321	T,T	G,G	0.90159,0.722222	-0.00346526,-0.00175464	0.00663768,0.00954375	0.220671,0.0684763	0.000187734	0.000375223
2	rs67698215	85633435	C,NA	A,NA	0.986084,NA	0.0117035,NA	0.0168779,NA	0.311541,NA	0.000187691	0.000375622
2	rs62026541	84808766	C,C	T,T	0.875746,0.819444	0.0125541,0.00424834	0.0059937,0.0111132	1.44115,0.153506	0.000187566	0.000374651
2	rs8032954	85609208	C,NA	A,NA	0.986084,NA	0.00943589,NA	0.0168779,NA	0.239491,NA	0.000187501	0.00037523
2	rs117184972	84354502	A,NA	G,NA	0.973161,NA	0.00184335,NA	0.0122339,NA	0.0554032,NA	0.000187499	0.000375166
2	rs117885373	84443983	A,NA	G,NA	0.969185,NA	0.0133698,NA	0.0114407,NA	0.615182,NA	0.000187357	0.000374941
2	rs28674753	85607884	G,NA	T,NA	0.983101,NA	0.0107234,NA	0.0153396,NA	0.314697,NA	0.000187357	0.000374947
2	rs72630441	84760099	A,A	T,T	0.873757,0.826389	0.0121417,0.00624012	0.00595306,0.0112855	1.38308,0.236339	0.000187307	0.000374159
2	rs55993465	85597637	T,NA	C,NA	0.989066,NA	0.0100876,NA	0.0190121,NA	0.224971,NA	0.00018721	0.000374655
2	rs149952549	84953950	T,NA	C,NA	0.99006,NA	-0.00738201,NA	0.01993,NA	0.148077,NA	0.000187166	0.000374557
2	rs113959087	84640977	A,NA	C,NA	0.945328,NA	0.0107396,NA	0.00869693,NA	0.663789,NA	0.000187121	0.000374558
2	rs72746989	84549636	C,NA	T,NA	0.952286,NA	0.0125702,NA	0.00927543,NA	0.756094,NA	0.000186603	0.000373431
3	rs193010509	85620616	NA,C	NA,T	NA,0.994048	NA,0.181932	NA,0.0555718	NA,2.97426	0.0396427	0.0774879
3	rs191670656	85472080	NA,T	NA,C	NA,0.96627	NA,0.0684148	NA,0.023678	NA,2.41342	0.0185296	0.0366612
3	rs138013527	85517075	NA,T	NA,A	NA,0.993056	NA,0.155288	NA,0.0514752	NA,2.59262	0.0175096	0.034621
3	rs11856085	84472771	C,C	T,T	0.643141,0.516865	-0.00816204,-0.0110036	0.00412703,0.00855422	1.3191,0.702619	0.00955944	0.0191397
3	rs77582141	85488728	NA,G	NA,C	NA,0.96627	NA,0.0629814	NA,0.023678	NA,2.10701	0.00928242	0.0184528
3	rs142663054	85623575	NA,A	NA,G	NA,0.994048	NA,0.153534	NA,0.0555718	NA,2.2418	0.00814673	0.0161889
3	rs76140775	84434114	NA,T	NA,A	NA,0.993056	NA,-0.137173	NA,0.0514752	NA,2.11336	0.00713235	0.0142062
3	rs4310815	84481664	C,C	A,A	0.645129,0.512897	-0.00794474,-0.0106535	0.0041322,0.0085522	1.2634,0.671878	0.00699714	0.0140252
3	rs75354448	85475543	NA,T	NA,C	NA,0.902778	NA,-0.0353445	NA,0.0144288	NA,1.8446	0.00614132	0.0122352
3	rs148927172	84402275	NA,A	NA,T	NA,0.994048	NA,-0.136498	NA,0.0555718	NA,1.85264	0.00586524	0.0116871
3	rs9944229	85404969	G,G	A,A	0.790258,0.884921	0.0147132,0.0264682	0.00485638,0.0133953	2.61115,1.31729	0.00466543	0.0093125
3	rs11856278	84405970	C,C	T,T	0.642147,0.579365	-0.00720783,-0.010613	0.00412449,0.00865913	1.094,0.65692	0.00432424	0.00867479
3	rs142315064	84493429	NA,C	NA,T	NA,0.990079	NA,-0.100941	NA,0.0431319	NA,1.71515	0.00426885	0.00851525
3	rs79046212	85148471	NA,C	NA,G	NA,0.988095	NA,0.0980616	NA,0.0394133	NA,1.89126	0.00404788	0.00807252
3	rs116910511	85208497	T,NA	G,NA	0.994036,NA	0.0682221,NA	0.0256781,NA	2.10303,NA	0.00400376	0.0079914
3	rs2033071	84365434	T,T	C,C	0.197813,0.030754	-0.0171103,0.0203328	0.00496334,0.0247591	3.24706,0.385611	0.00387318	0.00776522
3	rs61189615	84423754	A,A	G,G	0.937376,0.845238	-0.0199338,-0.0197315	0.0081604,0.011819	1.83637,1.02216	0.00367986	0.00737797
3	rs79046244	84420024	G,G	A,A	0.936382,0.842262	-0.0195364,-0.0195623	0.00810069,0.0117277	1.79918,1.02088	0.00364058	0.00729929
3	rs76106987	85178308	G,NA	A,NA	0.980119,NA	0.0430807,NA	0.0141639,NA	2.62829,NA	0.00354383	0.00707665
3	rs142674392	85352915	T,NA	G,NA	0.918489,NA	0.0267829,NA	0.00722595,NA	3.67746,NA	0.00345655	0.00691263
3	rs60645432	85385672	T,T	C,C	0.801193,0.998016	0.020468,-0.0965353	0.00495399,0.0960615	4.44344,0.501786	0.00331235	0.00661237
3	rs74793148	84410188	G,G	A,A	0.936382,0.842262	-0.0192797,-0.0193685	0.00810069,0.0117277	1.76164,1.00598	0.00328714	0.00659142
3	rs75697354	84406858	G,G	A,A	0.936382,0.842262	-0.0194821,-0.0186986	0.00810069,0.0117277	1.79121,0.955278	0.00320913	0.00643525
3	rs1426165	84452052	C,C	T,T	0.651093,0.53373	-0.00662879,-0.0108609	0.00414823,0.00856887	0.958419,0.68828	0.00306379	0.00614746
3	rs77291928	84413193	C,C	T,T	0.936382,0.842262	-0.0189191,-0.0190313	0.00810069,0.0117277	1.70957,0.98031	0.00283046	0.00567646
3	rs11632830	85417155	G,G	T,T	0.784294,0.884921	0.0140922,0.0255123	0.00480694,0.0133953	2.47213,1.24537	0.00279413	0.00558209
3	rs55901504	85419112	G,G	C,C	0.794235,0.890873	0.014484,0.0242835	0.00489079,0.0137097	2.51406,1.11624	0.00278014	0.00555445
3	rs77327620	84406258	G,G	A,A	0.935388,0.843254	-0.019087,-0.0184545	0.00804241,0.0117578	1.75374,0.933607	0.00274856	0.00551237
3	rs149486622	85318939	A,NA	G,NA	0.917495,NA	0.0260635,NA	0.00718617,NA	3.54234,NA	0.00269975	0.00540079
3	rs77523699	85199921	T,NA	C,NA	0.918489,NA	0.0258877,NA	0.00722595,NA	3.46827,NA	0.00256666	0.00513507
3	rs117395210	85610055	T,T	A,A	0.983101,0.96627	0.0313606,-0.0547826	0.0153396,0.023678	1.38814,1.68431	0.00256298	0.00511413
3	rs75783811	85371959	T,NA	C,NA	0.916501,NA	0.0261584,NA	0.00714714,NA	3.5982,NA	0.00247974	0.00496094
3	rs2585061	84347751	G,G	A,A	0.193837,0.029762	-0.0165604,0.0186436	0.00500161,0.0251555	3.03172,0.338555	0.00246254	0.00494006
3	rs11636516	84361773	T,T	A,A	0.194831,0.029762	-0.0162587,0.0210635	0.00499191,0.0251555	2.94848,0.395335	0.00245749	0.00492939
3	rs4843152	84363542	C,C	T,T	0.194831,0.029762	-0.0159642,0.0220759	0.00499191,0.0251555	2.85893,0.420018	0.00242341	0.0048609
3	rs2554383	84356316	G,G	A,A	0.192843,0.029762	-0.0164057,0.0196705	0.00501139,0.0251555	2.97404,0.362269	0.00241885	0.00485244
3	rs1477593	84363045	A,A	G,G	0.194831,0.029762	-0.0159642,0.0218977	0.00499191,0.0251555	2.85893,0.415634	0.00240491	0.00482382
3	rs17534409	85302582	G,NA	T,NA	0.918489,NA	0.0255317,NA	0.00722595,NA	3.38684,NA	0.00229732	0.00459631
3	rs2585038	84337258	G,G	A,A	0.193837,0.029762	-0.0169113,0.00990328	0.00500161,0.0251555	3.14159,0.158756	0.00226865	0.00455124
3	rs2585040	84340468	C,C	G,G	0.194831,0.032738	-0.0166857,0.0108926	0.00499191,0.0240218	3.08087,0.186934	0.00224588	0.00450562
3	rs78936773	85203796	T,NA	C,NA	0.921471,NA	0.0254195,NA	0.00734995,NA	3.26498,NA	0.00224282	0.0044877
3	rs79582867	85420160	G,G	A,A	0.794235,0.889881	0.0144355,0.0216712	0.00489079,0.0136555	2.50009,0.948798	0.00219755	0.00439176
3	rs28696207	84438515	C,C	G,G	0.661034,0.532738	-0.00658504,-0.0106464	0.00417686,0.00856774	0.939687,0.669568	0.00218667	0.00438805
3	rs75510472	85308538	C,NA	T,NA	0.917495,NA	0.0253911,NA	0.00718617,NA	3.38684,NA	0.00217807	0.00435791
3	rs144335430	84660797	T,NA	C,NA	0.978131,NA	-0.0311076,NA	0.0135185,NA	1.66989,NA	0.00213767	0.0042687
3	rs4287531	84789274	C,NA	T,NA	0.975149,NA	0.0376482,NA	0.0127009,NA	2.51791,NA	0.00212362	0.00424378
3	rs117249648	84361517	NA,T	NA,C	NA,0.962302	NA,0.0458586	NA,0.0224433	NA,1.38699	0.00212067	0.00423457
3	rs2562777	84366066	T,T	C,C	0.194831,0.029762	-0.015592,0.0232082	0.00499191,0.0251555	2.74777,0.44828	0.00211453	0.00424151
3	rs2289137	85408305	T,T	A,A	0.797217,0.891865	0.0134767,0.0259691	0.0049174,0.0137648	2.21236,1.22761	0.00211254	0.0042215
3	rs75305038	84397540	T,T	C,C	0.941352,0.84623	-0.0186121,-0.0196395	0.00841466,0.0118501	1.56903,1.0112	0.00211174	0.00423535
3	rs11631654	85417301	G,G	A,A	0.795229,0.890873	0.01352,0.0261398	0.00489958,0.0137097	2.23728,1.24746	0.00210474	0.00420591
3	rs145709834	84823459	T,NA	C,NA	0.99006,NA	0.0219539,NA	0.01993,NA	0.567578,NA	0.00210365	0.00419959
3	rs2585052	84355990	A,A	T,T	0.192843,0.029762	-0.0161224,0.0197408	0.00501139,0.0251555	2.88784,0.363913	0.00210092	0.00421488
3	rs79675055	84440199	A,A	C,C	0.937376,0.840278	-0.0202468,-0.0146593	0.0081604,0.0116683	1.88281,0.679859	0.00210062	0.00421376
3	rs74718275	84416861	A,A	G,G	0.94334,0.844246	-0.0188159,-0.0204508	0.00855199,0.0117882	1.55605,1.08214	0.00205094	0.00411337
3	rs146438511	85076047	NA,C	NA,G	NA,0.977182	NA,0.0609251	NA,0.0286274	NA,1.4773	0.0020403	0.00407315
3	rs150578385	84593836	NA,G	NA,A	NA,0.990079	NA,-0.0840648	NA,0.0431319	NA,1.28994	0.0020119	0.00401648
3	rs75915323	84437527	C,C	T,T	0.937376,0.838294	-0.0198841,-0.0151119	0.0081604,0.0116103	1.82905,0.714321	0.0019658	0.00394342
3	rs143591554	84348409	NA,T	NA,C	NA,0.954365	NA,0.0384732	NA,0.0204832	NA,1.21938	0.00196515	0.00392449
3	rs77356866	85567996	A,NA	G,NA	0.99006,NA	0.0490167,NA	0.01993,NA	1.8565,NA	0.00196197	0.00391622
3	rs75708269	84387472	C,C	T,T	0.937376,0.845238	-0.0180271,-0.0189846	0.0081604,0.011819	1.56594,0.965717	0.00189482	0.00380083
3	rs17533006	85207627	C,NA	T,NA	0.952286,NA	0.028339,NA	0.00927543,NA	2.64809,NA	0.00185713	0.00371421
3	rs75314237	85354070	T,NA	A,NA	0.913519,NA	0.0246194,NA	0.00703429,NA	3.33216,NA	0.00185444	0.00371053
3	rs2585042	84341748	C,C	T,T	0.193837,0.032738	-0.0161936,0.0116102	0.00500161,0.0240218	2.91898,0.201439	0.00185052	0.00371289
3	rs2562776	84368163	A,A	G,G	0.192843,0.030754	-0.0159305,0.0184116	0.00501139,0.0247591	2.83016,0.339987	0.00184326	0.00369821
3	rs979543	84352564	A,A	C,C	0.198807,0.034722	-0.0161853,0.0123602	0.00495399,0.0233493	2.96399,0.22435	0.00180795	0.00362714
3	rs7177863	85521883	T,T	A,A	0.235586,0.409722	-0.00727913,0.0188958	0.00465908,0.00869221	0.927364,1.52704	0.00167169	0.00333367
3	rs17528889	84390999	A,A	C,C	0.941352,0.845238	-0.0181054,-0.0186188	0.00841466,0.011819	1.50273,0.938619	0.00164856	0.00330667
3	rs118033618	84823460	NA,T	NA,G	NA,0.968254	NA,-0.0409105	NA,0.0243817	NA,1.02982	0.00162125	0.00323712
3	rs75917666	84458283	A,A	G,G	0.93837,0.838294	-0.0205288,-0.0124313	0.00822159,0.0116103	1.90215,0.546226	0.00160784	0.00322556
3	rs150713218	85387281	A,NA	G,NA	0.916501,NA	0.0243949,NA	0.00714714,NA	3.19249,NA	0.00160263	0.00320694
3	rs79590734	84375607	G,G	A,A	0.936382,0.830357	-0.0179352,-0.0156236	0.00810069,0.0113894	1.57143,0.769201	0.00159624	0.00320216
3	rs79279791	84566199	NA,A	NA,C	NA,0.936508	NA,0.0333525	NA,0.0175302	NA,1.24339	0.00159457	0.00318504
3	rs117666879	84585621	G,NA	A,NA	0.978131,NA	-0.0292073,NA	0.0135185,NA	1.51243,NA	0.00157518	0.0031463
3	rs4577047	84484166	G,G	T,T	0.935388,0.835317	-0.0197708,-0.0133834	0.00804241,0.0115253	1.85514,0.609853	0.00156378	0.00313711
3	rs75315275	85379415	G,NA	A,NA	0.913519,NA	0.0243083,NA	0.00703429,NA	3.26052,NA	0.00153125	0.00306397
3	rs149131642	84742452	NA,A	NA,G	NA,0.970238	NA,-0.0427426	NA,0.0251555	NA,1.04918	0.00152338	0.00304174
3	rs55832004	85436577	A,NA	G,NA	0.986084,NA	0.0233493,NA	0.0168779,NA	0.778498,NA	0.00150865	0.00301323
3	rs140222450	85647188	T,NA	C,NA	0.991054,NA	0.0478469,NA	0.0209976,NA	1.64425,NA	0.00150183	0.00299859
3	rs185099542	84623555	NA,A	NA,C	NA,0.99504	NA,-0.107004	NA,0.0608454	NA,1.10435	0.00149172	0.00297929
3	rs17533454	85224185	A,NA	G,NA	0.952286,NA	0.0273598,NA	0.00927543,NA	2.49746,NA	0.00148362	0.00296753
3	rs78967200	84406946	G,NA	T,NA	0.982107,NA	-0.0305969,NA	0.014915,NA	1.39549,NA	0.00147769	0.00295187
3	rs2585049	84352873	T,T	G,G	0.193837,0.032738	-0.0157652,0.0141121	0.00500161,0.0240218	2.7901,0.254234	0.0014671	0.00294357
3	rs116857713	85617119	NA,T	NA,C	NA,0.974206	NA,0.0529052	NA,0.0269663	NA,1.303	0.00143039	0.00285565
3	rs145711579	84627536	NA,A	NA,C	NA,0.977182	NA,0.0542235	NA,0.0286274	NA,1.235	0.00139307	0.00278232
3	rs75274999	85332633	C,NA	A,NA	0.951292,NA	0.0269899,NA	0.00918509,NA	2.48167,NA	0.00139182	0.00278349
3	rs118134155	84508221	C,NA	A,NA	0.982107,NA	-0.0345363,NA	0.014915,NA	1.68649,NA	0.00139014	0.0027812
3	rs7175160	85518062	C,C	A,A	0.232604,0.394841	-0.0071274,0.0180489	0.00467973,0.00874495	0.89364,1.40865	0.0013712	0.00273503
3	rs76136488	84455009	A,A	G,G	0.942346,0.839286	-0.0202023,-0.0132804	0.00848241,0.0116392	1.76361,0.595398	0.00133784	0.00268367
3	rs147077764	84783737	G,NA	A,NA	0.961233,NA	-0.0362665,NA	0.0102422,NA	3.39928,NA	0.00133157	0.00266375
3	rs117002130	84793438	NA,G	NA,A	NA,0.969246	NA,-0.0397873	NA,0.0247591	NA,0.966336	0.00132802	0.00265203
3	rs144232928	85607132	NA,A	NA,C	NA,0.992063	NA,0.0802906	NA,0.0481747	NA,1.01962	0.00132737	0.00265137
3	rs117378634	84757383	C,NA	A,NA	0.961233,NA	-0.0361679,NA	0.0102422,NA	3.38346,NA	0.00130596	0.00261252
3	rs76213193	85389481	T,NA	A,NA	0.913519,NA	0.0234482,NA	0.00703429,NA	3.06658,NA	0.00130507	0.00261161
3	rs4473150	84482831	G,NA	C,NA	0.292247,NA	-0.0126223,NA	0.00434734,NA	2.43289,NA	0.00128967	0.00258498
3	rs79497969	84487102	G,G	A,A	0.937376,0.840278	-0.0195566,-0.0131862	0.0081604,0.0116683	1.78116,0.587636	0.00128083	0.00256959
3	rs150437620	84727026	G,NA	A,NA	0.961233,NA	-0.0360391,NA	0.0102422,NA	3.36284,NA	0.00127339	0.00254738
3	rs6602993	84482362	G,NA	C,NA	0.292247,NA	-0.0125768,NA	0.00434734,NA	2.4184,NA	0.00126291	0.00253134
3	rs2086441	84550480	A,A	G,G	0.802187,0.670635	-0.00765518,-0.00675861	0.00496334,0.00909539	0.910129,0.339673	0.00124575	0.00249785
3	rs117852513	84745640	A,NA	G,NA	0.961233,NA	-0.0359102,NA	0.0102422,NA	3.34228,NA	0.00124181	0.00248422
3	rs80312348	84374341	C,C	G,G	0.936382,0.828373	-0.0182516,-0.0118247	0.00810069,0.011337	1.61522,0.527331	0.0012336	0.0024747
3	rs61063411	85391233	C,C	T,T	0.730616,0.840278	0.0175459,0.0197053	0.00445666,0.0116683	4.08354,1.03972	0.00122415	0.00244652
3	rs79706217	84374944	C,C	T,T	0.936382,0.828373	-0.0182021,-0.0118247	0.00810069,0.011337	1.60834,0.527331	0.00121647	0.00244034
3	rs112878346	85397609	T,NA	C,NA	0.915507,NA	0.023384,NA	0.00710883,NA	2.99831,NA	0.00119522	0.00239181
3	rs117725683	85526906	G,NA	A,NA	0.985089,NA	0.0316303,NA	0.0163138,NA	1.2797,NA	0.00117443	0.00234564
3	rs190165587	84742350	A,NA	G,NA	0.989066,NA	0.0502123,NA	0.0190121,NA	2.08279,NA	0.00117283	0.00234273
3	rs146260511	84957149	A,NA	C,NA	0.974155,NA	-0.0210649,NA	0.0124606,NA	1.0413,NA	0.00115419	0.00230616
3	rs149917824	84346629	T,NA	G,NA	0.982107,NA	-0.0286657,NA	0.014915,NA	1.2627,NA	0.00113908	0.0022758
3	rs28545666	84538711	C,C	G,G	0.802187,0.66369	-0.00755935,-0.00579716	0.00496334,0.00904796	0.89364,0.282572	0.00112407	0.00225384
3	rs7175914	84445097	G,G	T,T	0.581511,0.321429	-0.00491947,-0.00647923	0.00400792,0.00915299	0.658253,0.319647	0.00112059	0.00224851
3	rs28645965	84538645	A,A	G,G	0.802187,0.66369	-0.00755935,-0.00564134	0.00496334,0.00904796	0.89364,0.273305	0.0011112	0.00222803
3	rs148339443	85567817	T,NA	G,NA	0.985089,NA	0.0311408,NA	0.0163138,NA	1.24965,NA	0.00110778	0.00221259
3	rs117427668	84353610	T,NA	C,NA	0.982107,NA	-0.0284453,NA	0.014915,NA	1.24795,NA	0.0011069	0.00221154
3	rs7177929	84478679	A,NA	G,NA	0.291252,NA	-0.0122112,NA	0.0043517,NA	2.29974,NA	0.00109906	0.00220283
3	rs4530091	84482778	A,NA	G,NA	0.291252,NA	-0.0122112,NA	0.0043517,NA	2.29974,NA	0.00109906	0.00220283
3	rs117746292	85550583	NA,A	NA,G	NA,0.97619	NA,-0.0451278	NA,0.0280389	NA,0.968538	0.00109332	0.00218393
3	rs188085666	85194355	T,T	A,A	0.90159,0.984127	0.0254911,-0.0245866	0.00663768,0.0342017	3.91063,0.325854	0.0010915	0.0021849
3	rs28578450	84546413	A,A	C,C	0.800199,0.652778	-0.00771736,-0.00539862	0.00494472,0.00897877	0.925959,0.261486	0.00109134	0.00218828
3	rs28728297	84546412	A,A	T,T	0.800199,0.652778	-0.00771736,-0.00539862	0.00494472,0.00897877	0.925959,0.261486	0.00109134	0.00218828
3	rs142389716	84827202	NA,A	NA,G	NA,0.983135	NA,0.0585228	NA,0.0331973	NA,1.10835	0.00108774	0.00217244
3	rs12909357	85536412	C,C	T,T	0.878728,0.980159	0.0141755,0.0100364	0.00605664,0.0306528	1.71537,0.128808	0.00107652	0.00215181
3	rs28712829	84550867	T,T	C,C	0.803181,0.670635	-0.00743654,-0.00675861	0.00497278,0.00909539	0.870318,0.339673	0.00106993	0.00214531
3	rs62026531	84777733	C,NA	T,NA	0.873757,NA	0.013614,NA	0.00595306,NA	1.65361,NA	0.00103978	0.00208153
3	rs7179241	84551711	G,G	A,A	0.803181,0.670635	-0.00734505,-0.00670847	0.00497278,0.00909539	0.854922,0.336509	0.0010208	0.0020468
3	rs1365199	84423434	T,T	G,G	0.589463,0.376984	-0.0047977,-0.00728954	0.00401916,0.00882048	0.633405,0.388746	0.00101058	0.00202741
3	rs7175491	84474939	C,NA	T,NA	0.290258,NA	-0.0120866,NA	0.00435609,NA	2.25757,NA	0.00100839	0.00202102
3	rs4375628	84484056	C,C	T,T	0.94334,0.838294	-0.0192806,-0.0135753	0.00855199,0.0116103	1.61683,0.615642	0.00100233	0.00201062
3	rs1871731	84538032	G,G	A,A	0.801193,0.660714	-0.007454,-0.00525222	0.00495399,0.00902845	0.878062,0.251237	0.000986495	0.00197794
3	rs75963579	85148886	NA,G	NA,C	NA,0.889881	NA,0.0270452	NA,0.0136555	NA,1.322	0.000980211	0.00195814
3	rs79211113	84577063	NA,T	NA,C	NA,0.776786	NA,0.0186928	NA,0.0102658	NA,1.16352	0.000974721	0.0019477
3	rs4843158	84471636	C,NA	G,NA	0.289264,NA	-0.0119572,NA	0.00436052,NA	2.2144,NA	0.000972681	0.00194943
3	rs9744674	84467507	C,NA	T,NA	0.289264,NA	-0.0119572,NA	0.00436052,NA	2.2144,NA	0.000972681	0.00194943
3	rs77668780	84496445	NA,A	NA,G	NA,0.944444	NA,-0.0234512	NA,0.0186617	NA,0.680102	0.00095276	0.00190446
3	rs75937725	85641995	T,NA	C,NA	0.985089,NA	0.0337356,NA	0.0163138,NA	1.41287,NA	0.000948249	0.00189424
3	rs62026533	84784919	A,NA	G,NA	0.875746,NA	0.0135682,NA	0.0059937,NA	1.62727,NA	0.00092496	0.00185167
3	rs2401130	84470735	C,NA	A,NA	0.291252,NA	-0.0117916,NA	0.0043517,NA	2.17164,NA	0.000911937	0.00182765
3	rs7179507	84473531	A,NA	G,NA	0.291252,NA	-0.011746,NA	0.0043517,NA	2.15794,NA	0.00089464	0.00179296
3	rs2401131	84470896	T,NA	A,NA	0.290258,NA	-0.0118035,NA	0.00435609,NA	2.17164,NA	0.000889274	0.00178219
3	rs147999873	84601472	NA,T	NA,G	NA,0.989087	NA,-0.0580223	NA,0.0411453	NA,0.80001	0.000885717	0.00176922
3	rs142933843	84427095	NA,T	NA,C	NA,0.981151	NA,-0.0440819	NA,0.0314332	NA,0.793725	0.000878725	0.00175513
3	rs111645810	84771249	T,NA	G,NA	0.875746,NA	0.0133338,NA	0.0059937,NA	1.58327,NA	0.000866413	0.00173441
3	rs145105977	85647271	NA,C	NA,T	NA,0.933532	NA,-0.0252669	NA,0.0171606	NA,0.851035	0.000862905	0.00172342
3	rs118030529	85194088	NA,A	NA,G	NA,0.912698	NA,0.0264156	NA,0.0151436	NA,1.09098	0.000857386	0.0017127
3	rs139141359	84453188	NA,G	NA,A	NA,0.981151	NA,0.0478843	NA,0.0314332	NA,0.893922	0.000856232	0.00171067
3	rs79825359	85370467	G,NA	C,NA	0.985089,NA	0.00643399,NA	0.0163138,NA	0.159083,NA	0.000852484	0.00170295
3	rs62029579	84948463	C,NA	A,NA	0.88171,NA	0.0135511,NA	0.00612213,NA	1.5708,NA	0.00084726	0.00169608
3	rs79191054	85310581	NA,T	NA,C	NA,0.981151	NA,0.0453966	NA,0.0314332	NA,0.827759	0.000845914	0.00168995
3	rs561184288	84735951	NA,G	NA,C	NA,0.97619	NA,0.0442385	NA,0.0280389	NA,0.940734	0.000843205	0.00168439
3	rs72757060	85605305	G,NA	A,NA	0.941352,NA	-0.0104222,NA	0.00841466,NA	0.666545,NA	0.000834298	0.00166604
3	rs144757184	84573621	NA,C	NA,T	NA,0.983135	NA,0.0535972	NA,0.0331973	NA,0.972987	0.000832975	0.00166393
3	rs145016142	84735930	NA,A	NA,G	NA,0.97619	NA,0.0436004	NA,0.0280389	NA,0.921013	0.000818745	0.00163555
3	rs184360046	85205453	NA,A	NA,T	NA,0.991071	NA,0.0656809	NA,0.0454422	NA,0.828701	0.000812336	0.00162296
3	rs4405515	84938619	NA,A	NA,C	NA,0.921627	NA,-0.00622309	NA,0.0159053	NA,0.157637	0.000799744	0.00159766
3	rs11259923	84535704	G,G	A,A	0.804175,0.659722	-0.00721701,-0.00572544	0.0049823,0.00902206	0.831299,0.279273	0.000796691	0.00159732
3	rs72754907	85448132	C,NA	T,NA	0.94831,NA	0.0158374,NA	0.00893021,NA	1.11832,NA	0.000788718	0.0015763
3	rs8041380	85645452	G,G	C,C	0.128231,0.001984	0.00922185,0.142836	0.00591347,0.0960646	0.924868,0.86313	0.000785638	0.00156844
3	rs145334693	84779551	NA,A	NA,C	NA,0.990079	NA,-0.0605662	NA,0.0431319	NA,0.795184	0.000782452	0.00156298
3	rs148103702	85324571	NA,A	NA,G	NA,0.978175	NA,0.0132591	NA,0.0292559	NA,0.186822	0.000782029	0.0015619
3	rs62019508	85645900	A,NA	G,NA	0.987078,NA	-0.0388589,NA	0.0175062,NA	1.57778,NA	0.000775038	0.00154815
3	rs10906981	84522559	A,A	G,G	0.804175,0.656746	-0.00712531,-0.00613391	0.0049823,0.00900319	0.816213,0.304799	0.000774887	0.00155363
3	rs289393	85572331	G,G	A,A	0.449304,0.439484	-0.00616707,0.0139899	0.00397478,0.00861267	0.918041,0.981706	0.000774007	0.00154436
3	rs59355989	84510731	A,A	G,G	0.806163,0.661706	-0.00701019,-0.00534233	0.00500161,0.0090349	0.79307,0.25624	0.000773272	0.00155031
3	rs117874843	85255335	NA,A	NA,G	NA,0.881944	NA,0.0239668	NA,0.0132476	NA,1.15224	0.000770949	0.00154022
3	rs141201919	85197561	NA,A	NA,G	NA,0.951389	NA,-0.0222087	NA,0.0198773	NA,0.578609	0.000770168	0.00153852
3	rs143355115	84626914	NA,A	NA,G	NA,0.955357	NA,-0.024329	NA,0.0206987	NA,0.620078	0.000769068	0.0015372
3	rs182024331	84686856	NA,C	NA,A	NA,0.983135	NA,-0.0654989	NA,0.0331973	NA,1.31432	0.000763616	0.00152534
3	rs28544951	84518840	T,T	C,C	0.804175,0.660714	-0.007029,-0.00622099	0.0049823,0.00902845	0.800504,0.309099	0.000762522	0.00152885
3	rs4262914	84484897	A,A	G,G	0.489066,0.061508	-0.00285179,0.0143258	0.00395525,0.0177919	0.327071,0.376017	0.000755094	0.00151453
3	rs114714246	85439048	G,NA	A,NA	0.974155,NA	-0.0141375,NA	0.0124606,NA	0.590823,NA	0.000754762	0.00150801
3	rs142420903	84565814	NA,A	NA,G	NA,0.987103	NA,0.0516286	NA,0.0378862	NA,0.762034	0.000754242	0.0015068
3	rs986118	84615189	T,T	C,C	0.740557,0.605159	-0.006626,0.00226168	0.00451065,0.00874495	0.848196,0.0991289	0.000753996	0.00150982
3	rs7182462	84606209	C,C	T,T	0.740557,0.607143	-0.00672127,0.00327022	0.00451065,0.00875267	0.865819,0.149548	0.000753725	0.00150917
3	rs28640918	84543685	G,G	A,A	0.770378,0.436508	-0.00613167,-0.00539781	0.0047009,0.00861912	0.716448,0.274787	0.000752021	0.00150755
3	rs148614154	85284721	G,NA	T,NA	0.989066,NA	0.0104461,NA	0.0190121,NA	0.234555,NA	0.000751507	0.00150123
3	rs74026674	84954680	A,NA	G,NA	0.88171,NA	0.0131327,NA	0.00612213,NA	1.49563,NA	0.000751346	0.00150403
3	rs76964168	84427781	NA,G	NA,A	NA,0.938492	NA,-0.0193849	NA,0.0177919	NA,0.559221	0.000749521	0.00149831
3	rs74024753	85438576	NA,T	NA,C	NA,0.988095	NA,-0.0475479	NA,0.0394133	NA,0.642701	0.000749267	0.00149685
3	rs77583755	85217787	NA,T	NA,A	NA,0.980159	NA,0.0417971	NA,0.0306528	NA,0.762698	0.00074918	0.00149677
3	rs75262867	84587889	NA,C	NA,T	NA,0.986111	NA,0.0498567	NA,0.0365264	NA,0.763794	0.000740007	0.0014784
3	rs140222272	84799187	NA,T	NA,G	NA,0.951389	NA,-0.0227655	NA,0.0198773	NA,0.598455	0.000739982	0.00147902
3	rs2217065	84349089	T,T	G,G	0.466203,0.08631	-0.00327425,0.013908	0.00396336,0.0152221	0.388562,0.442629	0.000738487	0.00148075
3	rs17215934	85448855	NA,T	NA,C	NA,0.981151	NA,0.0397746	NA,0.0314332	NA,0.686683	0.000738132	0.00147446
3	rs118125642	84711974	NA,C	NA,G	NA,0.97619	NA,0.041255	NA,0.0280389	NA,0.850176	0.000737776	0.00147386
3	rs145365185	84601445	NA,C	NA,T	NA,0.983135	NA,0.0503271	NA,0.0331973	NA,0.887668	0.000736452	0.00147119
3	rs6603008	84604173	C,C	G,G	0.742545,0.607143	-0.0067836,0.00332085	0.00452197,0.00875267	0.874267,0.152191	0.000735636	0.00147296
3	rs62029577	84946745	G,NA	T,NA	0.882704,NA	0.0129445,NA	0.00614455,NA	1.45412,NA	0.000734266	0.00146977
3	rs8028946	84617077	T,T	C,C	0.741551,0.605159	-0.00672966,0.00205978	0.00451629,0.00874495	0.865819,0.0894876	0.000726081	0.00145392
3	rs8024422	84619980	C,C	G,G	0.740557,0.605159	-0.00653525,0.00145127	0.00451065,0.00874495	0.831562,0.0613841	0.000723494	0.00144878
3	rs28694702	84614286	A,A	G,G	0.742545,0.605159	-0.00664262,0.00226168	0.00452197,0.00874495	0.848196,0.0991289	0.000718457	0.00143867
3	rs289392	85572819	G,G	A,A	0.451292,0.438492	-0.00620967,0.0137425	0.0039732,0.00861478	0.927829,0.955998	0.000718025	0.0014327
3	rs289389	85575044	A,A	G,G	0.497018,0.443452	-0.00574833,0.0132815	0.00395437,0.00860456	0.835532,0.911163	0.000717547	0.00143203
3	rs12910668	85627955	C,C	G,G	0.583499,0.565476	0.00601442,-0.0133094	0.00401062,0.00862361	0.873831,0.911013	0.000716939	0.00143057
3	rs62029578	84948459	G,NA	A,NA	0.88171,NA	0.0129453,NA	0.00612213,NA	1.46254,NA	0.000713032	0.00142731
3	rs112431692	84947174	C,NA	G,NA	0.88171,NA	0.0128973,NA	0.00612213,NA	1.45412,NA	0.000703634	0.00140849
3	rs62029576	84946377	T,NA	C,NA	0.88171,NA	0.0128973,NA	0.00612213,NA	1.45412,NA	0.000703634	0.00140849
3	rs289382	85578693	A,A	G,G	0.451292,0.439484	-0.00625472,0.0136183	0.0039732,0.00861267	0.937663,0.943727	0.000694052	0.00138488
3	rs289402	85568434	C,C	T,T	0.138171,0.394841	-0.0128138,0.0141278	0.00572955,0.00874495	1.59649,0.973896	0.000691123	0.00137923
3	rs145279861	84367274	NA,T	NA,A	NA,0.99504	NA,-0.0751303	NA,0.0608454	NA,0.66371	0.000687581	0.00137366
3	rs117655872	84795746	NA,C	NA,T	NA,0.962302	NA,-0.0242393	NA,0.0224433	NA,0.55264	0.000683793	0.00136673
3	rs289385	85579765	A,A	C,C	0.245527,0.392857	-0.00860046,0.0130807	0.00459376,0.00875267	1.2134,0.869508	0.000683371	0.00136375
3	rs10520571	84616332	G,G	A,A	0.741551,0.605159	-0.00658885,0.00200932	0.00451629,0.00874495	0.839861,0.0871027	0.000683081	0.00136781
3	rs4296226	85580547	T,T	C,C	0.498012,0.453373	-0.00588448,0.0132799	0.00395433,0.00858677	0.864163,0.913742	0.000679728	0.00135664
3	rs289391	85574015	T,T	A,A	0.452286,0.439484	-0.00625351,0.0133401	0.00397243,0.00861267	0.937663,0.915753	0.000677636	0.00135217
3	rs12916106	84631452	G,G	A,A	0.537773,0.616071	0.000958228,0.000960682	0.00396563,0.00878946	0.0920169,0.0395458	0.000677535	0.00135751
3	rs439313	85578496	G,G	A,A	0.452286,0.439484	-0.00616342,0.0136183	0.00397243,0.00861267	0.918041,0.943727	0.00067709	0.00135107
3	rs145079583	85195862	G,NA	A,NA	0.972167,NA	-0.0409015,NA	0.0120196,NA	3.17605,NA	0.000676339	0.00135239
3	rs77303431	85407472	G,G	A,A	0.915507,0.891865	0.0151448,0.0262684	0.00710883,0.0137648	1.47969,1.24916	0.000675369	0.00134795
3	rs289390	85574798	T,T	C,C	0.452286,0.440476	-0.00620847,0.0134144	0.00397243,0.00861059	0.927829,0.923513	0.000674596	0.0013461
3	rs141636245	85629860	NA,T	NA,C	NA,0.982143	NA,-0.042044	NA,0.0322783	NA,0.715053	0.000672834	0.0013441
3	rs289399	85569237	G,G	A,A	0.258449,0.393849	-0.00795053,0.0139688	0.00451629,0.00874879	1.10603,0.957259	0.000670253	0.00133763
3	rs185820720	85245648	NA,A	NA,G	NA,0.987103	NA,-0.0457305	NA,0.0378862	NA,0.643185	0.000668916	0.00133649
3	rs57318309	84942903	NA,G	NA,A	NA,0.886905	NA,0.0228534	NA,0.0134972	NA,1.04374	0.000665063	0.00132879
3	rs7182216	84422506	G,G	C,C	0.212724,0.02877	-0.0133227,0.0148676	0.00483134,0.0255724	2.23481,0.251056	0.000662833	0.00132981
3	rs12902629	85512342	C,NA	G,NA	0.969185,NA	0.0136282,NA	0.0114407,NA	0.631571,NA	0.000662081	0.00132244
3	rs12438269	84502549	T,T	C,C	0.807157,0.642857	-0.00679316,-0.00416551	0.00501139,0.00892123	0.756355,0.193443	0.000655906	0.00131496
3	rs2585048	84372773	A,A	C,C	0.214712,0.041667	-0.0120127,0.0175535	0.00481501,0.0213919	1.8996,0.385217	0.000655181	0.00131399
3	rs1466166	85586820	G,G	A,A	0.983101,0.97123	0.0315148,-0.0379229	0.0153396,0.0255725	1.3987,0.859848	0.000654009	0.0013064
3	rs193297095	84950368	NA,G	NA,C	NA,0.923611	NA,-0.00863206	NA,0.0160932	NA,0.2279	0.000652745	0.00130408
3	rs117245630	85590740	NA,G	NA,A	NA,0.973214	NA,-0.0311684	NA,0.0264757	NA,0.621424	0.000652655	0.00130396
3	rs372483065	84947173	NA,A	NA,G	NA,0.986111	NA,0.0504434	NA,0.0365264	NA,0.776571	0.00065112	0.0013007
3	rs754705	85365945	NA,C	NA,T	NA,0.956349	NA,-0.0216476	NA,0.0209218	NA,0.521703	0.000649271	0.0012971
3	rs4414460	84562740	G,G	A,A	0.673956,0.310516	-0.0032672,-0.000932787	0.0042178,0.00923845	0.357968,0.0364124	0.00064364	0.0012896
3	rs1904866	84602186	G,G	A,A	0.743539,0.607143	-0.00646884,0.00347278	0.00452769,0.00875267	0.815073,0.160184	0.00064358	0.00128863
3	rs140518064	85264190	NA,A	NA,G	NA,0.952381	NA,-0.0202182	NA,0.0200728	NA,0.503322	0.00064101	0.00128061
3	rs187027863	85264477	NA,G	NA,C	NA,0.987103	NA,-0.0441805	NA,0.0378862	NA,0.613397	0.000639188	0.00127711
3	rs59035842	85408745	T,T	A,A	0.915507,0.891865	0.0150057,0.0260586	0.00710883,0.0137648	1.4586,1.23403	0.000638939	0.00127528
3	rs55700704	85458703	C,NA	G,NA	0.955268,NA	0.0110807,NA	0.00956466,NA	0.607901,NA	0.000638705	0.00127631
3	rs7169152	84595941	A,A	C,C	0.743539,0.605159	-0.00646884,0.00331793	0.00452769,0.00874495	0.815073,0.152191	0.000638054	0.00127751
3	rs77878304	85394561	NA,A	NA,G	NA,0.989087	NA,0.052352	NA,0.0411453	NA,0.691987	0.000637146	0.00127303
3	rs117068033	85076607	NA,C	NA,T	NA,0.889881	NA,0.0224435	NA,0.0136555	NA,0.998836	0.000637073	0.00127287
3	rs1011102	84597976	C,C	A,A	0.742545,0.607143	-0.00650615,0.00306774	0.00452197,0.00875267	0.8233,0.139082	0.000636741	0.00127494
3	rs80047070	84622793	NA,G	NA,A	NA,0.955357	NA,-0.0209375	NA,0.0206987	NA,0.50618	0.000635657	0.00127054
3	rs117270542	85418485	T,NA	C,NA	0.965209,NA	0.0281624,NA	0.0107893,NA	2.04342,NA	0.000634272	0.00126694
3	rs289383	85579620	A,A	G,G	0.246521,0.394841	-0.00831952,0.0130692	0.00458751,0.00874495	1.15644,0.869508	0.00063332	0.00126393
3	rs289387	85583088	G,G	A,A	0.450298,0.439484	-0.00607569,0.0133199	0.00397398,0.00861267	0.898606,0.913742	0.000629731	0.00125661
3	rs58467020	84771041	NA,G	NA,C	NA,0.893849	NA,0.022477	NA,0.0138774	NA,0.977571	0.000629236	0.00125725
3	rs59022852	85410904	T,T	C,C	0.915507,0.891865	0.0149625,0.0259537	0.00710883,0.0137648	1.45209,1.2265	0.000625722	0.00124891
3	rs151016453	84937278	T,NA	C,NA	0.967197,NA	-0.00540262,NA	0.0111,NA	0.20311,NA	0.0006247	0.00124788
3	rs182917855	84338368	NA,T	NA,C	NA,0.97123	NA,0.0238992	NA,0.0255725	NA,0.455917	0.000621736	0.00124198
3	rs289411	85563381	C,C	T,T	0.245527,0.393849	-0.00792835,0.0134221	0.00459376,0.00874879	1.07383,0.903127	0.000619946	0.00123721
3	rs78937355	85333404	NA,G	NA,C	NA,0.878968	NA,0.0211632	NA,0.0131059	NA,0.973234	0.000619219	0.00123718
3	rs55685171	84426580	G,NA	C,NA	0.950298,NA	0.0223038,NA	0.00909753,NA	1.84707,NA	0.000617172	0.00123464
3	rs1946367	84425263	T,T	G,G	0.213718,0.02877	-0.01325,0.0140891	0.00482314,0.0255724	2.22104,0.235325	0.000614322	0.00123242
3	rs11629611	84365908	T,T	C,C	0.468191,0.090278	-0.0026279,0.0153082	0.00396233,0.0149162	0.29483,0.516044	0.000613231	0.00122937
3	rs289388	85575833	G,G	T,T	0.449304,0.438492	-0.00607692,0.0130198	0.00397478,0.00861478	0.898606,0.883714	0.000612426	0.00122209
3	rs79954062	84654930	G,NA	A,NA	0.959245,NA	-0.0295389,NA	0.00999958,NA	2.50353,NA	0.000611428	0.00122323
3	rs289400	85568928	T,T	G,G	0.258449,0.394841	-0.00781295,0.0136664	0.00451629,0.00874495	1.07759,0.927728	0.000610016	0.00121747
3	rs289386	85581389	T,T	C,C	0.451292,0.451389	-0.00611955,0.0133824	0.0039732,0.00859004	0.9083,0.923513	0.000608679	0.00121466
3	rs72753065	85398365	G,NA	C,NA	0.977137,NA	-0.0206023,NA	0.0132281,NA	0.923142,NA	0.000603985	0.00120687
3	rs289401	85568579	T,T	C,C	0.258449,0.394841	-0.00772417,0.0138145	0.00451629,0.00874495	1.05942,0.942438	0.000603526	0.00120452
3	rs79424432	85113740	G,NA	C,NA	0.972167,NA	0.0234879,NA	0.0120196,NA	1.29512,NA	0.000602553	0.0012029
3	rs11636954	85409722	T,NA	C,NA	0.885686,NA	0.010814,NA	0.0062137,NA	1.08726,NA	0.000601764	0.00120413
3	rs2562783	84387926	C,C	G,G	0.213718,0.02877	-0.0130633,0.0139781	0.00482314,0.0255724	2.17009,0.233105	0.000600603	0.00120491
3	rs289396	85569959	A,A	G,G	0.258449,0.393849	-0.00772417,0.0138206	0.00451629,0.00874879	1.05942,0.942438	0.000600182	0.00119785
3	rs76604220	85102042	C,NA	T,NA	0.972167,NA	0.0234372,NA	0.0120196,NA	1.29085,NA	0.000598525	0.00119486
3	rs62021164	85113662	T,NA	C,NA	0.882704,NA	0.0124303,NA	0.00614455,NA	1.36578,NA	0.000598478	0.00119789
3	rs899927	84561879	T,T	C,C	0.675944,0.311508	-0.00327238,-0.00117693	0.00422449,0.00923037	0.357968,0.0464629	0.000597316	0.00119676
3	rs8038109	84582304	T,T	G,G	0.78827,0.671627	-0.00862096,-0.00625674	0.00483962,0.00910239	1.12576,0.30817	0.000596297	0.00119548
3	rs138854583	84612621	NA,T	NA,C	NA,0.987103	NA,0.0412327	NA,0.0378862	NA,0.558384	0.000595707	0.00119013
3	rs55752937	85401597	T,NA	C,NA	0.989066,NA	0.0360184,NA	0.0190121,NA	1.23539,NA	0.000595557	0.00119011
3	rs141062788	84928426	A,NA	G,NA	0.974155,NA	-0.00969632,NA	0.0124606,NA	0.360041,NA	0.000594331	0.00118794
3	rs139481610	84662880	G,NA	A,NA	0.987078,NA	-0.0172714,NA	0.0175062,NA	0.489665,NA	0.000591732	0.00118276
3	rs289408	85564602	A,A	G,G	0.256461,0.394841	-0.00751662,0.0138605	0.00452769,0.00874495	1.01374,0.947025	0.000591698	0.0011809
3	rs289378	85554656	A,A	G,G	0.245527,0.396825	-0.00828664,0.0122126	0.00459376,0.00873739	1.14722,0.789968	0.000590347	0.00117818
3	rs7166641	84637928	T,T	C,C	0.538767,0.617063	0.000684348,0.00136639	0.00396624,0.00879376	0.0639839,0.0572382	0.000585376	0.00117281
3	rs1122405	84434423	G,G	A,A	0.387674,0.266865	-0.013371,-0.0124765	0.00405803,0.00966419	3.00683,0.706187	0.000583745	0.00117061
3	rs150388938	84826996	NA,T	NA,G	NA,0.951389	NA,-0.0178413	NA,0.0198773	NA,0.432487	0.000583692	0.0011666
3	rs17587205	84333412	T,T	C,C	0.946322,0.838294	-0.0171219,-0.0103027	0.00877248,0.0116103	1.29273,0.426114	0.000583014	0.00116891
3	rs12439867	84581889	A,A	G,G	0.78827,0.670635	-0.0086662,-0.00594568	0.00483962,0.00909539	1.13463,0.289626	0.000582852	0.00116851
3	rs289407	85564764	G,G	A,A	0.242545,0.393849	-0.00779151,0.0127739	0.0046128,0.00874879	1.04001,0.840828	0.000581108	0.00115971
3	rs8032414	84395969	A,A	G,G	0.213718,0.029762	-0.0126442,0.0178761	0.00482314,0.0251555	2.05786,0.321193	0.000581081	0.00116563
3	rs289420	85558376	A,A	G,G	0.246521,0.390873	-0.00831952,0.0124439	0.00458751,0.00876055	1.15644,0.808334	0.000580747	0.00115903
3	rs289404	85566317	T,T	G,G	0.258449,0.394841	-0.00772417,0.0135642	0.00451629,0.00874495	1.05942,0.917649	0.000580459	0.00115851
3	rs139388951	85387499	NA,A	NA,G	NA,0.987103	NA,-0.0390113	NA,0.0378862	NA,0.518339	0.000580191	0.00115921
3	rs117529862	84692289	A,NA	T,NA	0.959245,NA	-0.0291996,NA	0.00999958,NA	2.45601,NA	0.00057938	0.0011591
3	rs150273749	85609686	G,NA	C,NA	0.976143,NA	0.0185449,NA	0.0129561,NA	0.817224,NA	0.000579314	0.00115776
3	rs2115629	85302581	NA,A	NA,C	NA,0.652778	NA,-0.0032624	NA,0.00897877	NA,0.144877	0.000576587	0.00115206
3	rs117890334	85460911	NA,C	NA,G	NA,0.979167	NA,0.035637	NA,0.0299292	NA,0.631216	0.000576047	0.00115093
3	rs289419	85558465	C,C	G,G	0.244533,0.390873	-0.00807213,0.0126941	0.00460006,0.00876055	1.10075,0.831688	0.000575586	0.00114872
3	rs11856314	84435531	T,T	C,C	0.392644,0.267857	-0.0131681,-0.013383	0.00404873,0.00965281	2.94144,0.780905	0.000573608	0.0011501
3	rs289414	85562162	C,C	T,T	0.256461,0.394841	-0.00756115,0.0135642	0.00452769,0.00874495	1.02263,0.917649	0.000573361	0.00114434
3	rs289409	85563955	T,T	C,C	0.256461,0.394841	-0.00747208,0.0137634	0.00452769,0.00874495	1.00489,0.937353	0.000573119	0.00114384
3	rs289375	85556320	G,G	A,A	0.244533,0.396825	-0.00820943,0.0120142	0.00460006,0.00873739	1.12889,0.771798	0.000571716	0.00114101
3	rs6603007	84594506	G,G	A,A	0.745527,0.607143	-0.00634378,0.00352344	0.00453928,0.00875267	0.789803,0.16287	0.000571496	0.00114422
3	rs144704122	85093264	NA,T	NA,C	NA,0.921627	NA,-0.0109446	NA,0.0159053	NA,0.30858	0.000571469	0.00114174
3	rs2599364	85577151	C,C	G,G	0.258449,0.394841	-0.00785734,0.0131151	0.00451629,0.00874495	1.08673,0.873922	0.000571246	0.00114014
3	rs77488738	84677166	A,NA	C,NA	0.973161,NA	0.0252162,NA	0.0122339,NA	1.40576,NA	0.000570681	0.00114098
3	rs439307	85578501	G,G	A,A	0.244533,0.394841	-0.00776997,0.0130182	0.00460006,0.00874495	1.04001,0.864615	0.000570442	0.00113845
3	rs188296	85563766	C,C	T,T	0.256461,0.393849	-0.00747208,0.0137695	0.00452769,0.00874879	1.00489,0.937353	0.000569632	0.00113688
3	rs77142809	84332616	G,NA	C,NA	0.99006,NA	0.0189638,NA	0.01993,NA	0.466811,NA	0.000569489	0.00113777
3	rs289403	85566752	T,T	C,C	0.150099,0.393849	-0.0116669,0.0144341	0.00553562,0.00874879	1.45513,1.00448	0.00056793	0.00113355
3	rs113329244	84743380	T,NA	C,NA	0.874751,NA	0.0113504,NA	0.00597324,NA	1.24104,NA	0.00056651	0.0011339
3	rs571183728	84702818	NA,G	NA,A	NA,0.972222	NA,0.0297593	NA,0.0260119	NA,0.597574	0.000564948	0.00112863
3	rs289416	85561805	T,T	C,C	0.257455,0.401786	-0.00777833,0.0127816	0.00452197,0.00871922	1.06849,0.845657	0.000564525	0.00112673
3	rs150036530	85490914	NA,C	NA,T	NA,0.963294	NA,-0.0216927	NA,0.0227328	NA,0.468573	0.00056444	0.00112776
3	rs77262585	84353646	G,G	A,A	0.946322,0.837302	-0.0179654,-0.00659841	0.00877248,0.0115817	1.39182,0.244993	0.000564405	0.00113158
3	rs77589263	85408893	NA,G	NA,A	NA,0.981151	NA,0.0372798	NA,0.0314332	NA,0.627784	0.000562167	0.00112304
3	rs562645943	84916198	NA,A	NA,G	NA,0.826389	NA,0.0163884	NA,0.0112855	NA,0.834287	0.000561629	0.00112203
3	rs78176947	85318817	NA,A	NA,C	NA,0.650794	NA,-0.00307647	NA,0.00896686	NA,0.135769	0.000561018	0.00112096
3	rs72750868	85186837	C,NA	T,NA	0.904573,NA	-0.00581623,NA	0.00672948,NA	0.411809,NA	0.000560292	0.00111979
3	rs2290273	85544050	T,T	C,C	0.500994,0.440476	-0.00663726,0.010679	0.00395431,0.00861059	1.03034,0.667775	0.000558522	0.00111508
3	rs6603006	84594067	C,C	T,T	0.746521,0.606151	-0.00635197,0.00352188	0.00454514,0.00874879	0.789803,0.16287	0.000558444	0.00111807
3	rs139677560	84951905	NA,T	NA,C	NA,0.969246	NA,0.0313544	NA,0.0247591	NA,0.687445	0.000553839	0.00110642
3	rs2289140	85403340	T,T	C,C	0.915507,0.889881	0.0146363,0.0254354	0.00710883,0.0136555	1.40335,1.20405	0.000553717	0.00110525
3	rs59499534	84341034	G,G	A,A	0.947316,0.837302	-0.017542,-0.00746965	0.0088502,0.0115817	1.3236,0.284869	0.000550901	0.00110446
3	rs289413	85562565	T,T	C,C	0.242545,0.393849	-0.00743487,0.0133199	0.0046128,0.00874879	0.970585,0.893176	0.00055028	0.00109821
3	rs117861230	84751971	NA,G	NA,A	NA,0.948413	NA,-0.0176096	NA,0.0193256	NA,0.441066	0.000549433	0.00109812
3	rs148445105	85479342	NA,A	NA,G	NA,0.967262	NA,-0.0265513	NA,0.0240217	NA,0.570203	0.00054851	0.00109593
3	rs150730626	85083619	T,NA	G,NA	0.961233,NA	-0.0311253,NA	0.0102422,NA	2.62449,NA	0.000545487	0.00109121
3	rs289398	85569527	G,G	A,A	0.150099,0.393849	-0.0116669,0.0141848	0.00553562,0.00874879	1.45513,0.979047	0.000545373	0.00108856
3	rs6496597	85559895	C,C	T,T	0.139165,0.390873	-0.012819,0.0128661	0.00571235,0.00876055	1.60509,0.847926	0.000545034	0.00108785
3	rs191192956	84934089	NA,A	NA,G	NA,0.970238	NA,0.0283384	NA,0.0251555	NA,0.585123	0.000544155	0.00108711
3	rs138274484	84928519	NA,A	NA,G	NA,0.970238	NA,0.0283336	NA,0.0251555	NA,0.584987	0.000544056	0.00108691
3	rs142092794	85213848	NA,T	NA,C	NA,0.949405	NA,-0.0151261	NA,0.019504	NA,0.358505	0.000543489	0.00108587
3	rs1426162	84386003	A,A	G,G	0.213718,0.02877	-0.0127855,0.014508	0.00482314,0.0255724	2.09535,0.243752	0.000542629	0.00108853
3	rs289374	85556565	A,A	T,T	0.244533,0.396825	-0.00816072,0.011765	0.00460006,0.00873739	1.11887,0.749245	0.000542054	0.00108184
3	rs57769495	85418175	G,G	C,C	0.913519,0.893849	0.0151238,0.024286	0.00703429,0.0138774	1.50094,1.0963	0.000541906	0.00108166
3	rs289373	85557666	G,G	A,A	0.245527,0.389881	-0.00810531,0.0123985	0.00459376,0.00876455	1.10979,0.803606	0.000541318	0.00108038
3	rs138890580	84535142	NA,G	NA,A	NA,0.980159	NA,-0.0279713	NA,0.0306528	NA,0.441898	0.000540187	0.00107916
3	rs289397	85569533	C,C	T,T	0.150099,0.393849	-0.0116223,0.0141848	0.00553562,0.00874879	1.4465,0.979047	0.000538309	0.00107446
3	rs2279926	84705426	A,A	G,G	0.945328,0.616071	-0.00904838,0.012165	0.00869693,0.00878946	0.525567,0.778993	0.000537885	0.00107567
3	rs66990951	84572456	T,T	A,A	0.654076,0.309524	-0.00506927,-0.00127712	0.00415657,0.00924659	0.652428,0.0505383	0.000537541	0.0010772
3	rs8034055	84411895	T,T	C,C	0.212724,0.02877	-0.0128528,0.0144868	0.00483134,0.0255724	2.10752,0.243324	0.00053611	0.00107544
3	rs117278053	85097960	NA,G	NA,C	NA,0.922619	NA,-0.0119334	NA,0.0159983	NA,0.341303	0.000533523	0.00106596
3	rs150660411	85226931	G,NA	T,NA	0.968191,NA	0.0260685,NA	0.0112664,NA	1.68452,NA	0.000533038	0.00106501
3	rs148853248	84749635	NA,T	NA,A	NA,0.988095	NA,0.0446822	NA,0.0394133	NA,0.59019	0.000532219	0.00106336
3	rs145789499	84749630	NA,T	NA,C	NA,0.988095	NA,0.0446296	NA,0.0394133	NA,0.589244	0.000531562	0.00106205
3	rs75579900	85530343	G,NA	C,NA	0.973161,NA	0.0183706,NA	0.0122339,NA	0.875512,NA	0.000529244	0.00105769
3	rs147625842	85126944	A,NA	G,NA	0.975149,NA	-0.0191513,NA	0.0127009,NA	0.880791,NA	0.000529105	0.00105727
3	rs62025782	84459731	A,NA	T,NA	0.980119,NA	-0.0390308,NA	0.0141639,NA	2.23227,NA	0.000527036	0.00105206
3	rs72750891	85237084	C,NA	T,NA	0.976143,NA	-0.0198387,NA	0.0129561,NA	0.900615,NA	0.000525951	0.00105097
3	rs142228009	84667235	G,NA	A,NA	0.987078,NA	-0.0159119,NA	0.0175062,NA	0.439633,NA	0.000524819	0.00104902
3	rs74027408	85642524	A,A	G,G	0.873757,0.612103	0.011168,-0.0136773	0.00595306,0.00877269	1.21714,0.924535	0.000523108	0.00104404
3	rs190069043	84533704	NA,T	NA,A	NA,0.967262	NA,0.0261394	NA,0.0240217	NA,0.558264	0.000522878	0.00104459
3	rs144163342	85318856	NA,T	NA,G	NA,0.975198	NA,0.000855036	NA,0.0274863	NA,0.0109136	0.000520318	0.00103945
3	rs7178271	84424622	C,C	T,T	0.212724,0.02877	-0.0126657,0.0159466	0.00483134,0.0255724	2.05786,0.273355	0.000520132	0.00104334
3	rs75719247	85435650	NA,G	NA,C	NA,0.890873	NA,-0.00923898	NA,0.0137097	NA,0.300704	0.000518779	0.00103643
3	rs1808795	85289065	NA,T	NA,C	NA,0.650794	NA,-0.00218505	NA,0.00896686	NA,0.0928693	0.000517478	0.00103397
3	rs118074205	85092754	G,NA	A,NA	0.988072,NA	-0.0229438,NA	0.0182119,NA	0.682496,NA	0.000517335	0.00103386
3	rs113253702	85300017	T,NA	C,NA	0.945328,NA	0.0231611,NA	0.00869693,NA	2.11117,NA	0.000515866	0.00103046
3	rs76225520	84500117	NA,G	NA,C	NA,0.965278	NA,0.026556	NA,0.0233493	NA,0.592785	0.000515821	0.00103052
3	rs144183188	84709657	NA,C	NA,T	NA,0.955357	NA,0.0249177	NA,0.0206987	NA,0.640817	0.000514829	0.00102852
3	rs2554386	84403522	C,C	T,T	0.21173,0.02877	-0.0128749,0.0141826	0.00483962,0.0255724	2.10752,0.237197	0.000514121	0.00103131
3	rs114010582	85377931	T,NA	C,NA	0.976143,NA	-0.0196401,NA	0.0129561,NA	0.887573,NA	0.000513985	0.00102706
3	rs289417	85561714	A,A	G,G	0.256461,0.400794	-0.00751662,0.0126902	0.00452769,0.00872277	1.01374,0.836493	0.000513511	0.00102495
3	rs79176646	84537135	NA,G	NA,T	NA,0.979167	NA,-0.025303	NA,0.0299292	NA,0.400255	0.000512729	0.00102432
3	rs4636877	84351076	C,C	T,T	0.946322,0.837302	-0.0174901,-0.00689652	0.00877248,0.0115817	1.33555,0.258431	0.000511903	0.00102628
3	rs289406	85564915	G,G	A,A	0.242545,0.394841	-0.00739082,0.0128703	0.0046128,0.00874495	0.962165,0.850499	0.00050902	0.00101592
3	rs11636294	85251535	A,NA	G,NA	0.969185,NA	0.0263276,NA	0.0114407,NA	1.67,NA	0.000507863	0.00101476
3	rs150020769	85640909	NA,T	NA,G	NA,0.986111	NA,0.0293712	NA,0.0365264	NA,0.375373	0.000506107	0.00101124
3	rs10520582	84352776	G,G	A,A	0.946322,0.837302	-0.017439,-0.00689652	0.00877248,0.0115817	1.32956,0.258431	0.000505806	0.00101405
3	rs74682156	84337376	G,NA	C,NA	0.99006,NA	0.0174024,NA	0.01993,NA	0.417293,NA	0.000505516	0.00100999
3	rs142100632	84335431	T,NA	A,NA	0.99006,NA	0.0173557,NA	0.01993,NA	0.415843,NA	0.000503763	0.00100649
3	rs147273985	85578731	NA,A	NA,G	NA,0.985119	NA,0.0375121	NA,0.0353055	NA,0.540593	0.000503489	0.00100598
3	rs77029373	84748084	NA,G	NA,A	NA,0.972222	NA,-0.0229681	NA,0.0260119	NA,0.423379	0.000502618	0.00100415
3	rs185679224	85466808	NA,C	NA,A	NA,0.982143	NA,-0.0322792	NA,0.0322783	NA,0.498534	0.000500135	0.000999271
3	rs12440263	85629104	T,T	G,G	0.874751,0.611111	0.0111584,-0.0136228	0.00597324,0.0087686	1.20934,0.919793	0.000499513	0.000996976
3	rs117206986	85259977	T,NA	C,NA	0.944334,NA	0.0226974,NA	0.00862346,NA	2.07125,NA	0.000497583	0.000993934
3	rs146925469	85597726	NA,T	NA,C	NA,0.944444	NA,0.0173	NA,0.0186617	NA,0.451109	0.000496684	0.000992365
3	rs12443145	84679049	NA,A	NA,G	NA,0.964286	NA,0.0240993	NA,0.0230345	NA,0.529507	0.000494657	0.000988206
3	rs1426160	84408634	T,T	C,C	0.212724,0.02877	-0.0127113,0.0136798	0.00483134,0.0255724	2.06992,0.227173	0.000493335	0.000989591
3	rs2562768	84382953	C,C	T,T	0.212724,0.02877	-0.01262,0.0149371	0.00483134,0.0255724	2.04584,0.252475	0.000492047	0.000986979
3	rs4125566	85086958	C,C	T,T	0.780318,0.678571	0.0146078,-0.00305105	0.00477536,0.00915299	2.65349,0.131427	0.000491207	0.000983458
3	rs7179113	84806542	C,NA	T,NA	0.970179,NA	0.0252555,NA	0.0116239,NA	1.52576,NA	0.000491074	0.000980838
3	rs117805003	85169865	G,NA	T,NA	0.970179,NA	-0.0375915,NA	0.0116239,NA	2.91337,NA	0.000491052	0.000981956
3	rs12905475	84800495	A,A	G,G	0.728628,0.957341	-0.0272668,-0.0639387	0.00444635,0.0211527	9.06264,2.60117	0.000490771	0.0025494
3	rs369557871	84972961	NA,C	NA,T	NA,0.823413	NA,0.0146113	NA,0.0112102	NA,0.715703	0.000490343	0.000979652
3	rs62025778	84445118	A,NA	G,NA	0.942346,NA	0.00782578,NA	0.00848241,NA	0.44828,NA	0.000488876	0.000978164
3	rs141001622	84777209	NA,A	NA,G	NA,0.985119	NA,0.0377122	NA,0.0353055	NA,0.544478	0.000488841	0.000976741
3	rs56005972	85646407	T,T	C,C	0.875746,0.612103	0.0111966,-0.0132818	0.0059937,0.00877269	1.20934,0.885966	0.000488145	0.000974285
3	rs140505172	84762725	NA,G	NA,A	NA,0.981151	NA,-0.0272944	NA,0.0314332	NA,0.414299	0.000488037	0.000975026
3	rs188587784	84736278	NA,A	NA,C	NA,0.986111	NA,-0.0604471	NA,0.0365264	NA,1.00901	0.000487423	0.000973791
3	rs144346955	84357792	T,T	C,C	0.946322,0.840278	-0.017173,-0.00731293	0.00877248,0.0116683	1.29864,0.275041	0.000486072	0.00097447
3	rs117901193	84619245	NA,G	NA,C	NA,0.969246	NA,-0.015981	NA,0.0247591	NA,0.285143	0.000485645	0.000970259
3	rs149633049	85156972	T,NA	C,NA	0.923459,NA	0.0185427,NA	0.00743677,NA	1.8978,NA	0.000485454	0.00097137
3	rs79393267	85482049	A,A	G,G	0.94334,0.784722	0.00427592,0.0136308	0.00855199,0.0104003	0.209658,0.721275	0.000483499	0.00096563
3	rs182029683	84920993	C,NA	A,NA	0.975149,NA	-0.00844633,NA	0.0127009,NA	0.295817,NA	0.000482741	0.000964851
3	rs289381	85551280	A,A	T,T	0.137177,0.383929	-0.012796,0.0120461	0.00574696,0.00878946	1.58542,0.768208	0.00048172	0.000961548
3	rs142526864	84809695	NA,A	NA,G	NA,0.99504	NA,0.0521025	NA,0.0608454	NA,0.406905	0.000481243	0.000961146
3	rs146259036	85110242	NA,C	NA,T	NA,0.923611	NA,-0.0137938	NA,0.0160932	NA,0.407401	0.000479262	0.000957569
3	rs186097379	84920996	A,NA	T,NA	0.975149,NA	-0.00837713,NA	0.0127009,NA	0.292832,NA	0.000478945	0.000957264
3	rs76860279	85217105	NA,G	NA,A	NA,0.989087	NA,0.0398881	NA,0.0411453	NA,0.47844	0.000477635	0.000954379
3	rs2585068	84404457	A,A	G,G	0.21173,0.02877	-0.0126874,0.0142373	0.00483962,0.0255724	2.05786,0.238295	0.000477028	0.000956848
3	rs289379	85553042	A,A	G,G	0.257455,0.400794	-0.00791166,0.0113496	0.00452197,0.00872277	1.0959,0.713976	0.000476993	0.000952118
3	rs289377	85554833	G,G	A,A	0.246521,0.388889	-0.00845637,0.00986708	0.00458751,0.0087686	1.18523,0.584238	0.00047498	0.000948096
3	rs118188629	85082953	NA,T	NA,A	NA,0.922619	NA,-0.0141389	NA,0.0159983	NA,0.423866	0.000473493	0.000946047
3	rs138818298	85275793	NA,A	NA,G	NA,0.983135	NA,0.0354966	NA,0.0331973	NA,0.545229	0.000473386	0.00094572
3	rs289380	85551515	G,G	A,A	0.137177,0.389881	-0.0127523,0.0112255	0.00574696,0.00876455	1.57694,0.698383	0.000472672	0.000943498
3	rs78987195	85395355	G,G	A,A	0.916501,0.887897	0.0149949,0.0231187	0.00714714,0.0135492	1.44487,1.05573	0.000472536	0.000943285
3	rs79773011	85601065	G,NA	A,NA	0.964215,NA	0.0221246,NA	0.0106439,NA	1.42421,NA	0.000471703	0.000942168
3	rs1019665	84380619	G,G	A,A	0.21173,0.02877	-0.0125456,0.0157586	0.00483962,0.0255724	2.0207,0.269427	0.000471073	0.000944864
3	rs139155853	84634466	NA,G	NA,A	NA,0.983135	NA,0.032559	NA,0.0331973	NA,0.485846	0.000469902	0.000938908
3	rs2304417	85626457	T,T	C,C	0.874751,0.610119	0.011111,-0.0132695	0.00597324,0.00876455	1.20157,0.885966	0.000469614	0.000937333
3	rs10520574	84567599	NA,G	NA,A	NA,0.640873	NA,0.00630264	NA,0.00891032	NA,0.319344	0.000469509	0.000938374
3	rs146974906	85216471	NA,A	NA,G	NA,0.951389	NA,-0.012303	NA,0.0198773	NA,0.270875	0.000468643	0.000936362
3	rs117874797	85620923	A,NA	C,NA	0.954274,NA	-0.00665788,NA	0.00946506,NA	0.317137,NA	0.000467632	0.000934163
3	rs150142791	84691024	G,NA	A,NA	0.986084,NA	0.0370012,NA	0.0168779,NA	1.54732,NA	0.00046757	0.000934288
3	rs3762167	85142959	NA,T	NA,C	NA,0.731151	NA,0.0134561	NA,0.00964152	NA,0.788285	0.000466547	0.000932189
3	rs11259916	84361518	G,G	A,A	0.272366,0.181548	-0.01351,0.00323035	0.00444126,0.0110895	2.62882,0.113045	0.000465796	0.00093388
3	rs2554385	84406587	G,G	A,A	0.21173,0.02877	-0.0126416,0.0138849	0.00483962,0.0255724	2.04584,0.231247	0.000463294	0.000929286
3	rs75303648	85347809	NA,G	NA,A	NA,0.986111	NA,0.0370474	NA,0.0365264	NA,0.508	0.000462627	0.000924235
3	rs72753071	85415867	C,NA	T,NA	0.977137,NA	-0.0182505,NA	0.0132281,NA	0.775501,NA	0.000461873	0.00092295
3	rs193114293	85430976	NA,G	NA,C	NA,0.983135	NA,0.0330227	NA,0.0331973	NA,0.495038	0.000461752	0.000922518
3	rs906425	84588822	T,T	A,A	0.78827,0.670635	-0.00829514,-0.00579499	0.00483962,0.00909539	1.06285,0.280638	0.000460759	0.000923702
3	rs117476322	84958103	NA,A	NA,G	NA,0.923611	NA,-0.0145985	NA,0.0160932	NA,0.438491	0.000460615	0.000920319
3	rs117353655	84502894	NA,G	NA,A	NA,0.96131	NA,0.0207244	NA,0.0221651	NA,0.456195	0.000460008	0.000918917
3	rs181742183	85216399	NA,A	NA,G	NA,0.895833	NA,-0.0164612	NA,0.0139934	NA,0.620776	0.000459998	0.000919084
3	rs75172161	85558251	NA,A	NA,C	NA,0.977182	NA,-0.0246698	NA,0.0286274	NA,0.41025	0.000459795	0.000918664
3	rs78512907	84380822	NA,C	NA,A	NA,0.793651	NA,0.00549809	NA,0.010563	NA,0.21989	0.000457981	0.000915301
3	rs11259927	84566544	T,T	C,C	0.789264,0.671627	-0.00826409,-0.00554299	0.00484796,0.00910239	1.05424,0.265559	0.000457073	0.000916246
3	rs180971777	85160294	NA,A	NA,G	NA,0.972222	NA,-0.0176589	NA,0.0260119	NA,0.303457	0.000456041	0.000911171
3	rs149374892	84925147	NA,A	NA,C	NA,0.986111	NA,0.0325377	NA,0.0365264	NA,0.428249	0.000455997	0.000911103
3	rs191936568	85309284	G,NA	A,NA	0.984095,NA	0.0323559,NA	0.0158037,NA	1.39123,NA	0.000455716	0.000910356
3	rs74249872	84339767	A,A	G,G	0.947316,0.837302	-0.016546,-0.0078696	0.0088502,0.0115817	1.21081,0.303793	0.000455292	0.000912705
3	rs145563490	85629174	T,NA	C,NA	0.988072,NA	0.0245559,NA	0.0182119,NA	0.750688,NA	0.000455274	0.000909671
3	rs2005228	85639152	T,T	C,C	0.874751,0.612103	0.0106985,-0.0138268	0.00597324,0.00877269	1.13501,0.939304	0.000454366	0.0009069
3	rs12591070	85637996	C,C	T,T	0.874751,0.612103	0.0107412,-0.0137304	0.00597324,0.00877269	1.14181,0.929764	0.000452409	0.000902997
3	rs12594788	84408087	NA,T	NA,A	NA,0.718254	NA,0.0107007	NA,0.00950244	NA,0.584819	0.000451594	0.00090256
3	rs77536015	84577420	NA,G	NA,C	NA,0.96627	NA,0.0201886	NA,0.023678	NA,0.404656	0.000450956	0.00090084
3	rs145065481	84534181	NA,A	NA,G	NA,0.782738	NA,0.0115465	NA,0.0103658	NA,0.576229	0.000450955	0.000901186
3	rs1863449	84432867	T,T	C,C	0.394632,0.303571	-0.0127856,-0.012718	0.00404514,0.00929682	2.80308,0.766206	0.000450754	0.000903688
3	rs146758007	84749345	NA,G	NA,A	NA,0.986111	NA,-0.0232317	NA,0.0365264	NA,0.280039	0.000450699	0.000900479
3	rs12916821	85631299	G,G	T,T	0.560636,0.566468	0.00471766,-0.0131902	0.0039837,0.00862591	0.626503,0.898832	0.000449871	0.000897828
3	rs78390543	84492016	NA,G	NA,A	NA,0.84127	NA,0.0118978	NA,0.0116978	NA,0.509891	0.000449852	0.000899011
3	rs140601093	85116833	NA,T	NA,C	NA,0.960318	NA,0.0200441	NA,0.0218976	NA,0.443692	0.000449352	0.000897843
3	rs2015030	85611292	A,A	T,T	0.471173,0.31746	0.00391392,-0.0151765	0.00396089,0.00918321	0.490687,1.00698	0.000449276	0.000896898
3	rs2098904	84406255	G,G	A,A	0.21173,0.02877	-0.0125456,0.0141218	0.00483962,0.0255724	2.0207,0.235979	0.000449033	0.000900658
3	rs55699332	85637914	C,C	T,T	0.874751,0.612103	0.0107412,-0.0136773	0.00597324,0.00877269	1.14181,0.924535	0.000448654	0.000895508
3	rs76216388	84745880	NA,A	NA,G	NA,0.988095	NA,0.0331674	NA,0.0394133	NA,0.397884	0.000447957	0.000895074
3	rs16974567	85397374	A,A	G,G	0.904573,0.994048	0.0231609,0.0152999	0.00672948,0.0555718	3.23803,0.106198	0.000446267	0.00089349
3	rs145212770	85228157	NA,A	NA,G	NA,0.751984	NA,0.013369	NA,0.00989826	NA,0.752492	0.000445912	0.000890939
3	rs1019668	84381209	T,T	G,G	0.475149,0.089286	-0.00175068,0.0111141	0.00395919,0.0149906	0.181538,0.338708	0.000443088	0.000888459
3	rs145394290	84721787	NA,C	NA,T	NA,0.958333	NA,-0.0120164	NA,0.0213919	NA,0.240858	0.000442776	0.000884634
3	rs72754920	85453554	C,NA	T,NA	0.974155,NA	-0.017064,NA	0.0124606,NA	0.767357,NA	0.000442669	0.000884565
3	rs75829038	85516994	A,NA	G,NA	0.94334,NA	0.0167158,NA	0.00855199,NA	1.2956,NA	0.000442495	0.000883875
3	rs8038149	85642265	C,C	G,G	0.542744,0.563492	0.00521654,-0.0120265	0.00396883,0.00861912	0.724184,0.788036	0.000442216	0.000882638
3	rs146608508	84637978	NA,T	NA,A	NA,0.96627	NA,-0.0109918	NA,0.023678	NA,0.192134	0.000442165	0.00088338
3	rs147783316	84459644	NA,C	NA,G	NA,0.97619	NA,0.0210626	NA,0.0280389	NA,0.344346	0.000440258	0.000879678
3	rs140552483	85505768	NA,A	NA,G	NA,0.985119	NA,0.0178516	NA,0.0353055	NA,0.212459	0.00044024	0.000879634
3	rs76090427	84361747	A,A	G,G	0.947316,0.839286	-0.0166445,-0.00721443	0.0088502,0.0116392	1.22174,0.271353	0.000438182	0.000878383
3	rs138565163	85298432	G,NA	A,NA	0.981113,NA	-0.0153258,NA	0.0145245,NA	0.535587,NA	0.000438148	0.000875989
3	rs78886265	85139072	NA,A	NA,G	NA,0.970238	NA,0.0265831	NA,0.0251555	NA,0.536667	0.0004379	0.000874946
3	rs151214247	84667431	A,NA	G,NA	0.977137,NA	0.0249788,NA	0.0132281,NA	1.22927,NA	0.000437479	0.00087376
3	rs905600	85639459	T,T	C,C	0.874751,0.612103	0.0106038,-0.0137304	0.00597324,0.00877269	1.11997,0.929764	0.000436849	0.000871953
3	rs8038225	85394560	T,T	C,C	0.916501,0.888889	0.0148068,0.0230123	0.00714714,0.0136019	1.41688,1.04251	0.000435925	0.000870227
3	rs66486766	84806060	A,A	G,G	0.72664,0.945437	-0.0271151,-0.0577233	0.00443621,0.0188207	9.00762,2.66512	0.000435911	0.00239761
3	rs142514865	84746601	T,NA	C,NA	0.965209,NA	-0.00840816,NA	0.0107893,NA	0.360713,NA	0.000434821	0.000868667
3	rs79651625	85588937	C,NA	T,NA	0.989066,NA	0.0238625,NA	0.0190121,NA	0.678953,NA	0.000434054	0.000867295
3	rs289412	85563145	T,T	C,C	0.480119,0.441468	-0.0050615,0.0130373	0.00395743,0.00860854	0.697016,0.886364	0.000432832	0.000864031
3	rs10852130	85630197	G,G	T,T	0.560636,0.565476	0.0046714,-0.0131378	0.0039837,0.00862361	0.618082,0.894008	0.000432722	0.000863615
3	rs118090997	85192426	NA,G	NA,C	NA,0.993056	NA,-0.0349532	NA,0.0514752	NA,0.30354	0.000432619	0.000864332
3	rs79476846	84340096	A,NA	G,NA	0.99006,NA	-0.0265401,NA	0.01993,NA	0.737621,NA	0.00043238	0.000863777
3	rs79366123	84354586	C,NA	A,NA	0.991054,NA	0.0168348,NA	0.0209976,NA	0.373972,NA	0.00043229	0.000863748
3	rs138052780	85275426	NA,A	NA,G	NA,0.923611	NA,0.0164286	NA,0.0160932	NA,0.512394	0.000431976	0.000863144
3	rs143051300	84606661	NA,G	NA,A	NA,0.969246	NA,-0.0121642	NA,0.0247591	NA,0.205363	0.000431907	0.000862929
3	rs78917663	84335902	C,NA	T,NA	0.99006,NA	-0.0265073,NA	0.01993,NA	0.736334,NA	0.000431401	0.000861821
3	rs78701790	84342108	T,NA	C,NA	0.957256,NA	-0.00884503,NA	0.00977441,NA	0.437102,NA	0.000431376	0.000862215
3	rs76028887	84643399	NA,A	NA,C	NA,0.890873	NA,0.000306715	NA,0.0137097	NA,0.00782166	0.000431135	0.000861562
3	rs71395431	84806031	A,A	G,G	0.72664,0.945437	-0.0270682,-0.0577233	0.00443621,0.0188207	8.97886,2.66512	0.000430688	0.0022953
3	rs146679151	84428008	NA,T	NA,C	NA,0.797619	NA,0.00459949	NA,0.0106395	NA,0.176839	0.000430554	0.000860475
3	rs147396075	85167896	NA,G	NA,A	NA,0.982143	NA,0.0288687	NA,0.0322783	NA,0.43048	0.000430399	0.000859892
3	rs77038617	84650008	NA,A	NA,C	NA,0.968254	NA,0.0203249	NA,0.0243817	NA,0.393084	0.000429462	0.000858143
3	rs141774452	85084302	NA,C	NA,G	NA,0.970238	NA,0.0239632	NA,0.0251555	NA,0.46751	0.000428941	0.000856996
3	rs117247718	84664154	NA,A	NA,G	NA,0.9375	NA,0.0146228	NA,0.0176595	NA,0.389716	0.000428812	0.000856876
3	rs116890805	85482888	A,NA	G,NA	0.970179,NA	0.022767,NA	0.0116239,NA	1.29968,NA	0.000428349	0.000855649
3	rs117392140	84796779	NA,A	NA,G	NA,0.96627	NA,0.00140846	NA,0.023678	NA,0.0211047	0.000428052	0.000855138
3	rs76466285	84634651	NA,G	NA,A	NA,0.984127	NA,0.0246729	NA,0.0342017	NA,0.327285	0.000427283	0.000853815
3	rs200908910	85081422	NA,C	NA,T	NA,0.994048	NA,0.0430928	NA,0.0555718	NA,0.358449	0.000426874	0.000852902
3	rs80283517	84481456	NA,G	NA,C	NA,0.796627	NA,0.00504667	NA,0.0106201	NA,0.197469	0.000426658	0.000852679
3	rs9921007	84569851	T,T	C,C	0.787276,0.670635	-0.00805042,-0.00563924	0.00483134,0.00909539	1.01929,0.271443	0.000426557	0.000855097
3	rs77566474	85390913	G,G	A,A	0.899602,0.994048	0.0228633,0.0169404	0.00657888,0.0555718	3.29213,0.118907	0.000424843	0.000850577
3	rs78466706	85371831	T,NA	C,NA	0.972167,NA	-0.00692414,NA	0.0120196,NA	0.248285,NA	0.000423814	0.000846816
3	rs151182988	84732048	NA,T	NA,C	NA,0.985119	NA,0.0309759	NA,0.0353055	NA,0.419887	0.000423571	0.000846347
3	rs117254903	84754785	NA,C	NA,G	NA,0.969246	NA,0.0236487	NA,0.0247591	NA,0.469158	0.000423079	0.000845252
3	rs117894267	84663642	NA,G	NA,A	NA,0.972222	NA,-0.0137074	NA,0.0260119	NA,0.223142	0.000422122	0.000843381
3	rs79020856	84759331	NA,A	NA,G	NA,0.989087	NA,0.0328577	NA,0.0411453	NA,0.372086	0.000421523	0.000842266
3	rs289395	85571629	G,G	A,A	0.479125,0.449405	-0.00536803,0.0115735	0.00395775,0.00859346	0.756979,0.749457	0.000421284	0.000841059
3	rs12438541	85629153	G,G	T,T	0.571571,0.564484	0.004546,-0.013232	0.00399544,0.00862135	0.59311,0.903666	0.000420457	0.000839115
3	rs78455984	85172638	NA,T	NA,G	NA,0.789683	NA,0.0123405	NA,0.0104891	NA,0.620887	0.000419457	0.000838058
3	rs744422	85632381	A,A	G,G	0.572565,0.527778	0.00464013,-0.0133357	0.00399661,0.00856258	0.609709,0.92312	0.000419128	0.000836465
3	rs79772677	85543197	G,NA	A,NA	0.964215,NA	0.021249,NA	0.0106439,NA	1.33823,NA	0.000418881	0.00083672
3	rs58782822	84828760	NA,C	NA,T	NA,0.97619	NA,-0.0165128	NA,0.0280389	NA,0.254994	0.000416269	0.000831669
3	rs74024800	85620827	A,A	G,G	0.874751,0.612103	0.010889,-0.0129343	0.00597324,0.00877269	1.16553,0.852696	0.000416236	0.000830836
3	rs78003169	85175996	NA,A	NA,G	NA,0.993056	NA,-0.0319524	NA,0.0514752	NA,0.27183	0.000416152	0.000831443
3	rs77882765	85361829	NA,T	NA,C	NA,0.758929	NA,0.0121622	NA,0.00999379	NA,0.650505	0.000416028	0.000831276
3	rs183266172	84591422	NA,A	NA,C	NA,0.964286	NA,-0.0117587	NA,0.0230345	NA,0.214874	0.000415724	0.000830572
3	rs201928728	84591423	NA,T	NA,A	NA,0.964286	NA,-0.0117587	NA,0.0230345	NA,0.214874	0.000415724	0.000830572
3	rs28363946	85372475	C,C	A,A	0.860835,0.927579	0.0200392,-0.0140457	0.00571235,0.0164929	3.34545,0.404038	0.000415145	0.000830905
3	rs77807991	84592000	NA,G	NA,A	NA,0.953373	NA,-0.010492	NA,0.0202746	NA,0.21838	0.00041481	0.000828749
3	rs113698933	85354804	T,NA	G,NA	0.984095,NA	0.0312568,NA	0.0158037,NA	1.31921,NA	0.000414055	0.000827159
3	rs1019667	84380849	A,A	C,C	0.21173,0.02877	-0.0122161,0.0157341	0.00483962,0.0255724	1.93566,0.268917	0.000413763	0.000829833
3	rs17610201	85530556	C,NA	T,NA	0.974155,NA	0.0143579,NA	0.0124606,NA	0.603431,NA	0.000413288	0.000825545
3	rs149858063	84754932	NA,A	NA,G	NA,0.973214	NA,0.0198094	NA,0.0264757	NA,0.342626	0.000413192	0.000825542
3	rs147158308	84668157	G,NA	T,NA	0.986084,NA	0.0354889,NA	0.0168779,NA	1.44985,NA	0.00041295	0.000825165
3	rs544696030	85576968	G,NA	C,NA	0.988072,NA	0.0232585,NA	0.0182119,NA	0.695585,NA	0.000412734	0.000824688
3	rs12232314	85645626	A,A	G,G	0.879722,0.612103	0.0101129,-0.0133831	0.00607818,0.00877269	1.01704,0.895775	0.00041254	0.000823408
3	rs140583528	85317193	NA,A	NA,T	NA,0.979167	NA,0.0236692	NA,0.0299292	NA,0.367504	0.000411589	0.000822389
3	rs117184136	84748099	T,NA	C,NA	0.984095,NA	0.0302082,NA	0.0158037,NA	1.25224,NA	0.000411539	0.000822534
3	rs117958023	85438569	C,NA	T,NA	0.983101,NA	0.00252521,NA	0.0153396,NA	0.0608587,NA	0.000411538	0.000822188
3	rs117139941	84393710	NA,A	NA,C	NA,0.931548	NA,0.0139473	NA,0.016928	NA,0.38723	0.000411357	0.000821945
3	rs188806101	84956424	NA,C	NA,G	NA,0.993056	NA,0.0378133	NA,0.0514752	NA,0.334806	0.000411341	0.00082186
3	rs12916129	85631536	G,G	A,A	0.560636,0.566468	0.0046714,-0.0126868	0.0039837,0.00862591	0.618082,0.849697	0.000410723	0.000819736
3	rs79312638	84477705	C,NA	G,NA	0.971173,NA	-0.00244238,NA	0.0118166,NA	0.0776633,NA	0.000410624	0.000820358
3	rs372418717	84955955	NA,C	NA,G	NA,0.993056	NA,0.03759	NA,0.0514752	NA,0.332329	0.000410236	0.000819653
3	rs138492786	84746556	C,NA	T,NA	0.913519,NA	0.00802747,NA	0.00703429,NA	0.595525,NA	0.000410125	0.000820471
3	rs1969101	85622856	T,T	G,G	0.560636,0.565476	0.00462514,-0.0128838	0.0039837,0.00862361	0.609709,0.869111	0.000409502	0.000817295
3	rs3816103	85626368	C,C	A,A	0.766402,0.609127	0.00598694,-0.0133388	0.00467279,0.00876055	0.698727,0.893267	0.000409341	0.000817036
3	rs3816104	85626388	A,A	C,C	0.560636,0.563492	0.00457889,-0.0129308	0.0039837,0.00861912	0.601385,0.874352	0.000409313	0.000816914
3	rs112843856	84366841	G,NA	A,NA	0.956262,NA	-0.00808558,NA	0.00966771,NA	0.39474,NA	0.000409129	0.000817749
3	rs4842983	85172438	NA,C	NA,T	NA,0.993056	NA,-0.0304488	NA,0.0514752	NA,0.256358	0.000408615	0.000816391
3	rs16974460	85173479	NA,A	NA,G	NA,0.993056	NA,-0.0304488	NA,0.0514752	NA,0.256358	0.000408615	0.000816391
3	rs78627663	84607855	G,G	A,A	0.822068,0.860119	-0.00827334,-0.010884	0.00516962,0.0123238	0.960525,0.423492	0.000408238	0.000817076
3	rs145489610	84951958	C,NA	T,NA	0.974155,NA	-0.0171374,NA	0.0124606,NA	0.772035,NA	0.000408235	0.000815701
3	rs147457753	84920148	NA,T	NA,C	NA,0.959325	NA,0.016859	NA,0.0216401	NA,0.360571	0.000407457	0.000814147
3	rs289410	85563483	A,A	G,G	0.26839,0.394841	-0.00671464,0.0136664	0.00446187,0.00874495	0.878273,0.927728	0.000406995	0.000812326
3	rs734495	85636107	A,A	G,G	0.558648,0.56746	0.00494203,-0.0124407	0.00398179,0.00862824	0.668478,0.825815	0.000406097	0.000810519
3	rs8032301	85635890	C,C	T,T	0.558648,0.56746	0.00494203,-0.0124407	0.00398179,0.00862824	0.668478,0.825815	0.000406097	0.000810519
3	rs10152300	84392907	A,A	G,G	0.212724,0.02877	-0.0121952,0.0141218	0.00483134,0.0255724	1.93566,0.235979	0.000405998	0.000814281
3	rs118122562	84451975	NA,A	NA,G	NA,0.993056	NA,0.0201228	NA,0.0514752	NA,0.157481	0.000405947	0.000811169
3	rs149249898	84442209	NA,C	NA,T	NA,0.988095	NA,-0.0247106	NA,0.0394133	NA,0.275163	0.000404083	0.000807529
3	rs12440719	85644213	T,T	C,C	0.543738,0.563492	0.00521744,-0.0118259	0.00396952,0.00861912	0.724184,0.769432	0.000404027	0.000806443
3	rs138647948	84957091	NA,T	NA,C	NA,0.97123	NA,-0.0107109	NA,0.0255725	NA,0.170483	0.00040337	0.000806013
3	rs289376	85555953	G,G	A,A	0.135189,0.396825	-0.0119247,0.011552	0.0057824,0.00873739	1.40689,0.730195	0.000402846	0.000804126
3	rs146986968	84917288	A,NA	G,NA	0.975149,NA	-0.0147114,NA	0.0127009,NA	0.607756,NA	0.000402502	0.000804263
3	rs16974523	85353816	NA,T	NA,C	NA,0.921627	NA,0.0141868	NA,0.0159053	NA,0.428969	0.000401756	0.000802772
3	rs117657361	85392313	T,T	C,C	0.900596,0.994048	0.0226613,0.0158458	0.00660805,0.0555718	3.21821,0.110398	0.000401476	0.000803767
3	rs145825715	84439570	NA,T	NA,C	NA,0.97123	NA,0.00793467	NA,0.0255725	NA,0.121279	0.000401258	0.000801621
3	rs141699744	85530933	G,NA	C,NA	0.988072,NA	0.0228383,NA	0.0182119,NA	0.678133,NA	0.000400254	0.000799757
3	rs35159785	84804014	A,A	G,G	0.727634,0.945437	-0.027099,-0.0574722	0.00444126,0.0188207	8.97886,2.64577	0.000399994	0.00219521
3	rs75474871	84337933	A,A	G,G	0.947316,0.83631	-0.0157081,-0.00880463	0.0088502,0.0115534	1.11966,0.350655	0.000399618	0.000801042
3	rs139096853	84545016	NA,A	NA,C	NA,0.994048	NA,0.0421473	NA,0.0555718	NA,0.348534	0.000399203	0.000797587
3	rs117592640	85167697	NA,A	NA,G	NA,0.993056	NA,-0.0284055	NA,0.0514752	NA,0.235775	0.000399091	0.000797368
3	rs78920141	85304529	NA,C	NA,T	NA,0.967262	NA,-0.00867632	NA,0.0240217	NA,0.1439	0.000398967	0.000797181
3	rs77827812	84958171	NA,T	NA,C	NA,0.985119	NA,0.0189744	NA,0.0353055	NA,0.228436	0.000397857	0.000794935
3	rs189950602	85158387	NA,T	NA,A	NA,0.983135	NA,0.0226055	NA,0.0331973	NA,0.304601	0.000397543	0.000794313
3	rs77111522	85098373	NA,G	NA,A	NA,0.820437	NA,0.010968	NA,0.0111371	NA,0.488498	0.00039357	0.000786357
3	rs145905835	85166478	NA,T	NA,C	NA,0.993056	NA,-0.0269325	NA,0.0514752	NA,0.221252	0.000392714	0.000784631
3	rs7166410	84382798	G,G	C,C	0.77336,0.407738	-0.00453957,-0.00514765	0.00472259,0.00869873	0.473107,0.256487	0.00039246	0.000786324
3	rs76745332	84682900	NA,A	NA,G	NA,0.983135	NA,0.0198599	NA,0.0331973	NA,0.25989	0.00039174	0.000782779
3	rs139336600	85146718	NA,A	NA,G	NA,0.794643	NA,0.0115705	NA,0.0105819	NA,0.561925	0.000391553	0.000782323
3	rs75429994	85516225	C,C	T,T	0.961233,0.953373	0.0159989,-0.0376251	0.0102422,0.0202746	0.927116,1.19732	0.000391119	0.000781932
3	rs117235834	84403705	NA,T	NA,C	NA,0.970238	NA,0.00594431	NA,0.0251555	NA,0.0898035	0.000390848	0.000780838
3	rs117754834	84576783	NA,T	NA,C	NA,0.977182	NA,0.0193784	NA,0.0286274	NA,0.302372	0.000390828	0.00078088
3	rs146364431	84951654	C,NA	A,NA	0.981113,NA	-0.00301116,NA	0.0145245,NA	0.0779166,NA	0.00039076	0.000780787
3	rs143008212	84734968	T,NA	C,NA	0.984095,NA	0.0295869,NA	0.0158037,NA	1.21334,NA	0.000390715	0.000780913
3	rs12593499	85595174	G,G	A,A	0.512922,0.5625	0.00427903,-0.0121751	0.00395562,0.00861694	0.553837,0.802229	0.000390401	0.000779336
3	rs148869127	84736484	NA,A	NA,G	NA,0.979167	NA,0.0234802	NA,0.0299292	NA,0.36378	0.000389924	0.000779133
3	rs147697152	84474416	NA,C	NA,T	NA,0.940476	NA,-0.00563736	NA,0.0180669	NA,0.122042	0.000388752	0.000776811
3	rs116601655	84678473	NA,A	NA,G	NA,0.988095	NA,0.0283168	NA,0.0394133	NA,0.325622	0.00038855	0.000776376
3	rs28581904	84916886	A,NA	G,NA	0.944334,NA	-0.00505191,NA	0.00862346,NA	0.253375,NA	0.000388288	0.000776202
3	rs149703195	84956249	NA,G	NA,A	NA,0.899802	NA,0.0124919	NA,0.0142364	NA,0.419949	0.000387934	0.000775075
3	rs139512954	84956244	NA,G	NA,T	NA,0.899802	NA,0.0124919	NA,0.0142364	NA,0.419949	0.000387934	0.000775075
3	rs72630450	84946922	NA,C	NA,G	NA,0.822421	NA,0.0105924	NA,0.0111856	NA,0.463876	0.000387867	0.000774972
3	rs189751591	84721620	NA,G	NA,A	NA,0.964286	NA,-0.00917358	NA,0.0230345	NA,0.160872	0.000387725	0.000774647
3	rs118098387	84954257	NA,T	NA,C	NA,0.819444	NA,0.0106071	NA,0.0111132	NA,0.468715	0.000387529	0.000774291
3	rs12438909	85618044	T,T	A,A	0.560636,0.565476	0.00462514,-0.0124829	0.0039837,0.00862361	0.609709,0.830475	0.00038729	0.000772986
3	rs62026489	84716122	T,NA	C,NA	0.915507,NA	0.00772596,NA	0.00710883,NA	0.557331,NA	0.000386636	0.000773451
3	rs146513489	85301893	G,NA	A,NA	0.985089,NA	-0.0424117,NA	0.0163138,NA	2.03014,NA	0.000385716	0.00077035
3	rs151119413	84371503	NA,A	NA,G	NA,0.991071	NA,-0.0272646	NA,0.0454422	NA,0.26081	0.000385639	0.000770685
3	rs145238893	84720967	NA,G	NA,A	NA,0.977182	NA,0.0101156	NA,0.0286274	NA,0.140368	0.000385041	0.000769361
3	rs2562779	84390975	A,A	G,G	0.212724,0.02877	-0.0120535,0.0141546	0.00483134,0.0255724	1.8996,0.236637	0.000384801	0.000771734
3	rs141491773	85160278	NA,A	NA,G	NA,0.972222	NA,-0.0102707	NA,0.0260119	NA,0.159294	0.00038419	0.000767659
3	rs12914377	84460693	G,G	A,A	0.290258,0.015873	-0.0119907,0.0179578	0.00435609,0.0342017	2.22828,0.222178	0.000383013	0.000768014
3	rs78838378	84389869	C,NA	T,NA	0.956262,NA	-0.00688256,NA	0.00966771,NA	0.32192,NA	0.000382966	0.000765464
3	rs60000029	85647379	C,C	A,A	0.764414,0.611111	0.00583647,-0.0135014	0.00465908,0.0087686	0.677135,0.9079	0.000382274	0.000763033
3	rs11259919	84489802	G,NA	A,NA	0.252485,NA	-0.011234,NA	0.00455105,NA	1.86741,NA	0.000381719	0.000764294
3	rs76872737	84386670	NA,C	NA,A	NA,0.970238	NA,0.0047945	NA,0.0251555	NA,0.0711724	0.000381651	0.000762477
3	rs76545801	84609336	NA,A	NA,C	NA,0.929563	NA,0.0128845	NA,0.0167057	NA,0.356005	0.000381579	0.000762436
3	rs12438261	85162251	NA,A	NA,T	NA,0.993056	NA,-0.0240777	NA,0.0514752	NA,0.193847	0.000381456	0.000762146
3	rs72630465	85355927	T,T	C,C	0.857853,0.924603	0.0199867,-0.011189	0.00566193,0.0161901	3.38141,0.310245	0.000380553	0.000761696
3	rs190466060	84947759	NA,T	NA,C	NA,0.985119	NA,0.0201328	NA,0.0353055	NA,0.245261	0.000380128	0.000759517
3	rs139013249	85161425	NA,C	NA,G	NA,0.993056	NA,-0.0237103	NA,0.0514752	NA,0.19039	0.000380108	0.000759455
3	rs185191325	84721619	NA,T	NA,C	NA,0.964286	NA,-0.00827477	NA,0.0230345	NA,0.143017	0.000380082	0.000759383
3	rs147577719	84566639	NA,A	NA,G	NA,0.975198	NA,-0.0107272	NA,0.0274863	NA,0.157182	0.000379817	0.000758924
3	rs3860266	84947928	NA,C	NA,T	NA,0.819444	NA,0.0101441	NA,0.0111132	NA,0.442078	0.00037941	0.000758075
3	rs145609116	85187542	NA,A	NA,G	NA,0.980159	NA,0.0201454	NA,0.0306528	NA,0.291541	0.00037913	0.000757565
3	rs118149048	85159553	NA,T	NA,C	NA,0.993056	NA,-0.0232914	NA,0.0514752	NA,0.18647	0.000378599	0.000756441
3	rs79876140	84338866	G,G	C,C	0.947316,0.835317	-0.0153822,-0.00891991	0.0088502,0.0115253	1.08513,0.357569	0.000377896	0.000757473
3	rs35297609	84772896	G,G	A,A	0.727634,0.945437	-0.0269684,-0.057174	0.00444126,0.0188207	8.89917,2.62289	0.00037728	0.00187893
3	rs1619758	84938601	NA,C	NA,T	NA,0.901786	NA,0.0116093	NA,0.0143636	NA,0.377838	0.000377032	0.000753306
3	rs118118391	84396543	NA,T	NA,C	NA,0.931548	NA,-0.00454752	NA,0.016928	NA,0.103359	0.000376966	0.000753269
3	rs145042288	84931202	NA,G	NA,A	NA,0.960318	NA,0.0171047	NA,0.0218976	NA,0.361779	0.000376802	0.00075285
3	rs1011437	85547259	T,T	A,A	0.244533,0.374008	-0.00799376,0.00928301	0.00460006,0.00883443	1.08484,0.532598	0.000376542	0.000751672
3	rs12902070	84793558	C,C	T,T	0.727634,0.945437	-0.0271497,-0.0566146	0.00444126,0.0188207	9.00993,2.58024	0.000376294	0.00206909
3	rs117502239	84811769	NA,T	NA,C	NA,0.982143	NA,0.0189007	NA,0.0322783	NA,0.25323	0.000376237	0.000751754
3	rs62019507	85640257	G,NA	A,NA	0.99006,NA	-0.034463,NA	0.01993,NA	1.07689,NA	0.000375727	0.000750631
3	rs55856604	85614345	T,T	C,C	0.873757,0.610119	0.0107163,-0.0127537	0.00595306,0.00876455	1.14363,0.836754	0.000375368	0.000749309
3	rs12441196	85625131	C,C	T,T	0.766402,0.609127	0.00607888,-0.0126939	0.00467279,0.00876055	0.713792,0.83167	0.000375355	0.000749235
3	rs366717	85088079	A,A	G,G	0.789264,0.677579	0.0151572,-0.00266375	0.00484796,0.00914559	2.75228,0.113029	0.000375341	0.000751473
3	rs142070599	84946206	NA,G	NA,A	NA,0.900794	NA,0.0114405	NA,0.0142995	NA,0.372967	0.000374801	0.00074885
3	rs117199206	84787023	NA,C	NA,T	NA,0.968254	NA,0.0173011	NA,0.0243817	NA,0.320613	0.000374643	0.000748529
3	rs150606231	85154137	G,NA	A,NA	0.986084,NA	-0.0178004,NA	0.0168779,NA	0.53524,NA	0.000374424	0.000748342
3	rs147282360	84721415	NA,A	NA,T	NA,0.988095	NA,-0.0148865	NA,0.0394133	NA,0.15141	0.00037408	0.000747419
3	rs79347010	85629789	G,G	C,C	0.771372,0.611111	0.00529574,-0.0137002	0.00470807,0.0087686	0.583919,0.927415	0.000373865	0.000746222
3	rs57028207	84632667	NA,G	NA,A	NA,0.962302	NA,-0.00667774	NA,0.0224433	NA,0.11574	0.000373367	0.000745983
3	rs59738243	85427982	NA,A	NA,G	NA,0.732143	NA,-0.000616643	NA,0.00965281	NA,0.0227045	0.000372843	0.000744949
3	rs151141913	85502510	NA,G	NA,A	NA,0.960318	NA,0.0107933	NA,0.0218976	NA,0.206152	0.000372714	0.000744663
3	rs78756746	85138983	A,NA	C,NA	0.978131,NA	0.025045,NA	0.0135185,NA	1.19427,NA	0.000372369	0.000744425
3	rs80058540	85507191	NA,T	NA,C	NA,0.857143	NA,0.00893899	NA,0.0122159	NA,0.333182	0.000371155	0.000741588
3	rs113081579	85180160	C,NA	T,NA	0.937376,NA	-0.00344597,NA	0.0081604,NA	0.172101,NA	0.000370747	0.000740985
3	rs79428369	84507831	NA,C	NA,G	NA,0.881944	NA,0.0105248	NA,0.0132476	NA,0.369651	0.000370304	0.000740002
3	rs145707767	84934628	NA,A	NA,G	NA,0.820437	NA,0.00969717	NA,0.0111371	NA,0.415767	0.000369641	0.00073856
3	rs62026536	84793672	G,G	A,A	0.727634,0.945437	-0.0270591,-0.0566647	0.00444126,0.0188207	8.95447,2.58404	0.000369344	0.00191507
3	rs139585441	84706290	NA,T	NA,C	NA,0.954365	NA,-0.0168647	NA,0.0204832	NA,0.386884	0.000368637	0.00073662
3	rs35621845	85400780	G,NA	C,NA	0.978131,NA	0.0259012,NA	0.0135185,NA	1.25675,NA	0.00036863	0.000736441
3	rs188238431	84395599	NA,G	NA,A	NA,0.989087	NA,-0.0199157	NA,0.0411453	NA,0.20179	0.000368469	0.000736233
3	rs12437935	85616523	G,G	A,A	0.560636,0.565476	0.00453264,-0.0123851	0.0039837,0.00862361	0.59311,0.821167	0.000368223	0.000734947
3	rs12899275	85521127	T,NA	C,NA	0.931412,NA	0.00971475,NA	0.00782246,NA	0.669036,NA	0.000367979	0.000735585
3	rs142255110	85502129	NA,C	NA,A	NA,0.842262	NA,0.00802607	NA,0.0117277	NA,0.306501	0.000367371	0.00073403
3	rs78760531	85089554	NA,T	NA,C	NA,0.987103	NA,0.0166416	NA,0.0378862	NA,0.180142	0.000366911	0.000733133
3	rs146848952	84817338	G,NA	T,NA	0.885686,NA	0.0160085,NA	0.0062137,NA	2.00062,NA	0.000366835	0.000733047
3	rs72630444	84799409	NA,C	NA,T	NA,0.824405	NA,0.00902992	NA,0.0112351	NA,0.375144	0.000366664	0.000732617
3	rs1619727	84938608	NA,A	NA,C	NA,0.901786	NA,0.0107025	NA,0.0143636	NA,0.340839	0.00036651	0.00073229
3	rs77677738	84612995	NA,T	NA,C	NA,0.929563	NA,0.011412	NA,0.0167057	NA,0.305806	0.000366437	0.000732185
3	rs16974791	85616989	A,A	G,G	0.767396,0.612103	0.00613396,-0.0125608	0.00467973,0.00877269	0.721379,0.817588	0.000365527	0.000729631
3	rs78919548	85235543	NA,A	NA,G	NA,0.986111	NA,0.0208447	NA,0.0365264	NA,0.245484	0.000365479	0.000730224
3	rs147820943	84936763	NA,C	NA,G	NA,0.968254	NA,0.0164299	NA,0.0243817	NA,0.300684	0.000365335	0.000729987
3	rs72630464	85298126	A,A	G,G	0.859841,0.922619	0.0191485,-0.0149636	0.00569534,0.0159983	3.11158,0.4564	0.000364843	0.000730202
3	rs188626186	84657869	NA,T	NA,C	NA,0.990079	NA,-0.0115687	NA,0.0431319	NA,0.10318	0.000364582	0.000728505
3	rs79348337	85273133	NA,A	NA,G	NA,0.967262	NA,0.0145411	NA,0.0240217	NA,0.263636	0.000364427	0.000728211
3	rs113261930	84412827	T,NA	C,NA	0.927435,NA	0.00762345,NA	0.00762141,NA	0.498693,NA	0.000364353	0.000728933
3	rs74679101	84349386	C,C	A,A	0.94334,0.84127	-0.015758,-0.0067357	0.00855199,0.0116978	1.18452,0.248147	0.000364185	0.000729861
3	rs3748370	84781582	NA,G	NA,A	NA,0.944444	NA,0.0104559	NA,0.0186617	NA,0.240117	0.000363671	0.000726663
3	rs140343635	85421488	NA,G	NA,A	NA,0.965278	NA,-0.00607676	NA,0.0233493	NA,0.0998146	0.000363504	0.000726346
3	rs140801776	84594786	NA,A	NA,G	NA,0.994048	NA,0.0314735	NA,0.0555718	NA,0.243249	0.000363444	0.000726169
3	rs75549342	84349394	G,G	A,A	0.94334,0.84127	-0.015758,-0.00668573	0.00855199,0.0116978	1.18452,0.245929	0.000363272	0.00072803
3	rs72753007	85272956	C,NA	T,NA	0.976143,NA	-0.0163391,NA	0.0129561,NA	0.683465,NA	0.000362649	0.000724695
3	rs74923527	85483355	NA,T	NA,G	NA,0.906746	NA,-0.00386604	NA,0.0147003	NA,0.100969	0.000362567	0.000724429
3	rs181576780	85525523	NA,T	NA,C	NA,0.992063	NA,0.0253252	NA,0.0481747	NA,0.222501	0.000362409	0.00072414
3	rs12904615	85549722	T,T	C,C	0.483101,0.4375	-0.00542882,0.0114573	0.00395656,0.00861694	0.769473,0.73603	0.000362208	0.000723144
3	rs371332060	84933913	NA,T	NA,A	NA,0.987103	NA,0.0224635	NA,0.0378862	NA,0.257091	0.000361771	0.000722866
3	rs62026530	84775840	T,T	G,G	0.727634,0.945437	-0.026921,-0.0568159	0.00444126,0.0188207	8.87027,2.59554	0.000361595	0.00172578
3	rs146071158	84692530	NA,G	NA,A	NA,0.983135	NA,0.0174956	NA,0.0331973	NA,0.223168	0.000360912	0.000721166
3	rs56267093	85167756	C,NA	T,NA	0.93837,NA	-0.00347181,NA	0.00822159,NA	0.172101,NA	0.000359672	0.000718849
3	rs142029069	84947073	NA,T	NA,C	NA,0.968254	NA,0.0120414	NA,0.0243817	NA,0.20663	0.000359256	0.000717856
3	rs146558477	84333697	NA,C	NA,T	NA,0.973214	NA,0.0110747	NA,0.0264757	NA,0.170226	0.000358216	0.000715759
3	rs146684407	84416061	NA,A	NA,T	NA,0.968254	NA,-0.00553282	NA,0.0243817	NA,0.0859309	0.000357972	0.000715262
3	rs141690737	84700375	NA,C	NA,T	NA,0.969246	NA,-0.00603901	NA,0.0247591	NA,0.092965	0.000357897	0.000715116
3	rs533975378	84529564	NA,G	NA,A	NA,0.97123	NA,0.0165741	NA,0.0255725	NA,0.286589	0.000357689	0.000714725
3	rs190190877	84408847	NA,T	NA,C	NA,0.989087	NA,-0.0167214	NA,0.0411453	NA,0.164659	0.00035733	0.00071398
3	rs77003198	85435424	NA,A	NA,T	NA,0.933532	NA,0.0120897	NA,0.0171606	NA,0.317747	0.000357246	0.000713814
3	rs117751053	84670186	NA,C	NA,T	NA,0.979167	NA,-0.00945022	NA,0.0299292	NA,0.123672	0.000356966	0.000713236
3	rs3762170	85141717	NA,T	NA,G	NA,0.89881	NA,0.00978129	NA,0.0141743	NA,0.309673	0.000356628	0.000712558
3	rs150097784	85344013	G,NA	A,NA	0.986084,NA	-0.0191139,NA	0.0168779,NA	0.589339,NA	0.000356057	0.000711614
3	rs17598561	85198606	T,NA	C,NA	0.937376,NA	-0.00317144,NA	0.0081604,NA	0.156428,NA	0.000356034	0.000711575
3	rs1365198	84398903	G,G	T,T	0.21173,0.02877	-0.0119367,0.0141826	0.00483962,0.0255724	1.86501,0.237197	0.000355686	0.000713295
3	rs138030771	85530778	NA,T	NA,C	NA,0.975198	NA,-0.00475692	NA,0.0274863	NA,0.0641904	0.000355276	0.000709884
3	rs56156667	85392022	C,C	A,A	0.832008,0.615079	0.00104081,-0.00598037	0.00528849,0.0087852	0.0736688,0.304482	0.000354683	0.000708973
3	rs12915390	84792069	C,C	T,T	0.727634,0.945437	-0.0271497,-0.0559072	0.00444126,0.0188207	9.00993,2.52681	0.000354532	0.00189809
3	rs12911210	84792083	C,C	A,A	0.727634,0.945437	-0.0271497,-0.0559072	0.00444126,0.0188207	9.00993,2.52681	0.000354532	0.00189809
3	rs12591453	85429705	NA,T	NA,C	NA,0.74504	NA,0.000502077	NA,0.00980793	NA,0.0181029	0.000353779	0.000706886
3	rs11638394	84778928	A,A	G,G	0.727634,0.945437	-0.0269684,-0.0564121	0.00444126,0.0188207	8.89917,2.56488	0.000353462	0.00171343
3	rs1911155	84787635	G,G	A,A	0.727634,0.945437	-0.0269684,-0.056412	0.00444126,0.0188207	8.89917,2.56487	0.000353459	0.0017134
3	rs78989744	85501095	NA,C	NA,G	NA,0.848214	NA,0.00699594	NA,0.0119134	NA,0.254109	0.000353124	0.000705567
3	rs12900399	85463934	NA,T	NA,G	NA,0.468254	NA,0.00658145	NA,0.00856664	NA,0.354254	0.00035303	0.000705386
3	rs76366555	84346599	NA,T	NA,G	NA,0.943452	NA,-0.00718707	NA,0.018507	NA,0.156293	0.00035302	0.000705358
3	rs547171088	84975101	NA,T	NA,A	NA,0.984127	NA,0.0182153	NA,0.0342017	NA,0.225979	0.000352565	0.000704481
3	rs117913377	84945784	NA,T	NA,G	NA,0.991071	NA,0.0196379	NA,0.0454422	NA,0.176765	0.000352536	0.000704393
3	rs78744479	85243028	NA,C	NA,A	NA,0.96627	NA,0.0123328	NA,0.023678	NA,0.220066	0.000352251	0.000703875
3	rs200216419	84945693	NA,T	NA,C	NA,0.991071	NA,0.0191488	NA,0.0454422	NA,0.17168	0.000351328	0.000701981
3	rs12439361	84521333	NA,G	NA,C	NA,0.978175	NA,0.0128624	NA,0.0292559	NA,0.180331	0.000350994	0.000701358
3	rs75304702	85508732	NA,C	NA,T	NA,0.848214	NA,0.00671829	NA,0.0119134	NA,0.241995	0.000350519	0.000700363
3	rs145258076	84437667	NA,A	NA,G	NA,0.992063	NA,0.0243048	NA,0.0481747	NA,0.211902	0.000350447	0.000700203
3	rs75889854	84622295	NA,T	NA,G	NA,0.980159	NA,-0.00827961	NA,0.0306528	NA,0.103983	0.000350188	0.000699698
3	rs72630445	84810899	NA,A	NA,T	NA,0.821429	NA,0.00785424	NA,0.0111612	NA,0.317299	0.000350178	0.000699687
3	rs79331465	85508651	NA,C	NA,T	NA,0.848214	NA,0.00666859	NA,0.0119134	NA,0.239845	0.000350073	0.000699472
3	rs66810580	85198350	C,NA	G,NA	0.93837,NA	-0.00329046,NA	0.00822159,NA	0.161785,NA	0.000350069	0.000699657
3	rs12592558	85501537	NA,T	NA,C	NA,0.848214	NA,0.00663636	NA,0.0119134	NA,0.238454	0.000349787	0.0006989
3	rs192196504	84752009	NA,T	NA,C	NA,0.984127	NA,-0.0110635	NA,0.0342017	NA,0.127067	0.000349733	0.000698802
3	rs143582552	84686077	NA,C	NA,G	NA,0.987103	NA,0.0115659	NA,0.0378862	NA,0.119099	0.000349657	0.000698666
3	rs149460081	85087604	NA,C	NA,T	NA,0.973214	NA,-0.00427154	NA,0.0264757	NA,0.0595697	0.000349438	0.000698221
3	rs60357700	84344447	A,A	T,T	0.944334,0.838294	-0.0156767,-0.00800772	0.00862346,0.0116103	1.16067,0.309471	0.000349381	0.000700243
3	rs139578288	84593990	C,NA	G,NA	0.976143,NA	0.0232076,NA	0.0129561,NA	1.13517,NA	0.000349139	0.000697974
3	rs34770488	85466755	T,NA	C,NA	0.970179,NA	0.0137931,NA	0.0116239,NA	0.62823,NA	0.000348643	0.000696567
3	rs77370452	84927156	NA,C	NA,T	NA,0.911706	NA,-0.00156074	NA,0.0150664	NA,0.0373965	0.000348639	0.000696615
3	rs113408685	84400621	T,NA	C,NA	0.956262,NA	-0.00615285,NA	0.00966771,NA	0.280259,NA	0.000348503	0.000696578
3	rs78212565	85379301	NA,T	NA,C	NA,0.990079	NA,0.019325	NA,0.0431319	NA,0.184341	0.000348081	0.000695477
3	rs75856783	85379503	NA,C	NA,T	NA,0.990079	NA,0.0192506	NA,0.0431319	NA,0.183516	0.000347911	0.000695136
3	rs8187763	85461851	T,NA	C,NA	0.849901,NA	0.0159144,NA	0.00553562,NA	2.39347,NA	0.00034779	0.000695304
3	rs77957395	85509201	NA,A	NA,C	NA,0.848214	NA,0.00640181	NA,0.0119134	NA,0.2284	0.000347782	0.000694898
3	rs1016355	84332772	C,C	T,T	0.654076,0.577381	-0.00524199,0.00315122	0.00415657,0.00865361	0.683483,0.145241	0.000347663	0.000697081
3	rs117521219	84449643	NA,C	NA,A	NA,0.878968	NA,0.00821392	NA,0.0131059	NA,0.275042	0.0003467	0.000692806
3	rs147064584	85293268	NA,T	NA,C	NA,0.888889	NA,0.00883844	NA,0.0136019	NA,0.287497	0.000346316	0.000691998
3	rs16974665	85514196	NA,C	NA,T	NA,0.84623	NA,0.00658376	NA,0.0118501	NA,0.237701	0.000346236	0.000691808
3	rs117481842	84484505	NA,T	NA,C	NA,0.986111	NA,0.0126083	NA,0.0365264	NA,0.136703	0.000346109	0.000691581
3	rs58035991	84656648	NA,A	NA,G	NA,0.960318	NA,-0.00158294	NA,0.0218976	NA,0.0257775	0.000345682	0.000690696
3	rs58205723	85452276	C,C	T,T	0.431412,0.496032	-0.00399192,0.0118119	0.00399204,0.00854962	0.498497,0.777012	0.000345661	0.000691061
3	rs187582532	85104208	NA,C	NA,T	NA,0.967262	NA,-0.00303153	NA,0.0240217	NA,0.045963	0.000345608	0.000690539
3	rs7164141	84493005	G,NA	A,NA	0.254473,NA	-0.0109694,NA	0.00453928,NA	1.80497,NA	0.000345512	0.000691718
3	rs117822550	84654908	NA,C	NA,T	NA,0.980159	NA,0.0142851	NA,0.0306528	NA,0.19301	0.000345506	0.000690381
3	rs12441737	85509795	NA,T	NA,C	NA,0.848214	NA,0.00610266	NA,0.0119134	NA,0.215758	0.000345421	0.000690181
3	rs139899137	85509328	NA,G	NA,A	NA,0.848214	NA,0.00602791	NA,0.0119134	NA,0.21263	0.000344864	0.000689069
3	rs79402974	85513262	NA,T	NA,C	NA,0.849206	NA,0.00604917	NA,0.0119455	NA,0.212839	0.000344761	0.000688862
3	rs6603018	84721019	G,G	A,A	0.122266,0.051587	-0.0168899,0.0224815	0.00603539,0.0193257	2.28952,0.611351	0.000344624	0.000688679
3	rs11259938	84672914	NA,T	NA,C	NA,0.955357	NA,-0.00159437	NA,0.0206987	NA,0.0275186	0.000344462	0.000688261
3	rs11073850	85510131	NA,T	NA,C	NA,0.848214	NA,0.00595813	NA,0.0119134	NA,0.209722	0.000344357	0.000688055
3	rs12593602	85425881	NA,A	NA,C	NA,0.934524	NA,-0.00030091	NA,0.0172809	NA,0.00607586	0.000344168	0.000687671
3	rs1852265	84754346	A,A	G,G	0.135189,0.051587	-0.017621,0.0173499	0.0057824,0.0193257	2.63664,0.432607	0.00034407	0.000687573
3	rs201144538	84916043	NA,G	NA,A	NA,0.991071	NA,0.0157522	NA,0.0454422	NA,0.137355	0.000344058	0.00068746
3	rs11073851	85510352	NA,T	NA,C	NA,0.848214	NA,0.00590831	NA,0.0119134	NA,0.207652	0.000344001	0.000687346
3	rs75380520	85321795	NA,T	NA,C	NA,0.97619	NA,-0.00273321	NA,0.0280389	NA,0.0351063	0.000343536	0.000686462
3	rs148299217	84574466	C,NA	T,NA	0.988072,NA	0.0216631,NA	0.0182119,NA	0.630336,NA	0.000343202	0.000685099
3	rs149450881	84793413	NA,T	NA,C	NA,0.989087	NA,0.0101661	NA,0.0411453	NA,0.0942864	0.000343158	0.000685674
3	rs137944686	84918155	NA,A	NA,G	NA,0.941468	NA,-0.00051192	NA,0.0182098	NA,0.009851	0.000343021	0.000685376
3	rs79446674	84352782	NA,T	NA,G	NA,0.952381	NA,0.00981688	NA,0.0200728	NA,0.204261	0.000342854	0.000685048
3	rs140222340	84756655	NA,G	NA,A	NA,0.987103	NA,0.00787845	NA,0.0378862	NA,0.0781743	0.000342442	0.000684241
3	rs74249873	84344690	T,T	C,C	0.944334,0.838294	-0.0156767,-0.00765793	0.00862346,0.0116103	1.16067,0.292837	0.000342341	0.000686124
3	rs186958787	85216493	NA,C	NA,G	NA,0.985119	NA,-0.00684308	NA,0.0353055	NA,0.0724688	0.000342306	0.000683958
3	rs150818024	85191826	NA,A	NA,G	NA,0.991071	NA,0.0150569	NA,0.0454422	NA,0.130542	0.000342134	0.000683624
3	rs143466274	84561268	NA,T	NA,C	NA,0.953373	NA,-0.00275161	NA,0.0202746	NA,0.0496132	0.000342084	0.000683531
3	rs140675912	85443269	T,NA	C,NA	0.966203,NA	-0.0299961,NA	0.0109412,NA	2.21363,NA	0.000342018	0.000683856
3	rs11853985	85403818	A,A	G,G	0.793241,0.415675	0.00127935,0.000863021	0.00488208,0.00867359	0.100572,0.0358623	0.000341871	0.000683612
3	rs75179753	85357094	NA,A	NA,G	NA,0.869048	NA,-0.0339966	NA,0.0126714	NA,2.13681	0.00034185	0.000683048
3	rs12916348	84765527	T,T	C,C	0.72664,0.945437	-0.0268472,-0.0561579	0.00443621,0.0188207	8.84404,2.54567	0.000341091	0.00153836
3	rs75375656	84700948	NA,A	NA,G	NA,0.8125	NA,-0.00281219	NA,0.0109519	NA,0.0983499	0.000340867	0.000681127
3	rs142703850	84412651	NA,A	NA,G	NA,0.986111	NA,0.0122992	NA,0.0365264	NA,0.13293	0.000340427	0.000680229
3	rs144266852	84690420	NA,G	NA,T	NA,0.979167	NA,-0.028477	NA,0.0299292	NA,0.466785	0.000340356	0.000680105
3	rs79318564	84786150	A,A	G,G	0.727634,0.945437	-0.0269684,-0.0559506	0.00444126,0.0188207	8.89917,2.53007	0.00034002	0.00162193
3	rs35134026	85597768	G,G	A,A	0.560636,0.564484	0.00425988,-0.0125334	0.0039837,0.00862135	0.545273,0.835613	0.000339637	0.00067791
3	rs75075964	85389542	T,NA	G,NA	0.978131,NA	0.0263211,NA	0.0135185,NA	1.28795,NA	0.000338953	0.000677207
3	rs2060784	85540705	G,G	A,A	0.135189,0.375992	-0.01143,0.01141	0.0057824,0.00882508	1.31807,0.707652	0.000338816	0.000676378
3	rs147045065	84512167	NA,A	NA,C	NA,0.965278	NA,0.00967674	NA,0.0233493	NA,0.168414	0.00033877	0.000676854
3	rs16974651	85497198	NA,A	NA,G	NA,0.863095	NA,0.000129556	NA,0.0124355	NA,0.00362511	0.000338759	0.000676893
3	rs201785441	85167603	NA,G	NA,A	NA,0.992063	NA,0.0129122	NA,0.0481747	NA,0.103101	0.000338654	0.000676674
3	rs147594271	84571804	NA,G	NA,A	NA,0.987103	NA,-0.0039584	NA,0.0378862	NA,0.0377314	0.000338593	0.000676547
3	rs149409687	84937786	NA,T	NA,C	NA,0.939484	NA,0.00615437	NA,0.0179277	NA,0.135856	0.000338517	0.000676406
3	rs145646854	85402993	NA,C	NA,T	NA,0.97619	NA,0.00589019	NA,0.0280389	NA,0.0790364	0.00033836	0.000676093
3	rs138809589	85082536	NA,C	NA,T	NA,0.980159	NA,-0.000251602	NA,0.0306528	NA,0.00285358	0.000338319	0.000675996
3	rs200422934	84497899	NA,T	NA,A	NA,0.97123	NA,0.0105936	NA,0.0255725	NA,0.168332	0.000338313	0.000675944
3	rs72753004	85265719	C,NA	T,NA	0.972167,NA	-0.0141612,NA	0.0120196,NA	0.6221,NA	0.000338153	0.000675726
3	rs75942807	85562241	NA,A	NA,C	NA,0.928571	NA,-0.00260248	NA,0.0165981	NA,0.0577896	0.000337945	0.00067527
3	rs289418	85558965	G,G	A,A	0.422465,0.435516	-0.00550216,0.0117812	0.00400272,0.00862135	0.771463,0.765035	0.000337593	0.000673858
3	rs116970627	84464542	NA,A	NA,G	NA,0.935516	NA,0.00496267	NA,0.0174041	NA,0.110399	0.000337243	0.000673861
3	rs145305460	84722309	NA,C	NA,T	NA,0.988095	NA,-0.00159881	NA,0.0394133	NA,0.0142851	0.000337218	0.000673797
3	rs11638297	84782417	C,C	A,A	0.727634,0.945437	-0.0268778,-0.0561079	0.00444126,0.0188207	8.84404,2.54191	0.000336993	0.00152924
3	rs1383483	84570311	T,NA	C,NA	0.976143,NA	0.0199689,NA	0.0129561,NA	0.90921,NA	0.000336955	0.000673298
3	rs3827937	85147589	NA,C	NA,G	NA,0.991071	NA,0.0111761	NA,0.0454422	NA,0.0938116	0.000336781	0.000672931
3	rs144820996	84938003	NA,A	NA,G	NA,0.959325	NA,0.000306593	NA,0.0216401	NA,0.00493719	0.000336362	0.000672085
3	rs117135859	85436913	NA,C	NA,T	NA,0.941468	NA,0.00023292	NA,0.0182098	NA,0.00445492	0.000336312	0.000671991
3	rs184817873	84635535	NA,A	NA,T	NA,0.984127	NA,0.00585849	NA,0.0342017	NA,0.0634893	0.000336306	0.000671975
3	rs117189761	84478789	NA,C	NA,A	NA,0.986111	NA,0.0129046	NA,0.0365264	NA,0.140342	0.000336306	0.000671963
3	rs148259527	84948693	T,NA	C,NA	0.989066,NA	-0.0190099,NA	0.0190121,NA	0.498439,NA	0.000336268	0.000672042
3	rs147294178	85150902	A,NA	G,NA	0.987078,NA	-0.0029673,NA	0.0175062,NA	0.0627816,NA	0.000335899	0.00067108
3	rs1868921	85548263	C,C	T,T	0.137177,0.373016	-0.0122939,0.009528	0.00574696,0.00883916	1.4892,0.551194	0.000335873	0.000670544
3	rs138956080	84392163	NA,G	NA,A	NA,0.988095	NA,-0.00450768	NA,0.0394133	NA,0.0414625	0.000335827	0.000671053
3	rs2290003	85179039	NA,T	NA,G	NA,0.982143	NA,-0.00325709	NA,0.0322783	NA,0.0363894	0.000335712	0.000670787
3	rs117633634	84444530	G,NA	C,NA	0.983101,NA	-0.0240912,NA	0.0153396,NA	0.934441,NA	0.000335696	0.000671484
3	rs147539093	84503333	NA,C	NA,T	NA,0.977182	NA,0.00566971	NA,0.0286274	NA,0.0741703	0.000335597	0.00067058
3	rs57362923	84934121	NA,G	NA,A	NA,0.886905	NA,0.00635259	NA,0.0134972	NA,0.195259	0.000335493	0.000670359
3	rs182387279	84386216	NA,C	NA,T	NA,0.977182	NA,0.0109889	NA,0.0286274	NA,0.154231	0.000335457	0.000670298
3	rs137989539	85573021	NA,T	NA,C	NA,0.967262	NA,0.00462562	NA,0.0240217	NA,0.0719609	0.000335279	0.00066994
3	rs62029652	85084383	T,T	C,C	0.790258,0.678571	0.0149012,-0.00300292	0.00485638,0.00915299	2.66709,0.129099	0.000335247	0.000671175
3	rs74631124	85206525	G,NA	C,NA	0.986084,NA	-0.0049667,NA	0.0168779,NA	0.114328,NA	0.000335073	0.000669423
3	rs192310340	84590927	NA,C	NA,A	NA,0.985119	NA,0.00337794	NA,0.0353055	NA,0.034433	0.000334999	0.000669387
3	rs117402935	84433339	NA,A	NA,C	NA,0.959325	NA,-0.000404325	NA,0.0216401	NA,0.00652272	0.000334966	0.000669299
3	rs189827648	84523902	NA,C	NA,G	NA,0.986111	NA,0.0032495	NA,0.0365264	NA,0.0319323	0.000334935	0.000669244
3	rs567390779	84950529	NA,A	NA,G	NA,0.984127	NA,-0.00330483	NA,0.0342017	NA,0.0347878	0.000334927	0.000669236
3	rs117197343	84724422	NA,T	NA,C	NA,0.962302	NA,0.00143182	NA,0.0224433	NA,0.0226736	0.000334772	0.000668948
3	rs56005718	85399679	NA,C	NA,T	NA,0.983135	NA,0.00959712	NA,0.0331973	NA,0.112096	0.000334601	0.000668577
3	rs17222316	85431981	NA,C	NA,G	NA,0.924603	NA,0.0058479	NA,0.0161901	NA,0.143907	0.000334471	0.000668324
3	rs188202219	85139458	NA,G	NA,A	NA,0.992063	NA,0.00814007	NA,0.0481747	NA,0.0625723	0.000334372	0.000668117
3	rs141905864	85109039	NA,T	NA,G	NA,0.941468	NA,0.00431858	NA,0.0182098	NA,0.090158	0.000334341	0.000668062
3	rs17300292	84762568	C,C	G,G	0.72664,0.945437	-0.0267998,-0.0560557	0.00443621,0.0188207	8.81522,2.53797	0.000334319	0.00146147
3	rs192209813	85143407	NA,A	NA,G	NA,0.991071	NA,0.00831831	NA,0.0454422	NA,0.0681574	0.000334316	0.000668007
3	rs117831252	84622807	NA,T	NA,C	NA,0.973214	NA,-0.0141194	NA,0.0264757	NA,0.226339	0.000334266	0.000667895
3	rs146025045	84340090	NA,C	NA,A	NA,0.981151	NA,-0.00869192	NA,0.0314332	NA,0.106711	0.000334013	0.000667398
3	rs117423816	85376051	NA,T	NA,C	NA,0.89881	NA,0.00501668	NA,0.0141743	NA,0.140626	0.000334004	0.000667383
3	rs181361991	85536513	NA,G	NA,A	NA,0.922619	NA,-0.000412019	NA,0.0159983	NA,0.00901611	0.000333919	0.000667214
3	rs140490726	85085013	NA,T	NA,C	NA,0.982143	NA,0.00452081	NA,0.0322783	NA,0.0512866	0.000333815	0.000667011
3	rs10459762	84623400	NA,T	NA,C	NA,0.981151	NA,0.00781721	NA,0.0314332	NA,0.0949609	0.000333764	0.000666911
3	rs145463650	85397535	NA,G	NA,T	NA,0.965278	NA,0.00164189	NA,0.0233493	NA,0.0250555	0.000333737	0.000666855
3	rs16974569	85399645	NA,T	NA,C	NA,0.930556	NA,-0.0263054	NA,0.0168156	NA,0.929084	0.000333687	0.000666753
3	rs142109144	85404811	NA,A	NA,G	NA,0.972222	NA,-0	NA,0.0260119	NA,-0	0.000333649	0.000666679
3	rs374627407	85180371	NA,T	NA,C	NA,0.972222	NA,0.00459782	NA,0.0260119	NA,0.0656541	0.000333474	0.000666338
3	rs200182897	84406155	NA,T	NA,C	NA,0.986111	NA,0.00551799	NA,0.0365264	NA,0.0555561	0.000333358	0.000666102
3	rs11637533	84763736	G,G	A,A	0.72664,0.945437	-0.0267523,-0.0561562	0.00443621,0.0188207	8.78645,2.54555	0.000333333	0.0014226
3	rs199767436	84916447	NA,A	NA,G	NA,0.742063	NA,0.00456511	NA,0.00977071	NA,0.19359	0.000333237	0.000665853
3	rs117825106	85453564	NA,A	NA,G	NA,0.931548	NA,0.00482992	NA,0.016928	NA,0.110475	0.000333177	0.000665737
3	rs148982230	85584502	NA,T	NA,A	NA,0.987103	NA,0.00160615	NA,0.0378862	NA,0.0149399	0.00033309	0.000665557
3	rs192351528	84631709	NA,G	NA,T	NA,0.987103	NA,-0.00296759	NA,0.0378862	NA,0.027998	0.000333085	0.000665548
3	rs149982840	85151545	NA,A	NA,G	NA,0.96627	NA,0.00483667	NA,0.023678	NA,0.0766816	0.000333082	0.000665548
3	rs148143973	85204311	NA,G	NA,C	NA,0.987103	NA,0.00745007	NA,0.0378862	NA,0.0736027	0.000333067	0.000665513
3	rs118158854	84410167	NA,T	NA,C	NA,0.972222	NA,-0.000437173	NA,0.0260119	NA,0.00586292	0.000333044	0.00066547
3	rs180948092	85419009	NA,C	NA,G	NA,0.988095	NA,-0.000967754	NA,0.0394133	NA,0.00859195	0.000333032	0.000665445
3	rs138980841	85096662	NA,C	NA,T	NA,0.9375	NA,0.0036375	NA,0.0176595	NA,0.077375	0.000333028	0.000665437
3	rs76529464	84479328	NA,T	NA,C	NA,0.988095	NA,0.00430926	NA,0.0394133	NA,0.0395594	0.000332993	0.000665364
3	rs77028575	84373247	NA,A	NA,G	NA,0.968254	NA,0.000535555	NA,0.0243817	NA,0.00767826	0.000332971	0.000665321
3	rs143510687	85124985	NA,C	NA,G	NA,0.974206	NA,0.00471467	NA,0.0269663	NA,0.0648916	0.00033295	0.000665279
3	rs150574147	84518830	NA,G	NA,A	NA,0.987103	NA,-0.0196375	NA,0.0378862	NA,0.218798	0.000332949	0.000665278
3	rs192847931	84338435	NA,C	NA,T	NA,0.988095	NA,0.000357228	NA,0.0394133	NA,0.00315208	0.000332938	0.000665255
3	rs12595485	84688740	NA,T	NA,C	NA,0.964286	NA,0.00322104	NA,0.0230345	NA,0.0512008	0.000332912	0.000665205
3	rs140348208	84535025	NA,T	NA,G	NA,0.960318	NA,0.0020022	NA,0.0218976	NA,0.0328514	0.000332902	0.000665184
3	rs12913985	85595021	T,T	G,G	0.559642,0.565476	0.00439286,-0.0121845	0.00398274,0.00862361	0.568576,0.802229	0.000332011	0.000662704
3	rs35658069	84780146	T,T	C,C	0.727634,0.945437	-0.0268303,-0.0560579	0.00444126,0.0188207	8.81522,2.53814	0.000331777	0.00146149
3	rs117447476	85182622	G,NA	C,NA	0.966203,NA	0.0217973,NA	0.0109412,NA	1.33398,NA	0.000330981	0.000661358
3	rs4980351	85496846	G,G	A,A	0.533797,0.953373	-0.0076163,-0.0134972	0.00396336,0.0202746	1.26244,0.296201	0.000328983	0.000657459
3	rs146178094	84540321	G,NA	C,NA	0.987078,NA	-0.00983097,NA	0.0175062,NA	0.24078,NA	0.000328794	0.000657219
3	rs1848093	84755527	C,C	G,G	0.72664,0.945437	-0.0268903,-0.0555492	0.00443621,0.0188207	8.87027,2.49999	0.000327693	0.00148596
3	rs75678757	85634883	T,T	A,A	0.879722,0.613095	0.00925572,-0.0130901	0.00607818,0.00877682	0.893421,0.866952	0.000326304	0.000651351
3	rs117836980	85199582	G,NA	C,NA	0.986084,NA	-0.00539506,NA	0.0168779,NA	0.125384,NA	0.000325288	0.000649879
3	rs75027361	84734581	T,NA	G,NA	0.980119,NA	-0.0109458,NA	0.0141639,NA	0.356897,NA	0.000324022	0.000647785
3	rs11853983	84462810	A,A	G,G	0.290258,0.015873	-0.0118492,0.0147615	0.00435609,0.0342017	2.18539,0.176505	0.000322902	0.000647409
3	rs76827804	85642278	T,T	C,C	0.878728,0.612103	0.00899359,-0.0136291	0.00605664,0.00877269	0.861486,0.919793	0.000322488	0.00064374
3	rs11856496	85357396	T,T	G,G	0.929423,0.761905	0.0230707,0.0114137	0.00771974,0.0100364	2.55234,0.592709	0.000322136	0.000643513
3	rs74885164	84946048	G,NA	A,NA	0.957256,NA	-0.0266985,NA	0.00977441,NA	2.20029,NA	0.000321985	0.000643934
3	rs963690	84439820	C,C	G,G	0.290258,0.015873	-0.0116162,0.0141482	0.00435609,0.0342017	2.11572,0.168056	0.000321868	0.000645351
3	rs6602986	84447099	C,C	T,T	0.28827,0.015873	-0.011498,0.0171709	0.00436498,0.0342017	2.07391,0.210678	0.000321793	0.000645167
3	rs11073859	85083041	C,C	T,T	0.790258,0.678571	0.0148038,-0.00290666	0.00485638,0.00915299	2.63805,0.124466	0.000320972	0.000642585
3	rs55845542	85616009	G,G	A,A	0.756461,0.612103	0.00569998,-0.0124636	0.0046064,0.00877269	0.665672,0.808558	0.00032016	0.000639131
3	rs17300048	84749477	T,T	C,C	0.727634,0.945437	-0.026921,-0.0553443	0.00444126,0.0188207	8.87027,2.4847	0.000319668	0.00145105
3	rs3860260	84804773	C,C	A,A	0.050696,0.391865	0.00761656,-0.0112005	0.0090126,0.00875659	0.400058,0.697102	0.000319639	0.000639183
3	rs418676	85585157	T,T	G,G	0.232604,0.387897	-0.00590428,0.0120627	0.00467973,0.00877269	0.683888,0.771798	0.000319394	0.000637569
3	rs35181082	84759255	C,C	T,T	0.72664,0.945437	-0.0267998,-0.0554939	0.00443621,0.0188207	8.81522,2.49585	0.000319095	0.00136993
3	rs563015997	85316528	T,NA	C,NA	0.983101,NA	-0.00698838,NA	0.0153396,NA	0.18796,NA	0.000318531	0.000636699
3	rs138312484	84575113	T,NA	C,NA	0.988072,NA	-0.0103241,NA	0.0182119,NA	0.243523,NA	0.000318202	0.000636013
3	rs7177951	84543668	A,A	G,G	0.952286,0.645833	0.0139116,0.0182682	0.00927543,0.00893797	0.874003,1.38759	0.000317078	0.000633971
3	rs58620502	84346449	T,T	A,A	0.944334,0.838294	-0.0155245,-0.00673486	0.00862346,0.0116103	1.14376,0.250371	0.000315518	0.000632332
3	rs72750865	85180800	A,NA	T,NA	0.93837,NA	-0.00255978,NA	0.00822159,NA	0.121745,NA	0.000315427	0.000630421
3	rs2010993	84780973	A,A	G,G	0.865805,0.950397	0.016717,-0.0203746	0.00580045,0.0196877	2.40326,0.521836	0.000314842	0.000629202
3	rs6602990	84452222	A,A	G,G	0.28827,0.015873	-0.0113605,0.0213005	0.00436498,0.0342017	2.03383,0.272928	0.000314524	0.000630547
3	rs142425261	85257039	A,NA	G,NA	0.972167,NA	-0.00476012,NA	0.0120196,NA	0.159842,NA	0.000314489	0.000628805
3	rs140090499	85306520	G,NA	C,NA	0.973161,NA	-0.0051625,NA	0.0122339,NA	0.171961,NA	0.000314242	0.000628259
3	rs146799894	85391063	A,NA	G,NA	0.974155,NA	-0.00551312,NA	0.0124606,NA	0.181664,NA	0.000312744	0.000625233
3	rs117682697	85090584	T,NA	C,NA	0.988072,NA	-0.0158915,NA	0.0182119,NA	0.416932,NA	0.000311715	0.000622967
3	rs75762958	85177464	T,NA	C,NA	0.93837,NA	-0.00246438,NA	0.00822159,NA	0.116696,NA	0.000311343	0.000622257
3	rs2938354	85592500	G,G	A,A	0.43837,0.43254	-0.00421258,0.011991	0.00398468,0.00862824	0.536968,0.783545	0.000311022	0.000620817
3	rs2289141	85402431	A,A	G,G	0.833002,0.617063	0.00167496,-0.00656171	0.00530104,0.00879376	0.123767,0.341454	0.000310901	0.000621461
3	rs77186724	84698563	A,NA	G,NA	0.984095,NA	0.0261667,NA	0.0158037,NA	1.00976,NA	0.000310606	0.000620659
3	rs13380056	85601861	C,C	T,T	0.76839,0.610119	0.00564069,-0.0122528	0.00468673,0.00876455	0.64061,0.790182	0.000310232	0.000619301
3	rs1014543	85547706	C,C	T,T	0.137177,0.374008	-0.0120295,0.00957322	0.00574696,0.00883443	1.43971,0.555127	0.000310149	0.000619204
3	rs12915234	84758301	A,A	G,G	0.724652,0.944444	-0.0267395,-0.0539739	0.00442623,0.0186617	8.81522,2.41734	0.000309778	0.00124875
3	rs66801143	84736657	T,T	C,C	0.728628,0.945437	-0.0271376,-0.0544685	0.00444635,0.0188207	8.9835,2.4199	0.000309329	0.00153456
3	rs289394	85571989	T,T	G,G	0.452286,0.666667	-0.00482112,0.0121073	0.00397243,0.00906796	0.648044,0.740359	0.000309329	0.000617889
3	rs1011436	85547356	C,C	T,T	0.137177,0.374008	-0.0120295,0.0095229	0.00574696,0.00883443	1.43971,0.551194	0.000308467	0.000615847
3	rs34751999	84758419	C,C	T,T	0.72664,0.945437	-0.0267998,-0.0549959	0.00443621,0.0188207	8.81522,2.45881	0.00030639	0.00129478
3	rs138788563	85245018	G,NA	T,NA	0.972167,NA	-0.00443972,NA	0.0120196,NA	0.147612,NA	0.000305293	0.000610412
3	rs190840	85559901	C,C	G,G	0.435388,0.436508	-0.00527278,0.0118243	0.00398773,0.00861912	0.730289,0.769288	0.00030527	0.000609394
3	rs150620103	85345686	A,NA	G,NA	0.983101,NA	-0.0391833,NA	0.0153396,NA	1.97316,NA	0.000305043	0.000609467
3	rs12592539	85595207	A,A	C,C	0.875746,0.611111	0.0100066,-0.0120877	0.0059937,0.0087686	1.02222,0.774584	0.000304999	0.000608867
3	rs35397346	84742827	T,T	C,C	0.728628,0.945437	-0.0269994,-0.0546814	0.00444635,0.0188207	8.89917,2.43557	0.000304047	0.00139454
3	rs55967056	85545734	C,NA	T,NA	0.988072,NA	0.0172524,NA	0.0182119,NA	0.464102,NA	0.000303607	0.000606722
3	rs8024567	85207048	A,A	G,G	0.930418,0.748016	0.0217471,0.0147905	0.00777053,0.00984603	2.28975,0.875985	0.00030281	0.000604923
3	rs919069	84444528	C,C	G,G	0.287276,0.015873	-0.0113722,0.0181958	0.00436947,0.0342017	2.03383,0.22569	0.00030276	0.000606968
3	rs28836780	85594657	G,G	T,T	0.765408,0.611111	0.00570738,-0.0121078	0.00466591,0.0087686	0.655114,0.776409	0.000302625	0.000604121
3	rs890311	84440952	T,T	A,A	0.290258,0.015873	-0.0115705,0.0147359	0.00435609,0.0342017	2.10219,0.17615	0.000301935	0.000605346
3	rs72630468	85635528	T,T	A,A	0.860835,0.732143	0.00137406,0.0190099	0.00571235,0.00965281	0.0915631,1.31059	0.000300882	0.00060093
3	rs4843156	84457345	T,T	G,G	0.292247,0.016865	-0.0112644,0.0222012	0.00434734,0.0331973	2.01924,0.297875	0.000300831	0.000603048
3	rs117922127	84686773	G,NA	C,NA	0.93837,NA	0.000435457,NA	0.00822159,NA	0.0187434,NA	0.000299801	0.000598827
3	rs145954503	84513904	T,NA	C,NA	0.987078,NA	-0.0082893,NA	0.0175062,NA	0.196645,NA	0.000298749	0.000597141
3	rs1023844	85545235	G,G	A,A	0.459245,0.425595	-0.00652007,0.00884309	0.0039675,0.00864561	0.99867,0.513736	0.000297356	0.000593661
3	rs12904386	85628563	G,G	T,T	0.532803,0.5625	0.00405435,-0.0118229	0.00396284,0.00861694	0.513904,0.769432	0.000296929	0.000592754
3	rs4106950	84791946	G,G	T,T	0.867793,0.948413	0.0165465,-0.0199526	0.0058372,0.0193256	2.33844,0.520189	0.0002969	0.000593328
3	rs150853616	85249807	G,NA	T,NA	0.982107,NA	-0.0378622,NA	0.014915,NA	1.95343,NA	0.000296845	0.000593087
3	rs12904766	85628765	C,C	T,T	0.533797,0.5625	0.00396191,-0.0119256	0.00396336,0.00861694	0.498273,0.778937	0.000296677	0.00059225
3	rs139761582	84951201	A,NA	C,NA	0.980119,NA	-0.0097837,NA	0.0141639,NA	0.310048,NA	0.000295772	0.000591294
3	rs7403474	85602479	T,T	C,C	0.880716,0.611111	0.00947288,-0.0123874	0.00610001,0.0087686	0.919229,0.802046	0.000295656	0.000590214
3	rs142116008	85448090	T,NA	C,NA	0.978131,NA	-0.00577433,NA	0.0135185,NA	0.174395,NA	0.000295231	0.000590192
3	rs72630461	85240144	G,G	T,T	0.860835,0.895833	0.0188116,-0.0102964	0.00571235,0.0139934	3.00404,0.335497	0.000295062	0.000590649
3	rs2599366	85592204	G,G	A,A	0.232604,0.387897	-0.00590428,0.0114656	0.00467973,0.00877269	0.683888,0.718454	0.000294933	0.000588763
3	rs76380397	84538132	A,A	G,G	0.903579,0.795635	-0.00598166,-0.000962804	0.00669838,0.0106009	0.429625,0.0326236	0.000294874	0.000590172
3	rs950169	84706461	T,T	C,C	0.72664,0.946429	-0.0273472,-0.0526689	0.00443621,0.0189842	9.15065,2.25718	0.000294482	0.00160236
3	rs35648189	84740748	C,C	T,T	0.727634,0.945437	-0.026921,-0.0543249	0.00444126,0.0188207	8.87027,2.40936	0.000294476	0.00129249
3	rs7174762	85533539	G,G	A,A	0.444334,0.438492	-0.004114,0.0116629	0.00397904,0.00861478	0.521182,0.754998	0.000294354	0.000587687
3	rs146917477	85480453	A,NA	G,NA	0.988072,NA	0.0181593,NA	0.0182119,NA	0.496605,NA	0.000294171	0.000587841
3	rs7166440	85438132	C,NA	T,NA	0.950298,NA	-0.00926419,NA	0.00909753,NA	0.510708,NA	0.000292993	0.000585474
3	rs151075339	85339127	G,NA	C,NA	0.982107,NA	-0.0376756,NA	0.014915,NA	1.93793,NA	0.000292903	0.000585211
3	rs117521140	85322335	A,NA	G,NA	0.988072,NA	-0.0175027,NA	0.0182119,NA	0.472986,NA	0.000292592	0.000584777
3	rs2135550	84749199	G,G	A,A	0.135189,0.051587	-0.0166168,0.0185082	0.0057824,0.0193257	2.39179,0.470808	0.00029225	0.000584018
3	rs7174722	85588664	A,A	G,G	0.439364,0.433532	-0.00412079,0.0121367	0.0039837,0.00862591	0.521515,0.797441	0.000292169	0.000583202
3	rs147523140	84539006	G,NA	A,NA	0.987078,NA	-0.00797174,NA	0.0175062,NA	0.187859,NA	0.000292156	0.000583976
3	rs75340111	84506417	T,NA	C,NA	0.958251,NA	0.0163303,NA	0.00988495,NA	1.00645,NA	0.000292063	0.000583629
3	rs75894809	85340200	T,NA	C,NA	0.983101,NA	-0.038541,NA	0.0153396,NA	1.92127,NA	0.000291567	0.000582549
3	rs17158683	84367508	G,G	A,A	0.942346,0.838294	-0.0139453,-0.0063498	0.00848241,0.0116103	0.999264,0.233261	0.000290467	0.000582147
3	rs11856330	85591652	T,T	C,C	0.43837,0.434524	-0.00412181,0.0118818	0.00398468,0.00862361	0.521515,0.774027	0.000290076	0.000579023
3	rs7183199	85549498	A,A	T,T	0.176938,0.37996	-0.00974039,0.0100462	0.00518099,0.00880693	1.22109,0.595187	0.000289992	0.0005791
3	rs144487136	84932158	G,NA	A,NA	0.962227,NA	-0.0265072,NA	0.0103707,NA	1.97514,NA	0.000289885	0.00057971
3	rs8040352	85638728	C,C	G,G	0.532803,0.563492	0.00410084,-0.0118748	0.00396284,0.00861912	0.521793,0.773952	0.000289882	0.000578701
3	rs149953455	84570269	G,NA	A,NA	0.960239,NA	0.0167087,NA	0.0101186,NA	1.00578,NA	0.000289366	0.000578232
3	rs142349820	85226746	C,NA	T,NA	0.972167,NA	-0.00383494,NA	0.0120196,NA	0.125122,NA	0.000289209	0.000578241
3	rs17610265	85532162	T,NA	C,NA	0.958251,NA	0.0176683,NA	0.00988495,NA	1.13151,NA	0.000288708	0.000576785
3	rs185285564	85260839	A,NA	G,NA	0.993042,NA	0.00163862,NA	0.0237851,NA	0.0245337,NA	0.000288299	0.000576102
3	rs145159893	84407072	A,NA	C,NA	0.986084,NA	-0.00802294,NA	0.0168779,NA	0.197544,NA	0.000288125	0.000575345
3	rs11630708	84665328	C,NA	T,NA	0.970179,NA	0.0183186,NA	0.0116239,NA	0.939152,NA	0.000287316	0.000573932
3	rs116861726	85157657	G,NA	A,NA	0.966203,NA	-0.0313733,NA	0.0109412,NA	2.3832,NA	0.000287276	0.000574349
3	rs2654915	85592160	T,T	C,C	0.43837,0.435516	-0.00412181,0.0118787	0.00398468,0.00862135	0.521515,0.774027	0.0002871	0.000573085
3	rs2923731	85591747	T,T	C,C	0.232604,0.387897	-0.00585943,0.0113636	0.00467973,0.00877269	0.676668,0.70951	0.000287002	0.000572937
3	rs10852131	85631807	T,T	C,C	0.531809,0.564484	0.0041468,-0.0113784	0.00396233,0.00862135	0.52973,0.728379	0.000286573	0.000572094
3	rs143895995	84528777	G,NA	A,NA	0.986084,NA	0.0193634,NA	0.0168779,NA	0.599854,NA	0.000285748	0.000570502
3	rs7403597	85603324	T,T	C,C	0.552684,0.573413	0.00466288,-0.0101239	0.00397643,0.00864302	0.618082,0.617152	0.00028532	0.000569596
3	rs150509883	84715412	A,NA	C,NA	0.976143,NA	-0.00238255,NA	0.0129561,NA	0.0684926,NA	0.000283711	0.000567068
3	rs59269598	85513033	C,C	T,T	0.411531,0.624008	-0.00370003,-0.00877549	0.00401769,0.00882508	0.447229,0.494799	0.000282837	0.000565277
3	rs79997076	84419741	A,NA	T,NA	0.971173,NA	-0.00772787,NA	0.0118166,NA	0.28978,NA	0.00028181	0.000563318
3	rs144816747	84506058	C,NA	G,NA	0.958251,NA	0.0159896,NA	0.00988495,NA	0.975701,NA	0.000281748	0.00056302
3	rs76138273	85430805	C,NA	G,NA	0.826044,NA	0.0100973,NA	0.00521577,NA	1.27673,NA	0.000280193	0.000560351
3	rs17158441	84705110	G,G	T,T	0.945328,0.602183	-0.00590199,0.0115776	0.00869693,0.00873368	0.303318,0.732917	0.00028012	0.000560144
3	rs56123990	85614350	C,C	T,T	0.877734,0.610119	0.00905529,-0.0128017	0.00603539,0.00876455	0.874455,0.841278	0.00027965	0.000558276
3	rs138567963	85109876	T,T	G,G	0.950298,0.873016	0.0215411,0.0176294	0.00909753,0.0128386	1.74728,0.770311	0.000279467	0.00055789
3	rs395573	85589340	T,T	C,C	0.440358,0.433532	-0.00407442,0.0120853	0.00398274,0.00862591	0.513855,0.792636	0.000279099	0.000557132
3	rs117994748	85094318	T,NA	C,NA	0.989066,NA	0.028408,NA	0.0190121,NA	0.869278,NA	0.000278844	0.000557315
3	rs145438513	85338472	A,NA	G,NA	0.970179,NA	-0.0330521,NA	0.0116239,NA	2.3504,NA	0.000277969	0.000555727
3	rs1374463	85211258	C,C	T,T	0.860835,0.896825	0.0181214,-0.0117379	0.00571235,0.0140528	2.82036,0.394088	0.000275909	0.000552263
3	rs11073916	85607563	A,A	G,G	0.882704,0.632937	0.0103791,-0.0111705	0.00614455,0.00886855	1.04005,0.6823	0.000274541	0.000548098
3	rs68088674	85541864	G,NA	A,NA	0.988072,NA	0.0154297,NA	0.0182119,NA	0.401358,NA	0.000273421	0.000546403
3	rs113356275	84698075	A,NA	G,NA	0.969185,NA	-0.027127,NA	0.0114407,NA	1.75115,NA	0.000272429	0.000544065
3	rs143862030	84922146	C,NA	T,NA	0.965209,NA	0.0153858,NA	0.0107893,NA	0.812869,NA	0.000272238	0.000543749
3	rs12441936	85385357	T,T	C,C	0.777336,0.5625	0.00525312,-0.00814225	0.00475237,0.00861694	0.570247,0.462554	0.000272141	0.000543776
3	rs1567085	84758698	G,G	A,A	0.052684,0.375992	0.00885235,-0.00807965	0.00885019,0.00882508	0.498677,0.443804	0.000271933	0.000543833
3	rs3913457	84789465	C,C	A,A	0.212724,0.565476	-0.00135831,-0.0159224	0.00483134,0.00862361	0.108686,1.18817	0.000271886	0.000544049
3	rs2060785	85539398	A,A	G,G	0.135189,0.396825	-0.0105882,0.0116823	0.0057824,0.00873739	1.17338,0.741821	0.00027162	0.000542271
3	rs148381956	84516397	A,A	G,G	0.966203,0.996032	-0.0156098,0.0234641	0.0109412,0.0679934	0.813422,0.136663	0.000271504	0.000543047
3	rs58671704	84753749	T,T	A,A	0.946322,0.625	-0.00833037,0.00863157	0.00877248,0.00882973	0.465575,0.483738	0.000271061	0.000542071
3	rs28705374	84558676	G,G	A,A	0.858847,0.837302	-0.006719,-0.00805154	0.00567854,0.0115817	0.625766,0.312532	0.000270916	0.000542695
3	rs35633782	84700108	T,NA	C,NA	0.985089,NA	0.021596,NA	0.0163138,NA	0.731482,NA	0.000270806	0.000541116
3	rs3748380	85411692	T,T	C,C	0.792247,0.417659	0.00169965,0.00278536	0.00487344,0.00866769	0.138303,0.12613	0.000269683	0.000539247
3	rs76402678	84474660	T,NA	A,NA	0.994036,NA	-0.0323917,NA	0.0256781,NA	0.683725,NA	0.000269555	0.000538606
3	rs12437525	84753177	G,G	A,A	0.135189,0.043651	-0.017529,0.0140786	0.0057824,0.0209217	2.6137,0.300161	0.000269522	0.000538616
3	rs35966827	85519602	T,NA	C,NA	0.967197,NA	0.0035258,NA	0.0111,NA	0.124499,NA	0.000269376	0.000538257
3	rs148849462	84645095	G,NA	A,NA	0.982107,NA	0.0162311,NA	0.014915,NA	0.558322,NA	0.000269217	0.000537902
3	rs3825875	85467207	C,C	T,T	0.612326,0.69246	0.00766685,0.0133796	0.00405803,0.00926307	1.23025,0.827908	0.000268814	0.000537021
3	rs58822714	84753744	T,T	C,C	0.946322,0.625992	-0.00833037,0.00858565	0.00877248,0.00883443	0.465575,0.480002	0.000267231	0.000534412
3	rs79318861	84459740	A,NA	G,NA	0.971173,NA	-0.00708221,NA	0.0118166,NA	0.260473,NA	0.000266828	0.000533363
3	rs2562774	84380096	C,C	T,T	0.316103,0.313492	-0.012008,-0.00916507	0.00425236,0.0092144	2.32375,0.494975	0.000266648	0.000534372
3	rs12101610	85415371	A,A	G,G	0.791252,0.418651	0.00160454,0.0029373	0.00486487,0.0086648	0.129868,0.13394	0.000266041	0.000531968
3	rs117364174	85242597	C,NA	T,NA	0.966203,NA	-0.0303428,NA	0.0109412,NA	2.25572,NA	0.000265567	0.000530923
3	rs28421399	84736872	A,A	T,T	0.946322,0.59623	-0.0089517,0.00696854	0.00877248,0.00871223	0.51212,0.372846	0.000265522	0.000531023
3	rs12902672	84716986	A,A	G,G	0.727634,0.946429	-0.0267828,-0.0535406	0.00444126,0.0189842	8.78645,2.31891	0.000265129	0.00103532
3	rs77156949	85632728	G,NA	A,NA	0.99006,NA	-0.0281161,NA	0.01993,NA	0.800461,NA	0.000263365	0.0005262
3	rs75666428	84681402	G,NA	A,NA	0.931412,NA	0.0127934,NA	0.00782246,NA	0.991608,NA	0.000263295	0.000525834
3	rs117966434	85198676	A,NA	G,NA	0.976143,NA	0.0179823,NA	0.0129561,NA	0.782105,NA	0.000263112	0.000525653
3	rs2277849	84639350	T,T	C,C	0.728628,0.655754	0.0133859,0.00566231	0.00444635,0.00899701	2.58372,0.276448	0.000263084	0.000526784
3	rs76873480	85389629	T,NA	C,NA	0.982107,NA	0.0163613,NA	0.014915,NA	0.564387,NA	0.000262992	0.000525441
3	rs7402179	85609398	T,T	C,C	0.549702,0.573413	0.00456772,-0.0099255	0.00397398,0.00864302	0.601385,0.600654	0.000262924	0.000524896
3	rs11073917	85607670	T,T	G,G	0.882704,0.632937	0.0101935,-0.0111705	0.00614455,0.00886855	1.01266,0.6823	0.000262897	0.000524859
3	rs73439904	85441001	G,NA	A,NA	0.850895,NA	0.00697298,NA	0.0055508,NA	0.679772,NA	0.000262869	0.000525075
3	rs12910413	84792634	A,A	G,G	0.467197,0.71627	-0.00866393,-0.0161527	0.00396284,0.00948227	1.5407,1.05315	0.000261934	0.000523759
3	rs12903145	85610939	C,C	T,T	0.547714,0.573413	0.00480568,-0.00938305	0.00397243,0.00864302	0.645179,0.556508	0.000261019	0.000521108
3	rs35641144	85266774	T,T	C,C	0.862823,0.90873	0.0194714,-0.00645	0.00574696,0.014843	3.15261,0.177903	0.000260764	0.000521978
3	rs12592661	85424421	G,G	T,T	0.909543,0.615079	0.0146287,0.015871	0.00689297,0.0087852	1.47089,1.14978	0.000260296	0.000519836
3	rs112532490	84753814	T,NA	C,NA	0.955268,NA	0.0171785,NA	0.00956466,NA	1.13973,NA	0.000260027	0.000519618
3	rs10520572	84591675	C,C	T,T	0.784294,0.624008	-0.00737051,0.00310842	0.00480694,0.00882508	0.902393,0.13986	0.00025963	0.000520144
3	rs148660508	85452549	T,NA	C,NA	0.978131,NA	-0.00403433,NA	0.0135185,NA	0.116126,NA	0.000259341	0.000518426
3	rs893162	85414219	G,G	A,A	0.789264,0.409722	0.00196627,0.00187916	0.00484796,0.00869221	0.16428,0.0815289	0.000258617	0.000517117
3	rs34376876	85640437	T,NA	C,NA	0.983101,NA	0.00502676,NA	0.0153396,NA	0.128929,NA	0.000258239	0.00051602
3	rs113386376	85489139	T,NA	A,NA	0.976143,NA	0.022813,NA	0.0129561,NA	1.10638,NA	0.000257817	0.000515472
3	rs77705189	85440291	C,NA	T,NA	0.851889,NA	0.00677066,NA	0.00556614,NA	0.650077,NA	0.000257358	0.000514073
3	rs2730081	84327771	C,C	T,T	0.379722,0.52877	-0.0128699,0.000100168	0.00407393,0.00856354	2.80062,0.00407217	0.000256956	0.000514889
3	rs930716	85532241	G,G	A,A	0.446322,0.431548	-0.00397781,0.0121216	0.00397729,0.00863061	0.498603,0.79541	0.000256891	0.000512931
3	rs144731081	84345286	T,NA	C,NA	0.983101,NA	-0.0299409,NA	0.0153396,NA	1.29282,NA	0.000256647	0.0005128
3	rs7496012	85599660	G,G	A,A	0.531809,0.5625	0.00382613,-0.0114705	0.00396233,0.00861694	0.475953,0.737222	0.000255869	0.000510816
3	rs140678565	85289921	T,T	C,C	0.860835,0.909722	0.0191084,-0.00725911	0.00571235,0.0149162	3.08485,0.203079	0.000255843	0.000512108
3	rs77298919	84537515	G,G	A,A	0.902585,0.791667	-0.00553655,-0.0014584	0.00666778,0.0105257	0.391106,0.0507068	0.000255626	0.000511596
3	rs118073455	85247697	A,NA	G,NA	0.966203,NA	-0.0298999,NA	0.0109412,NA	2.20203,NA	0.000255566	0.000510921
3	rs79864017	85537392	C,NA	T,NA	0.976143,NA	-0.0126469,NA	0.0129561,NA	0.482803,NA	0.000254574	0.000508732
3	rs117598979	85250132	C,NA	G,NA	0.966203,NA	-0.029813,NA	0.0109412,NA	2.19156,NA	0.000253695	0.000507178
3	rs117409276	84360040	T,NA	C,NA	0.958251,NA	0.0175652,NA	0.00988495,NA	1.12163,NA	0.000253247	0.000506356
3	rs409211	85590642	T,T	C,C	0.229622,0.390873	-0.00524441,0.0112511	0.0047009,0.00876055	0.577434,0.70106	0.000253085	0.000505245
3	rs9806618	84778891	A,A	G,G	0.214712,0.576389	-0.00151288,-0.0156716	0.00481501,0.00865091	0.122993,1.15456	0.000252758	0.000505776
3	rs79007383	84462632	G,G	C,C	0.954274,0.94246	-0.0190322,-0.0063395	0.00946506,0.0183564	1.35312,0.13678	0.00025129	0.000503501
3	rs62025827	84541598	A,NA	G,NA	0.699801,NA	0.00994326,NA	0.00431368,NA	1.67441,NA	0.000250934	0.000502157
3	rs28474939	84770946	G,G	A,A	0.866799,0.949405	0.0163089,-0.0174248	0.00581871,0.019504	2.29538,0.429874	0.000250602	0.000500816
3	rs11631158	85423553	G,G	A,A	0.576541,0.352183	0.000494835,0.011149	0.00400146,0.00894938	0.0449949,0.671942	0.000250444	0.000500749
3	rs113290493	85444707	G,NA	T,NA	0.853877,NA	0.00640417,NA	0.00559735,NA	0.597628,NA	0.000250295	0.000499971
3	rs12440039	84813500	A,NA	T,NA	0.894632,NA	0.00195934,NA	0.00643966,NA	0.118656,NA	0.000250246	0.000500229
3	rs80147108	85431428	T,NA	G,NA	0.937376,NA	0.010073,NA	0.0081604,NA	0.663417,NA	0.000249571	0.000498651
3	rs72630462	85250117	A,A	G,G	0.860835,0.907738	0.0188627,-0.00832001	0.00571235,0.0147711	3.01789,0.241652	0.000249272	0.000498947
3	rs17598860	85209295	G,NA	A,NA	0.942346,NA	-0.00113869,NA	0.00848241,NA	0.0490454,NA	0.00024894	0.000497544
3	rs12915589	84734464	C,C	T,T	0.727634,0.945437	-0.0264199,-0.0536556	0.00444126,0.0188207	8.56827,2.36053	0.000248864	0.000831971
3	rs3748373	85184554	A,A	G,G	0.972167,0.697421	-0.0155241,0.00270237	0.0120196,0.00930543	0.706626,0.112662	0.00024846	0.000496663
3	rs117508006	84699596	A,NA	G,NA	0.952286,NA	-0.00360724,NA	0.00927543,NA	0.15655,NA	0.000248278	0.000496278
3	rs117572558	85558816	G,NA	T,NA	0.95328,NA	-0.00919287,NA	0.0093687,NA	0.486146,NA	0.000248147	0.000495863
3	rs4572348	84540163	G,NA	A,NA	0.733598,NA	0.00941497,NA	0.00447241,NA	1.45246,NA	0.00024785	0.000495978
3	rs138532692	84637219	G,NA	A,NA	0.83002,NA	0.00771033,NA	0.00526376,NA	0.844733,NA	0.000247286	0.000494745
3	rs62025830	84543667	T,NA	C,NA	0.697813,NA	0.00992461,NA	0.00430558,NA	1.67441,NA	0.000246784	0.000493835
3	rs150747082	84508486	C,NA	G,NA	0.984095,NA	-0.00537163,NA	0.0158037,NA	0.134343,NA	0.00024661	0.000492511
3	rs147776100	85197203	T,NA	C,NA	0.984095,NA	0.0190842,NA	0.0158037,NA	0.643573,NA	0.000246492	0.000492507
3	rs117321344	84634587	G,NA	C,NA	0.986084,NA	0.0224214,NA	0.0168779,NA	0.735114,NA	0.000246009	0.000491579
3	rs115865119	85494105	A,NA	G,NA	0.962227,NA	-0.00406566,NA	0.0103707,NA	0.157994,NA	0.000245941	0.000491525
3	rs62025858	84564132	C,NA	T,NA	0.973161,NA	-0.0264173,NA	0.0122339,NA	1.51113,NA	0.000245571	0.000490442
3	rs12912134	85609770	G,G	A,A	0.5666,0.576389	0.00403507,-0.0106753	0.00398985,0.00865091	0.506044,0.66314	0.000245015	0.000489132
3	rs62019480	85610125	G,G	A,A	0.5666,0.575397	0.00408134,-0.0104785	0.00398985,0.00864824	0.513794,0.64656	0.000245003	0.00048911
3	rs149086287	84474306	G,G	C,C	0.955268,0.941468	-0.019337,-0.0075098	0.00956466,0.0182098	1.36446,0.167464	0.00024481	0.000490475
3	rs12910476	85466703	G,G	A,A	0.183897,0.144841	0.00848894,0.0189382	0.00510364,0.012146	1.0166,0.924649	0.000244513	0.000488522
3	rs12903820	84723820	G,G	A,A	0.727634,0.945437	-0.0264199,-0.0533774	0.00444126,0.0188207	8.56827,2.34039	0.000243582	0.000808914
3	rs1973516	85613033	G,G	A,A	0.777336,0.621032	0.00521152,-0.0109161	0.00475237,0.0088114	0.56414,0.666761	0.000243228	0.000485583
3	rs17533139	85209456	A,NA	G,NA	0.942346,NA	-0.000911176,NA	0.00848241,NA	0.0388371,NA	0.000243085	0.00048584
3	rs147944915	84945248	A,NA	G,NA	0.964215,NA	0.0141743,NA	0.0106439,NA	0.737636,NA	0.000242682	0.000484755
3	rs78784443	85185225	C,NA	T,NA	0.976143,NA	0.016814,NA	0.0129561,NA	0.711376,NA	0.000242282	0.000484051
3	rs57160224	85208932	G,NA	A,NA	0.942346,NA	-0.000865661,NA	0.00848241,NA	0.0368196,NA	0.000241951	0.000483573
3	rs17600128	85287372	C,C	T,T	0.859841,0.909722	0.0190515,-0.00709239	0.00569534,0.0149162	3.08485,0.197607	0.000241746	0.00048389
3	rs2659154	84790476	C,C	T,T	0.868787,0.948413	0.0158301,-0.0194206	0.00585591,0.0193256	2.16328,0.501775	0.000241618	0.000482862
3	rs113682160	85541533	C,NA	T,NA	0.978131,NA	0.00241582,NA	0.0135185,NA	0.0664268,NA	0.000240846	0.000481325
3	rs140555533	85492610	A,NA	G,NA	0.989066,NA	-0.00724591,NA	0.0190121,NA	0.152975,NA	0.000240436	0.000480402
3	rs78597714	84919109	T,T	C,C	0.979125,0.686508	-0.0194132,0.01026	0.0138296,0.0092144	0.794808,0.575928	0.000240314	0.000480406
3	rs139296232	85273706	T,NA	C,NA	0.966203,NA	-0.0291309,NA	0.0109412,NA	2.11034,NA	0.000239998	0.000479784
3	rs34047645	84611367	C,NA	G,NA	0.832008,NA	0.00790837,NA	0.00528849,NA	0.870272,NA	0.000238817	0.000477778
3	rs76562067	85628501	C,NA	T,NA	0.981113,NA	-0.00508226,NA	0.0145245,NA	0.13882,NA	0.000238576	0.00047667
3	rs117457297	84394091	T,NA	A,NA	0.970179,NA	-0.00764397,NA	0.0116239,NA	0.291758,NA	0.000238474	0.000476595
3	rs3748375	85343658	G,G	A,A	0.931412,0.760913	0.0234214,0.012695	0.00782246,0.0100221	2.56029,0.68769	0.000238432	0.000476325
3	rs56690118	85442803	C,NA	T,NA	0.851889,NA	0.00627813,NA	0.00556614,NA	0.586103,NA	0.000238373	0.000476169
3	rs62025822	84538914	A,NA	G,NA	0.733598,NA	0.00917968,NA	0.00447241,NA	1.39664,NA	0.000236762	0.000473753
3	rs17533603	85231408	C,NA	T,NA	0.941352,NA	-0.000406978,NA	0.00841466,NA	0.0170846,NA	0.000236482	0.000472641
3	rs113374918	85225765	C,NA	T,NA	0.942346,NA	-0.000638014,NA	0.00848241,NA	0.0268524,NA	0.000236457	0.00047259
3	rs66830741	85204073	T,NA	G,NA	0.942346,NA	-0.000634603,NA	0.00848241,NA	0.0267046,NA	0.000236377	0.00047243
3	rs62021217	85245449	C,NA	T,NA	0.941352,NA	-0.0153071,NA	0.00841466,NA	1.1618,NA	0.000236116	0.000471943
3	rs116037038	84952006	T,NA	C,NA	0.982107,NA	0.0189323,NA	0.014915,NA	0.689694,NA	0.000236037	0.000471654
3	rs7170598	85533556	A,A	G,G	0.236581,0.39881	-0.00548688,0.0115591	0.0046523,0.00873	0.62298,0.731702	0.000235833	0.000470859
3	rs59574216	85442892	G,NA	A,NA	0.851889,NA	0.00618782,NA	0.00556614,NA	0.574674,NA	0.00023513	0.000469696
3	rs142100321	85278142	T,NA	C,NA	0.966203,NA	-0.0288642,NA	0.0109412,NA	2.07901,NA	0.000235089	0.000469965
3	rs1818950	84722521	G,G	A,A	0.728628,0.945437	-0.0264026,-0.0531178	0.00444635,0.0188207	8.5399,2.32167	0.000234674	0.000761268
3	rs113031444	84946288	T,NA	G,NA	0.917495,NA	0.000723983,NA	0.00718617,NA	0.0363295,NA	0.000234581	0.000468877
3	rs59078443	85217216	A,NA	G,NA	0.942346,NA	-0.000546924,NA	0.00848241,NA	0.0229214,NA	0.00023434	0.000468359
3	rs61298723	85217326	T,NA	C,NA	0.942346,NA	-0.000546924,NA	0.00848241,NA	0.0229214,NA	0.00023434	0.000468359
3	rs142581848	84947204	A,NA	G,NA	0.99006,NA	-0.0140345,NA	0.01993,NA	0.317569,NA	0.000234278	0.000468198
3	rs62021169	85120402	A,NA	G,NA	0.976143,NA	-0.028894,NA	0.0129561,NA	1.58942,NA	0.000234057	0.000467498
3	rs7342687	85436109	G,G	C,C	0.791252,0.945437	0.0136293,0.0336067	0.00486487,0.0188207	2.29367,1.12983	0.000233926	0.000467446
3	rs148900602	84569036	A,NA	G,NA	0.984095,NA	-0.00437819,NA	0.0158037,NA	0.10693,NA	0.000233641	0.000466629
3	rs113664362	85213891	G,NA	T,NA	0.942346,NA	-0.000501372,NA	0.00848241,NA	0.0209679,NA	0.000233298	0.000466276
3	rs73437960	85399449	C,C	T,T	0.871769,0.84623	0.0114194,0.0219374	0.00591347,0.0118501	1.27188,1.19291	0.000233049	0.000465371
3	rs4321166	84544614	T,T	A,A	0.547714,0.970238	-0.000646222,-0.040581	0.00397243,0.0251555	0.0600951,0.971833	0.00023267	0.000466142
3	rs4842919	84539420	T,NA	G,NA	0.733598,NA	0.00908406,NA	0.00447241,NA	1.37426,NA	0.000232579	0.000465368
3	rs4842920	84539424	T,NA	G,NA	0.733598,NA	0.00908406,NA	0.00447241,NA	1.37426,NA	0.000232579	0.000465368
3	rs79548879	84543643	C,NA	T,NA	0.954274,NA	0.0129794,NA	0.00946506,NA	0.768828,NA	0.000232088	0.000463772
3	rs6602997	84521398	T,NA	C,NA	0.272366,NA	-0.0091615,NA	0.00444126,NA	1.40749,NA	0.00023147	0.000463157
3	rs16974494	85231144	C,C	G,G	0.772366,0.560516	0.00686925,-0.00672885	0.0047153,0.00861267	0.838118,0.361869	0.000231298	0.000462261
3	rs113288365	85242363	C,NA	T,NA	0.942346,NA	-0.000410255,NA	0.00848241,NA	0.0170846,NA	0.000231248	0.000462178
3	rs111905148	85230199	A,NA	G,NA	0.942346,NA	-0.000410255,NA	0.00848241,NA	0.0170846,NA	0.000231248	0.000462178
3	rs112297596	85230235	A,NA	C,NA	0.942346,NA	-0.000410255,NA	0.00848241,NA	0.0170846,NA	0.000231248	0.000462178
3	rs17533573	85227407	G,NA	A,NA	0.942346,NA	-0.000410255,NA	0.00848241,NA	0.0170846,NA	0.000231248	0.000462178
3	rs79787553	85445744	C,NA	G,NA	0.861829,NA	0.0139835,NA	0.00572955,NA	1.83376,NA	0.000230991	0.000461729
3	rs17370572	84616713	T,NA	C,NA	0.833002,NA	0.00779116,NA	0.00530104,NA	0.84884,NA	0.000230938	0.000461989
3	rs66516446	85224154	A,NA	C,NA	0.942346,NA	-0.000364689,NA	0.00848241,NA	0.0151548,NA	0.000230239	0.000460162
3	rs113191259	85244588	C,NA	T,NA	0.942346,NA	-0.000364689,NA	0.00848241,NA	0.0151548,NA	0.000230239	0.000460162
3	rs59867363	85231460	A,NA	T,NA	0.942346,NA	-0.000364689,NA	0.00848241,NA	0.0151548,NA	0.000230239	0.000460162
3	rs111912159	84721558	A,A	T,T	0.869781,0.825397	0.0119748,0.0050256	0.00587486,0.0112602	1.38175,0.183514	0.00023021	0.000460925
3	rs8026543	85545129	A,A	G,G	0.457256,0.436508	-0.00606781,0.00846819	0.00396883,0.00861912	0.898606,0.48697	0.00023017	0.000459567
3	rs139578998	84375611	G,NA	A,NA	0.985089,NA	-0.00309376,NA	0.0163138,NA	0.0707902,NA	0.000230164	0.000459687
3	rs77546182	85437229	T,NA	C,NA	0.911531,NA	0.0141927,NA	0.00696238,NA	1.38193,NA	0.000229773	0.000459311
3	rs7402176	85611691	T,T	G,G	0.580517,0.576389	0.00364323,-0.0107769	0.00400659,0.00865091	0.43987,0.671914	0.000229744	0.000458634
3	rs147962411	85592069	T,NA	C,NA	0.977137,NA	-0.0135511,NA	0.0132281,NA	0.514794,NA	0.000229551	0.000458742
3	rs34906504	84535561	G,NA	A,NA	0.994036,NA	-0.0298317,NA	0.0256781,NA	0.610243,NA	0.00022949	0.000458583
3	rs113705745	85441774	T,NA	C,NA	0.852883,NA	0.00593577,NA	0.00558166,NA	0.541239,NA	0.000229295	0.000458044
3	rs67598809	85235950	C,NA	G,NA	0.942346,NA	-0.000319119,NA	0.00848241,NA	0.0132329,NA	0.000229241	0.000458167
3	rs144623446	84554737	C,NA	A,NA	0.989066,NA	-0.00819744,NA	0.0190121,NA	0.176301,NA	0.00022924	0.000457907
3	rs11853949	84516904	G,NA	A,NA	0.271372,NA	-0.009172,NA	0.00444635,NA	1.40749,NA	0.00022886	0.000457924
3	rs56159777	84539279	G,NA	A,NA	0.733598,NA	0.0089925,NA	0.00447241,NA	1.353,NA	0.000228739	0.00045767
3	rs11631171	85568535	G,NA	T,NA	0.88171,NA	0.00230298,NA	0.00612213,NA	0.150711,NA	0.000228583	0.000456722
3	rs57319053	85136250	G,G	C,C	0.934394,0.877976	0.0144191,0.021104	0.00798549,0.0130599	1.14892,0.974255	0.00022856	0.000456367
3	rs67175503	85237295	A,NA	T,NA	0.942346,NA	-0.000273544,NA	0.00848241,NA	0.0113189,NA	0.000228254	0.000456194
3	rs7164782	84502199	T,NA	C,NA	0.272366,NA	-0.00892764,NA	0.00444126,NA	1.35247,NA	0.000227804	0.000455797
3	rs145740559	84951940	T,NA	C,NA	0.982107,NA	0.0182711,NA	0.014915,NA	0.656454,NA	0.000227622	0.000454839
3	rs147279181	84642762	G,NA	C,NA	0.984095,NA	-0.00384524,NA	0.0158037,NA	0.0927156,NA	0.000227328	0.000454033
3	rs2081541	84443686	C,C	T,T	0.287276,0.015873	-0.010996,0.00994199	0.00436947,0.0342017	1.92625,0.112782	0.000227115	0.000455239
3	rs62021205	85567686	A,NA	G,NA	0.968191,NA	0.005685,NA	0.0112664,NA	0.211945,NA	0.000226571	0.000452823
3	rs67752071	85221289	G,NA	A,NA	0.942346,NA	-0.000182381,NA	0.00848241,NA	0.00751455,NA	0.000226311	0.00045231
3	rs12904106	84511323	T,NA	C,NA	0.272366,NA	-0.00902395,NA	0.00444126,NA	1.375,NA	0.000226102	0.000452387
3	rs117540214	84338642	G,NA	A,NA	0.94334,NA	0.0102987,NA	0.00855199,NA	0.641125,NA	0.00022592	0.000451762
3	rs113993431	84801714	A,NA	G,NA	0.915507,NA	0.0131474,NA	0.00710883,NA	1.19116,NA	0.000225872	0.000451427
3	rs56141917	85260329	C,NA	G,NA	0.942346,NA	-0.000136793,NA	0.00848241,NA	0.00562416,NA	0.000225356	0.000450399
3	rs906194	84750638	C,C	T,T	0.135189,0.044643	-0.0168012,0.0130582	0.0057824,0.0206987	2.43582,0.277263	0.000224904	0.000449454
3	rs62025831	84545685	C,NA	T,NA	0.734592,NA	0.00895519,NA	0.00447775,NA	1.34192,NA	0.000224274	0.00044872
3	rs68032966	85250860	T,NA	G,NA	0.942346,NA	-4.56021e-05,NA	0.00848241,NA	0.0018669,NA	0.000223475	0.000446639
3	rs68108526	85250196	A,NA	C,NA	0.942346,NA	-4.56021e-05,NA	0.00848241,NA	0.0018669,NA	0.000223475	0.000446639
3	rs67480959	85257618	C,NA	T,NA	0.942346,NA	-4.56021e-05,NA	0.00848241,NA	0.0018669,NA	0.000223475	0.000446639
3	rs62025825	84541037	T,NA	C,NA	0.735586,NA	0.00901404,NA	0.00448312,NA	1.353,NA	0.000223364	0.000446902
3	rs12148139	84405005	C,C	A,A	0.905567,0.997024	0.00875118,0.132338	0.00676109,0.078473	0.70875,1.03755	0.000223321	0.000446324
3	rs4625693	84929213	T,NA	C,NA	0.912525,NA	0.00175989,NA	0.00699802,NA	0.0961293,NA	0.000223281	0.000446276
3	rs72746969	84509165	G,NA	A,NA	0.935388,NA	-0.00250104,NA	0.00804241,NA	0.121585,NA	0.000222968	0.000445643
3	rs143635172	84402326	A,NA	G,NA	0.970179,NA	-0.00132394,NA	0.0116239,NA	0.0412838,NA	0.000222953	0.000445671
3	rs141288982	85090232	T,NA	A,NA	0.961233,NA	-0.0263976,NA	0.0102422,NA	2.00191,NA	0.00022286	0.000445275
3	rs144362602	84444205	A,NA	G,NA	0.985089,NA	-0.0042435,NA	0.0163138,NA	0.0997566,NA	0.000222721	0.000444833
3	rs62026543	84826455	G,G	T,T	0.878728,0.819444	0.0131995,0.00441796	0.00605664,0.0111132	1.53303,0.160543	0.000222667	0.000445879
3	rs379031	85388669	G,G	C,C	0.500994,0.697421	-0.00685036,-0.00485729	0.00395431,0.00930543	1.07985,0.220634	0.000222619	0.000445054
3	rs11858363	85572219	A,NA	G,NA	0.974155,NA	0.00323042,NA	0.0124606,NA	0.0993918,NA	0.000221784	0.000443227
3	rs434334	85388670	T,T	A,A	0.500994,0.697421	-0.00680506,-0.00511841	0.00395431,0.00930543	1.06923,0.234862	0.000221767	0.000443351
3	rs149010755	84338082	A,NA	G,NA	0.887674,NA	0.00580425,NA	0.00626142,NA	0.451079,NA	0.000221671	0.000442722
3	rs56410875	85341072	G,NA	A,NA	0.940358,NA	-0.000360879,NA	0.00834865,NA	0.0152381,NA	0.000221594	0.0004429
3	rs117560869	84523077	A,NA	G,NA	0.976143,NA	-0.00209739,NA	0.0129561,NA	0.0597838,NA	0.000220895	0.000441246
3	rs149090251	84541117	C,NA	T,NA	0.993042,NA	-0.0431006,NA	0.0237851,NA	1.15507,NA	0.000220874	0.000441377
3	rs117451367	84613408	T,NA	C,NA	0.956262,NA	0.00186346,NA	0.00966771,NA	0.0720378,NA	0.000220801	0.000441028
3	rs67307573	85247519	C,NA	G,NA	0.942346,NA	9.12178e-05,NA	0.00848241,NA	0.00374237,NA	0.000220729	0.000441151
3	rs56022784	85450587	G,NA	T,NA	0.889662,NA	0.0127138,NA	0.00631051,NA	1.35718,NA	0.000220658	0.000440996
3	rs147108771	84946656	A,NA	G,NA	0.975149,NA	0.0193643,NA	0.0127009,NA	0.895007,NA	0.000220506	0.000440837
3	rs8023667	85530987	C,C	T,T	0.130219,0.380952	-0.00784726,0.0139703	0.00587486,0.0088025	0.740799,0.948868	0.00022023	0.00043971
3	rs72757056	85602143	A,NA	G,NA	0.989066,NA	0.014932,NA	0.0190121,NA	0.364292,NA	0.000220144	0.000439934
3	rs11259922	84535151	T,T	C,C	0.760437,0.440476	-0.00304087,0.00220254	0.00463231,0.00861059	0.291124,0.0979375	0.0002201	0.000440848
3	rs143730793	84815973	A,NA	C,NA	0.991054,NA	-0.0116145,NA	0.0209976,NA	0.236445,NA	0.000219937	0.000439553
3	rs55839613	84539255	C,NA	T,NA	0.73161,NA	0.00887556,NA	0.00446187,NA	1.33088,NA	0.000219932	0.000440018
3	rs113317779	84708663	A,NA	G,NA	0.956262,NA	0.0158332,NA	0.00966771,NA	0.993638,NA	0.000219852	0.000439336
3	rs11631703	84596551	A,NA	G,NA	0.971173,NA	0.0146492,NA	0.0118166,NA	0.667401,NA	0.000219765	0.000439045
3	rs7402932	85611712	C,C	T,T	0.580517,0.575397	0.00355145,-0.0106236	0.00400659,0.00864824	0.425505,0.658979	0.00021962	0.000438433
3	rs117940958	85531839	A,NA	G,NA	0.987078,NA	0.021143,NA	0.0175062,NA	0.643697,NA	0.000219587	0.000438767
3	rs112397651	85455043	G,NA	C,NA	0.980119,NA	-0.0180093,NA	0.0141639,NA	0.691321,NA	0.000219263	0.000438125
3	rs112189499	85253725	A,NA	G,NA	0.941352,NA	-9.04712e-05,NA	0.00841466,NA	0.00374161,NA	0.000218988	0.00043767
3	rs11854452	85537912	A,NA	G,NA	0.95328,NA	0.00599422,NA	0.0093687,NA	0.282085,NA	0.000218921	0.000437533
3	rs117392576	84604071	C,NA	T,NA	0.971173,NA	0.014582,NA	0.0118166,NA	0.663158,NA	0.000218829	0.000437177
3	rs111667230	84498708	T,NA	C,NA	0.935388,NA	-0.00226001,NA	0.00804241,NA	0.108629,NA	0.000217967	0.000435647
3	rs55731561	85257478	C,NA	A,NA	0.942346,NA	0.000273708,NA	0.00848241,NA	0.0113258,NA	0.000217205	0.000434107
3	rs17296856	84557450	C,NA	A,NA	0.735586,NA	0.00868696,NA	0.00448312,NA	1.27852,NA	0.000216643	0.000433423
3	rs76543944	84353355	T,NA	C,NA	0.985089,NA	0.010336,NA	0.0163138,NA	0.278719,NA	0.000216191	0.000432054
3	rs4980352	85513561	C,C	T,T	0.291252,0.625	-0.00398958,-0.0096125	0.0043517,0.00882973	0.444598,0.558607	0.000216034	0.00043184
3	rs8029202	84742007	G,G	A,A	0.133201,0.044643	-0.0164958,0.0148409	0.00581871,0.0206987	2.33884,0.324794	0.000215801	0.000431253
3	rs72748650	84662211	C,NA	T,NA	0.95328,NA	0.0142572,NA	0.0093687,NA	0.892578,NA	0.000215706	0.00043109
3	rs1848094	84755681	T,T	C,C	0.865805,0.956349	0.0168545,-0.0131518	0.00580045,0.0209218	2.43603,0.276052	0.000215703	0.000431075
3	rs117532339	84773777	A,NA	G,NA	0.976143,NA	0.000538748,NA	0.0129561,NA	0.0146492,NA	0.000215391	0.000430488
3	rs112182320	84554012	G,NA	A,NA	0.936382,NA	-0.00187897,NA	0.00810069,NA	0.0880036,NA	0.00021536	0.000430423
3	rs2135551	84707851	G,G	A,A	0.72664,0.946429	-0.0263424,-0.0518951	0.00443621,0.0189842	8.5399,2.2031	0.000215327	0.000669231
3	rs73437211	84418173	A,A	T,T	0.866799,0.633929	-0.00653866,-0.00550005	0.00581871,0.00887361	0.583148,0.271342	0.000215055	0.000430571
3	rs138990173	84483732	A,NA	G,NA	0.991054,NA	-0.0271466,NA	0.0209976,NA	0.7076,NA	0.000214888	0.000429591
3	rs57548773	84560716	T,NA	C,NA	0.836978,NA	0.00678179,NA	0.00535253,NA	0.687936,NA	0.000214816	0.000429691
3	rs118057636	85216738	A,NA	G,NA	0.978131,NA	0.0184542,NA	0.0135185,NA	0.763919,NA	0.000214566	0.000428734
3	rs7403468	85605562	G,G	T,T	0.775348,0.623016	0.0052826,-0.0105342	0.00473736,0.00882048	0.577066,0.633832	0.00021436	0.000427986
3	rs3994401	84920144	C,NA	T,NA	0.912525,NA	0.0021423,NA	0.00699802,NA	0.119469,NA	0.000214356	0.000428433
3	rs118055229	85151820	G,NA	A,NA	0.99006,NA	0.0226692,NA	0.01993,NA	0.592858,NA	0.000214336	0.000428372
3	rs1719	85348172	T,NA	G,NA	0.941352,NA	-0.000137175,NA	0.00841466,NA	0.00568569,NA	0.000213974	0.000427654
3	rs113489994	85505012	G,NA	A,NA	0.983101,NA	0.0130433,NA	0.0153396,NA	0.403229,NA	0.000213627	0.000426831
3	rs75580907	85463734	C,NA	G,NA	0.977137,NA	0.0197467,NA	0.0132281,NA	0.86808,NA	0.000213352	0.000426514
3	rs184001384	85381954	A,NA	G,NA	0.984095,NA	-0.0319295,NA	0.0158037,NA	1.36307,NA	0.000212917	0.000425355
3	rs111469275	84798762	A,NA	G,NA	0.958251,NA	0.0150748,NA	0.00988495,NA	0.89533,NA	0.000212654	0.000424967
3	rs62019458	85103124	G,NA	T,NA	0.971173,NA	-0.0248727,NA	0.0118166,NA	1.45222,NA	0.000212587	0.000424635
3	rs62025854	84552515	T,NA	G,NA	0.734592,NA	0.00849125,NA	0.00447775,NA	1.23719,NA	0.000212441	0.000424999
3	rs111321230	85275463	C,NA	G,NA	0.942346,NA	0.000547581,NA	0.00848241,NA	0.0229497,NA	0.000212203	0.000424107
3	rs113199263	85276399	A,NA	T,NA	0.942346,NA	0.000593242,NA	0.00848241,NA	0.0249162,NA	0.000211401	0.000422504
3	rs117200332	85227771	G,NA	T,NA	0.981113,NA	-0.00515483,NA	0.0145245,NA	0.141065,NA	0.000211199	0.000422166
3	rs35876677	85445317	T,NA	C,NA	0.963221,NA	-0.0127083,NA	0.0105045,NA	0.645207,NA	0.000211158	0.000422002
3	rs150613369	85070379	C,NA	G,NA	0.977137,NA	0.0195447,NA	0.0132281,NA	0.855306,NA	0.000211064	0.000421938
3	rs11635705	85504172	T,T	C,C	0.692843,0.956349	-0.00666052,-0.00410923	0.0042859,0.0209218	0.920199,0.0735084	0.00021104	0.000421805
3	rs149628116	85235375	T,NA	C,NA	0.977137,NA	0.0182755,NA	0.0132281,NA	0.777015,NA	0.000210959	0.000421536
3	rs7178415	85522184	T,NA	A,NA	0.993042,NA	0.0128496,NA	0.0237851,NA	0.229861,NA	0.000210895	0.000421466
3	rs138945003	85077058	G,NA	A,NA	0.902585,NA	0.00321908,NA	0.00666778,NA	0.201176,NA	0.000210706	0.000421139
3	rs72750825	84957148	T,NA	C,NA	0.988072,NA	-0.00777915,NA	0.0182119,NA	0.174397,NA	0.000210686	0.00042106
3	rs67672893	85264323	G,NA	A,NA	0.942346,NA	0.000638908,NA	0.00848241,NA	0.0268911,NA	0.000210608	0.000420919
3	rs62026542	84817034	T,T	C,C	0.879722,0.819444	0.0131536,0.00302784	0.00607818,0.0111132	1.51629,0.10498	0.00021048	0.000421464
3	rs28583919	85581755	T,NA	C,NA	0.967197,NA	0.00501181,NA	0.0111,NA	0.186006,NA	0.000210166	0.000420036
3	rs1964060	84793161	A,A	G,G	0.467197,0.724206	-0.00866393,-0.0148277	0.00396284,0.00956488	1.5407,0.916895	0.000209953	0.000419828
3	rs61752778	84611805	T,NA	C,NA	0.971173,NA	0.0138925,NA	0.0118166,NA	0.620292,NA	0.000209842	0.000419231
3	rs143313729	85612684	A,NA	G,NA	0.985089,NA	-0.00432416,NA	0.0163138,NA	0.101844,NA	0.000209443	0.000418469
3	rs12324120	85539582	C,NA	A,NA	0.989066,NA	0.0135937,NA	0.0190121,NA	0.323666,NA	0.000209256	0.000418174
3	rs6603019	84734324	G,G	A,A	0.133201,0.042659	-0.0163544,0.0154391	0.00581871,0.0211526	2.30591,0.332119	0.000209015	0.000417694
3	rs62025857	84562603	G,NA	C,NA	0.835984,NA	0.00644303,NA	0.00533946,NA	0.642914,NA	0.0002089	0.000417829
3	rs1848099	84728001	T,T	C,C	0.134195,0.046627	-0.0162675,0.013311	0.00580045,0.0202746	2.29765,0.291171	0.000208389	0.000416444
3	rs143991533	85075711	T,NA	C,NA	0.982107,NA	0.0164685,NA	0.014915,NA	0.569403,NA	0.000208197	0.00041603
3	rs116665699	85097729	C,NA	T,NA	0.90159,NA	0.00334011,NA	0.00663768,NA	0.211252,NA	0.000208062	0.000415863
3	rs143057502	85060496	A,NA	G,NA	0.902585,NA	0.00335526,NA	0.00666778,NA	0.211252,NA	0.000207774	0.000415279
3	rs62021453	85488298	A,NA	G,NA	0.777336,NA	-0.00623808,NA	0.00475237,NA	0.722828,NA	0.00020768	0.000415005
3	rs57891344	85265310	T,NA	C,NA	0.942346,NA	0.000821618,NA	0.00848241,NA	0.0348753,NA	0.000207525	0.000414755
3	rs150379392	84572603	A,NA	G,NA	0.980119,NA	0.0138662,NA	0.0141639,NA	0.484668,NA	0.000207462	0.000414573
3	rs62026496	84746237	C,NA	T,NA	0.971173,NA	-0.0236312,NA	0.0118166,NA	1.34182,NA	0.000207271	0.000414032
3	rs55876638	84531131	A,NA	G,NA	0.732604,NA	0.00842372,NA	0.00446712,NA	1.2267,NA	0.000206887	0.000413861
3	rs4402532	84783321	C,C	A,A	0.867793,0.949405	0.015369,-0.0188749	0.0058372,0.019504	2.07237,0.477332	0.000206518	0.000412717
3	rs56068820	85642200	T,NA	A,NA	0.986084,NA	0.0143851,NA	0.0168779,NA	0.404456,NA	0.000206384	0.000412429
3	rs117370946	85525791	A,NA	G,NA	0.916501,NA	0.00686569,NA	0.00714714,NA	0.472701,NA	0.000206223	0.000412067
3	rs192484563	85193916	C,NA	G,NA	0.979125,NA	-0.00575402,NA	0.0138296,NA	0.169179,NA	0.000206115	0.000411973
3	rs138206992	84727434	T,NA	C,NA	0.978131,NA	0.0197923,NA	0.0135185,NA	0.844149,NA	0.000206063	0.000411802
3	rs4842918	84536999	C,NA	T,NA	0.73161,NA	0.00845456,NA	0.00446187,NA	1.23573,NA	0.000205884	0.00041185
3	rs12900358	84461664	G,NA	A,NA	0.842942,NA	-0.0137187,NA	0.00543389,NA	1.93624,NA	0.000205794	0.000411271
3	rs117145514	85275041	T,NA	C,NA	0.989066,NA	0.02254,NA	0.0190121,NA	0.627464,NA	0.000205562	0.000410835
3	rs4106946	84788735	A,A	G,G	0.867793,0.957341	0.0161798,-0.0164629	0.0058372,0.0211527	2.25383,0.360117	0.000205272	0.00041023
3	rs35666574	85610349	T,NA	C,NA	0.959245,NA	0.00858268,NA	0.00999958,NA	0.408129,NA	0.000204914	0.0004096
3	rs144205215	85089705	G,NA	A,NA	0.902585,NA	0.00349618,NA	0.00666778,NA	0.221818,NA	0.000204872	0.000409476
3	rs62027787	84592978	T,NA	C,NA	0.836978,NA	0.00723014,NA	0.00535253,NA	0.752609,NA	0.000204609	0.000409225
3	rs11637158	84784964	T,T	C,C	0.468191,0.727183	-0.00852262,-0.0144657	0.00396233,0.00959722	1.50192,0.880289	0.000204387	0.000408704
3	rs141843497	85475016	T,NA	C,NA	0.973161,NA	0.0181974,NA	0.0122339,NA	0.863619,NA	0.000204161	0.00040813
3	rs180685060	84334725	A,NA	T,NA	0.991054,NA	-0.00752486,NA	0.0209976,NA	0.142627,NA	0.000204135	0.000407965
3	rs150974287	85159119	G,NA	A,NA	0.989066,NA	0.0141726,NA	0.0190121,NA	0.341037,NA	0.000203994	0.000407541
3	rs113397299	85339219	A,NA	G,NA	0.941352,NA	0.000452627,NA	0.00841466,NA	0.0190417,NA	0.000203972	0.000407659
3	rs28415985	84788079	A,A	G,G	0.867793,0.957341	0.0161798,-0.0163133	0.0058372,0.0211527	2.25383,0.355975	0.000203959	0.000407606
3	rs17597076	85115935	G,NA	A,NA	0.902585,NA	0.00354316,NA	0.00666778,NA	0.225372,NA	0.000203933	0.000407599
3	rs67784785	85310617	A,NA	G,NA	0.941352,NA	0.000455074,NA	0.00841466,NA	0.0191468,NA	0.000203933	0.000407582
3	rs67804735	85313495	G,NA	C,NA	0.941352,NA	0.000455074,NA	0.00841466,NA	0.0191468,NA	0.000203933	0.000407582
3	rs2122858	85547816	G,G	A,A	0.422465,0.425595	-0.00523245,0.00894508	0.00400272,0.00864561	0.718657,0.521667	0.000203749	0.000406794
3	rs137896526	84827051	A,NA	G,NA	0.987078,NA	-0.00901915,NA	0.0175062,NA	0.217231,NA	0.000203298	0.000406207
3	rs67609176	85271413	T,NA	A,NA	0.942346,NA	0.00108996,NA	0.00848241,NA	0.0468417,NA	0.000203245	0.0004062
3	rs66607970	85300854	A,NA	G,NA	0.941352,NA	0.000500607,NA	0.00841466,NA	0.0211076,NA	0.000203222	0.00040616
3	rs140574883	84743080	G,NA	C,NA	0.94831,NA	-0.0137398,NA	0.00893021,NA	0.906903,NA	0.000203163	0.000406021
3	rs62026537	84803060	G,G	A,A	0.871769,0.822421	0.012386,0.00593714	0.00591347,0.0111856	1.44115,0.225068	0.000203141	0.000406718
3	rs150494901	85512481	A,NA	G,NA	0.983101,NA	0.0112322,NA	0.0153396,NA	0.333456,NA	0.000203136	0.000405933
3	rs79416421	85082321	T,NA	C,NA	0.902585,NA	0.00359014,NA	0.00666778,NA	0.228942,NA	0.000203009	0.00040575
3	rs7182380	84534029	G,G	T,T	0.762425,0.440476	-0.00295634,0.00240371	0.00464559,0.00861059	0.280228,0.107836	0.000202655	0.000405884
3	rs11073915	85606774	A,A	G,G	0.571571,0.58631	0.0032584,-0.0112914	0.00399544,0.00867965	0.382194,0.713786	0.000202473	0.000404235
3	rs67853521	85581615	G,NA	A,NA	0.989066,NA	0.0126237,NA	0.0190121,NA	0.295249,NA	0.000202315	0.000404302
3	rs117246705	85450027	G,NA	C,NA	0.977137,NA	0.0186765,NA	0.0132281,NA	0.801385,NA	0.000202035	0.000403873
3	rs79886065	85189879	T,NA	G,NA	0.959245,NA	0.0183236,NA	0.00999958,NA	1.17466,NA	0.000201888	0.000403476
3	rs73449350	85203792	A,NA	C,NA	0.957256,NA	0.00082567,NA	0.00977441,NA	0.030267,NA	0.000201783	0.000403263
3	rs138954946	85452074	T,NA	C,NA	0.977137,NA	0.0186357,NA	0.0132281,NA	0.798888,NA	0.000201641	0.000403085
3	rs78525387	85161281	A,NA	G,NA	0.984095,NA	-0.0322616,NA	0.0158037,NA	1.38498,NA	0.000201515	0.000402654
3	rs117000314	85490868	A,NA	G,NA	0.991054,NA	-0.0091285,NA	0.0209976,NA	0.177995,NA	0.000201314	0.000402345
3	rs16974785	85615187	A,NA	G,NA	0.989066,NA	0.0124615,NA	0.0190121,NA	0.290579,NA	0.000201226	0.000402128
3	rs191441905	85335725	C,NA	A,NA	0.986084,NA	0.0198236,NA	0.0168779,NA	0.619459,NA	0.000201107	0.00040193
3	rs116163737	85074976	G,NA	A,NA	0.90159,NA	0.00383469,NA	0.00663768,NA	0.24914,NA	0.000200999	0.00040173
3	rs17300336	84763062	C,NA	T,NA	0.958251,NA	0.0142347,NA	0.00988495,NA	0.824325,NA	0.000200933	0.000401541
3	rs142886070	84602117	C,NA	T,NA	0.980119,NA	-0.0270193,NA	0.0141639,NA	1.2484,NA	0.000200885	0.000401383
3	rs75353799	84422917	T,NA	C,NA	0.99503,NA	-0.0189642,NA	0.0281148,NA	0.30105,NA	0.000200625	0.000400897
3	rs73455511	85290642	C,NA	T,NA	0.941352,NA	0.000682782,NA	0.00841466,NA	0.0290356,NA	0.000200458	0.000400635
3	rs67161304	85552102	T,NA	C,NA	0.989066,NA	0.0123245,NA	0.0190121,NA	0.286656,NA	0.000200323	0.000400323
3	rs77171777	85127399	G,NA	C,NA	0.890656,NA	0.00346352,NA	0.00633559,NA	0.23314,NA	0.00020028	0.000400318
3	rs75924893	84740813	C,NA	T,NA	0.979125,NA	-0.0277315,NA	0.0138296,NA	1.34738,NA	0.000199892	0.000399402
3	rs72761821	84335453	T,NA	C,NA	0.972167,NA	0.012157,NA	0.0120196,NA	0.506111,NA	0.000199321	0.000398339
3	rs111542984	85290248	C,NA	G,NA	0.941352,NA	0.000773897,NA	0.00841466,NA	0.0330506,NA	0.000199125	0.000397968
3	rs117541138	84755375	T,NA	C,NA	0.984095,NA	-0.0109478,NA	0.0158037,NA	0.311157,NA	0.000199048	0.00039773
3	rs8028550	85535071	C,C	T,T	0.426441,0.429563	-0.00390887,0.011835	0.0039978,0.00863547	0.483868,0.768208	0.000198991	0.000397306
3	rs143089708	85102964	G,NA	A,NA	0.976143,NA	0.0172637,NA	0.0129561,NA	0.738248,NA	0.00019878	0.000397364
3	rs11638355	84643342	T,NA	C,NA	0.974155,NA	-0.011421,NA	0.0124606,NA	0.44446,NA	0.000198613	0.000396911
3	rs55990066	85498661	C,NA	T,NA	0.918489,NA	0.00141836,NA	0.00722595,NA	0.0734591,NA	0.00019854	0.000396772
3	rs78881830	85568005	T,NA	C,NA	0.976143,NA	-0.00841869,NA	0.0129561,NA	0.287492,NA	0.000198347	0.000396372
3	rs111280059	84779026	T,NA	A,NA	0.971173,NA	0.0172414,NA	0.0118166,NA	0.840006,NA	0.000198239	0.000396102
3	rs427564	85407210	C,C	A,A	0.406561,0.619048	-0.00526186,-0.0071656	0.00402521,0.0088025	0.718657,0.381303	0.000198171	0.000396273
3	rs147110604	84806608	G,NA	A,NA	0.959245,NA	0.0118821,NA	0.00999958,NA	0.629431,NA	0.000198145	0.000395988
3	rs62026526	84760593	T,T	C,C	0.872763,0.823413	0.0124272,0.00629088	0.00593314,0.0112102	1.44115,0.240574	0.000197835	0.000396087
3	rs208966	85559617	T,NA	C,NA	0.531809,NA	-0.00114936,NA	0.00396233,NA	0.112517,NA	0.000197821	0.00039523
3	rs117642887	84441756	G,NA	A,NA	0.988072,NA	-0.0312782,NA	0.0182119,NA	1.06603,NA	0.000197806	0.000395272
3	rs75821416	84325760	T,T	G,G	0.918489,0.769841	-0.00337726,0.0106883	0.00722595,0.0101552	0.193665,0.533769	0.000197633	0.000395323
3	rs1567086	84758840	G,G	A,A	0.289264,0.715278	-0.00394068,-0.0150476	0.00436052,0.00947229	0.436347,0.950186	0.000197509	0.000394958
3	rs149297329	85259454	T,NA	A,NA	0.961233,NA	0.00169406,NA	0.0102422,NA	0.061166,NA	0.000197399	0.000394519
3	rs59199978	84484384	G,G	A,A	0.836978,0.541667	0.00693524,0.0149419	0.00535253,0.00857919	0.709784,1.08846	0.00019739	0.000394853
3	rs72753018	85282536	C,NA	T,NA	0.941352,NA	0.000905708,NA	0.00841466,NA	0.0389181,NA	0.000197251	0.000394222
3	rs66857148	85285725	T,NA	G,NA	0.941352,NA	0.000910604,NA	0.00841466,NA	0.0391374,NA	0.000197182	0.000394085
3	rs71395419	84325335	G,NA	A,NA	0.858847,NA	-0.0102573,NA	0.00567854,NA	1.14955,NA	0.000196603	0.000392891
3	rs16974793	85622708	A,NA	G,NA	0.989066,NA	0.0117051,NA	0.0190121,NA	0.269126,NA	0.000196415	0.000392511
3	rs28600121	84719498	A,A	G,G	0.88171,0.445437	-0.00235348,0.00554177	0.00612213,0.00860072	0.154489,0.284535	0.00019617	0.000392009
3	rs7163965	85530071	T,T	C,C	0.411531,0.441468	-0.00348178,0.0130794	0.00401769,0.00860854	0.413239,0.890514	0.000195995	0.000391341
3	rs117436140	85466473	G,NA	C,NA	0.977137,NA	0.0104682,NA	0.0132281,NA	0.367815,NA	0.000195818	0.000391332
3	rs117039111	84347279	C,NA	T,NA	0.974155,NA	0.0135966,NA	0.0124606,NA	0.560354,NA	0.000195704	0.000390996
3	rs306202	85387740	T,T	C,C	0.499006,0.701389	-0.00776904,-0.0029244	0.00395431,0.00934051	1.30585,0.122505	0.000195607	0.000391028
3	rs2292190	84790654	G,G	A,A	0.871769,0.822421	0.0122474,0.00600054	0.00591347,0.0111856	1.41624,0.227937	0.00019557	0.00039155
3	rs143593572	84937086	C,NA	G,NA	0.902585,NA	0.00400853,NA	0.00666778,NA	0.26144,NA	0.000195376	0.000390489
3	rs150790370	84928835	T,NA	G,NA	0.90159,NA	0.00403725,NA	0.00663768,NA	0.265173,NA	0.00019536	0.000390455
3	rs142402520	85139125	A,NA	G,NA	0.988072,NA	0.020147,NA	0.0182119,NA	0.570869,NA	0.000195338	0.000390288
3	rs11540803	85525556	G,NA	C,NA	0.918489,NA	0.00699596,NA	0.00722595,NA	0.47761,NA	0.00019519	0.000390031
3	rs60043454	85590706	A,NA	G,NA	0.989066,NA	0.0115007,NA	0.0190121,NA	0.263417,NA	0.000195186	0.000390056
3	rs370640227	85320632	A,NA	G,NA	0.994036,NA	0.0261945,NA	0.0256781,NA	0.511907,NA	0.000194657	0.000389011
3	rs75825317	85485345	C,NA	G,NA	0.961233,NA	-0.00497361,NA	0.0102422,NA	0.202559,NA	0.000194317	0.000388326
3	rs28612730	84511206	T,T	C,C	0.763419,0.441468	-0.00272706,0.00215175	0.0046523,0.00860854	0.253554,0.0954889	0.000194286	0.000389108
3	rs67762593	85593178	C,NA	T,NA	0.989066,NA	0.0113451,NA	0.0190121,NA	0.259095,NA	0.000194271	0.000388226
3	rs56833943	85587527	A,NA	C,NA	0.989066,NA	0.0113451,NA	0.0190121,NA	0.259095,NA	0.000194271	0.000388226
3	rs12908225	84385755	C,NA	T,NA	0.951292,NA	-0.0181005,NA	0.00918509,NA	1.31189,NA	0.000194254	0.000388145
3	rs1383484	84522755	T,T	C,C	0.762425,0.440476	-0.00286307,0.00195119	0.00464559,0.00861059	0.269462,0.0857987	0.00019421	0.00038897
3	rs12907220	84553623	A,NA	T,NA	0.944334,NA	-0.0108453,NA	0.00862346,NA	0.680857,NA	0.000194069	0.000387853
3	rs59878814	85561443	T,NA	G,NA	0.989066,NA	0.0112914,NA	0.0190121,NA	0.25761,NA	0.000193959	0.000387603
3	rs146037616	84545561	G,NA	A,NA	0.984095,NA	-0.000106287,NA	0.0158037,NA	0.00233674,NA	0.000193555	0.00038664
3	rs140562283	84400899	T,NA	C,NA	0.987078,NA	-0.0283144,NA	0.0175062,NA	0.975544,NA	0.000193496	0.000386555
3	rs17300406	84764774	G,G	T,T	0.867793,0.957341	0.0165465,-0.0126144	0.0058372,0.0211527	2.33844,0.258895	0.00019319	0.000386095
3	rs111943059	84801145	A,NA	G,NA	0.968191,NA	0.012763,NA	0.0112664,NA	0.589596,NA	0.000193138	0.000385979
3	rs9920027	85644014	G,G	C,C	0.293241,0.049603	0.00771516,0.00423799	0.00434302,0.0196878	1.12114,0.0811498	0.000193131	0.000385851
3	rs7171383	84644839	A,A	T,T	0.744533,0.427579	0.00135733,0.00601322	0.00453346,0.00864047	0.116547,0.312946	0.000193111	0.000386224
3	rs72750845	85138014	T,T	C,C	0.812127,0.674603	0.0160719,0.00328264	0.00506169,0.00912373	2.82468,0.143269	0.000193108	0.000386449
3	rs73446152	85600536	T,NA	C,NA	0.989066,NA	0.0111358,NA	0.0190121,NA	0.253318,NA	0.000193066	0.00038582
3	rs28438405	85591672	G,NA	A,NA	0.989066,NA	0.0111358,NA	0.0190121,NA	0.253318,NA	0.000193066	0.00038582
3	rs142826642	85241214	C,NA	T,NA	0.978131,NA	0.00134097,NA	0.0135185,NA	0.0357483,NA	0.000193061	0.000385777
3	rs142198695	84933423	A,NA	C,NA	0.902585,NA	0.00414964,NA	0.00666778,NA	0.272689,NA	0.000193035	0.000385807
3	rs118182884	85300051	C,NA	A,NA	0.989066,NA	0.0205567,NA	0.0190121,NA	0.55348,NA	0.000192905	0.000385532
3	rs62026538	84803540	A,A	G,G	0.871769,0.822421	0.0121996,0.00593714	0.00591347,0.0111856	1.4077,0.225068	0.000192805	0.000386012
3	rs56279648	85600701	G,NA	T,NA	0.989066,NA	0.0110822,NA	0.0190121,NA	0.251844,NA	0.000192762	0.000385212
3	rs72757052	85600485	T,NA	G,NA	0.989066,NA	0.0110822,NA	0.0190121,NA	0.251844,NA	0.000192762	0.000385212
3	rs148300038	84789681	C,NA	T,NA	0.958251,NA	0.0116315,NA	0.00988495,NA	0.621024,NA	0.000192757	0.000385229
3	rs55939179	85622408	G,NA	A,NA	0.989066,NA	0.0110591,NA	0.0190121,NA	0.25121,NA	0.000192632	0.000384952
3	rs77238978	84818842	A,A	G,G	0.878728,0.819444	0.0126791,0.0040495	0.00605664,0.0111132	1.43996,0.145349	0.000192552	0.000385543
3	rs72759070	85646351	A,NA	G,NA	0.987078,NA	0.0119047,NA	0.0175062,NA	0.304093,NA	0.000192514	0.000384713
3	rs66586912	85646661	T,NA	C,NA	0.987078,NA	0.0119047,NA	0.0175062,NA	0.304093,NA	0.000192514	0.000384713
3	rs536785166	84466320	C,NA	T,NA	0.989066,NA	-0.030962,NA	0.0190121,NA	0.985438,NA	0.000192476	0.000384623
3	rs62026482	84686061	G,NA	A,NA	0.969185,NA	-0.0202857,NA	0.0114407,NA	1.11798,NA	0.000192422	0.00038439
3	rs117679923	85483991	C,NA	A,NA	0.961233,NA	-0.00478079,NA	0.0102422,NA	0.193372,NA	0.000192274	0.000384242
3	rs10468100	85262561	C,NA	T,NA	0.941352,NA	0.00210392,NA	0.00841466,NA	0.0955206,NA	0.000191934	0.000383587
3	rs112353795	85118093	C,NA	T,NA	0.980119,NA	0.013316,NA	0.0141639,NA	0.459484,NA	0.000191612	0.000382908
3	rs117384388	84948873	T,NA	C,NA	0.976143,NA	0.012106,NA	0.0129561,NA	0.455799,NA	0.000191405	0.000382413
3	rs10083650	85550870	T,NA	C,NA	0.989066,NA	0.0108194,NA	0.0190121,NA	0.244658,NA	0.000191303	0.000382295
3	rs117325744	85102760	T,NA	C,NA	0.954274,NA	0.0138405,NA	0.00946506,NA	0.842648,NA	0.000191234	0.000382155
3	rs117364699	85413620	G,NA	A,NA	0.976143,NA	0.0170617,NA	0.0129561,NA	0.726124,NA	0.000191226	0.000382238
3	rs60210952	85615873	G,NA	A,NA	0.989066,NA	0.0108017,NA	0.0190121,NA	0.244176,NA	0.000191206	0.000382102
3	rs56110732	85614601	A,NA	C,NA	0.989066,NA	0.0108017,NA	0.0190121,NA	0.244176,NA	0.000191206	0.000382102
3	rs16974775	85613701	A,NA	G,NA	0.989066,NA	0.0108017,NA	0.0190121,NA	0.244176,NA	0.000191206	0.000382102
3	rs16974194	85608973	G,NA	T,NA	0.989066,NA	0.0108017,NA	0.0190121,NA	0.244176,NA	0.000191206	0.000382102
3	rs28522595	85617640	T,NA	C,NA	0.989066,NA	0.0108017,NA	0.0190121,NA	0.244176,NA	0.000191206	0.000382102
3	rs55918335	85620719	A,NA	G,NA	0.989066,NA	0.0108017,NA	0.0190121,NA	0.244176,NA	0.000191206	0.000382102
3	rs79326640	85287891	G,G	A,A	0.934394,0.759921	0.0216251,0.014447	0.00798549,0.0100079	2.16954,0.827217	0.000191203	0.00038201
3	rs144366739	84791092	C,NA	G,NA	0.982107,NA	0.014385,NA	0.014915,NA	0.475199,NA	0.000191178	0.000382025
3	rs185972	85556884	G,G	C,C	0.755467,0.90873	-0.00729326,0.013702	0.00460006,0.014843	0.947463,0.448623	0.000191144	0.000381831
3	rs147548477	84804602	G,NA	A,NA	0.977137,NA	0.0163188,NA	0.0132281,NA	0.662874,NA	0.000191096	0.000381991
3	rs4583201	84489049	G,G	C,C	0.897614,0.853175	-0.00918159,-0.00706518	0.0065219,0.0120777	0.79809,0.252928	0.000191045	0.000382566
3	rs57480671	85579057	C,NA	T,NA	0.989066,NA	0.0107658,NA	0.0190121,NA	0.2432,NA	0.000191011	0.000381711
3	rs16974726	85573474	A,NA	G,NA	0.989066,NA	0.0107658,NA	0.0190121,NA	0.2432,NA	0.000191011	0.000381711
3	rs56850856	85605460	A,NA	G,NA	0.989066,NA	0.0107531,NA	0.0190121,NA	0.242854,NA	0.000190941	0.000381573
3	rs4842987	85078876	G,NA	A,NA	0.954274,NA	0.0137916,NA	0.00946506,NA	0.838369,NA	0.0001907	0.000381089
3	rs59174275	85611013	C,NA	T,NA	0.989066,NA	0.010699,NA	0.0190121,NA	0.241387,NA	0.000190649	0.00038099
3	rs16974757	85610697	G,NA	A,NA	0.989066,NA	0.010699,NA	0.0190121,NA	0.241387,NA	0.000190649	0.00038099
3	rs145447002	84958034	T,NA	G,NA	0.898608,NA	0.00479912,NA	0.00655017,NA	0.333708,NA	0.000190587	0.000380904
3	rs7402770	85608048	C,C	T,T	0.538767,0.583333	0.0032722,-0.0103067	0.00396624,0.00867062	0.38789,0.629745	0.00019038	0.000380128
3	rs16974777	85613880	T,NA	C,NA	0.989066,NA	0.010645,NA	0.0190121,NA	0.239922,NA	0.000190359	0.00038041
3	rs151195091	84922273	T,NA	C,NA	0.905567,NA	0.0046802,NA	0.00676109,NA	0.310873,NA	0.000190276	0.000380292
3	rs143656353	85428894	A,NA	G,NA	0.954274,NA	0.00169532,NA	0.00946506,NA	0.0665893,NA	0.000190141	0.000379874
3	rs7164520	85500229	A,A	C,C	0.693837,0.955357	-0.00645843,-0.00407637	0.00428977,0.0206987	0.878817,0.0737213	0.000190129	0.00038001
3	rs67428966	85607308	A,NA	G,NA	0.989066,NA	0.010591,NA	0.0190121,NA	0.238461,NA	0.000190071	0.000379834
3	rs113943946	85610044	T,NA	C,NA	0.989066,NA	0.010591,NA	0.0190121,NA	0.238461,NA	0.000190071	0.000379834
3	rs16974769	85612578	G,NA	C,NA	0.989066,NA	0.010591,NA	0.0190121,NA	0.238461,NA	0.000190071	0.000379834
3	rs67350026	85608398	C,NA	T,NA	0.989066,NA	0.010591,NA	0.0190121,NA	0.238461,NA	0.000190071	0.000379834
3	rs139019458	84352554	G,NA	A,NA	0.986084,NA	0.0143277,NA	0.0168779,NA	0.402375,NA	0.000190059	0.000379794
3	rs11858930	85511812	T,T	C,C	0.690855,0.956349	-0.00651107,-0.0058929	0.00427824,0.0209218	0.892678,0.108908	0.000189792	0.000379336
3	rs8032061	85608094	G,NA	T,NA	0.989066,NA	0.0105369,NA	0.0190121,NA	0.237002,NA	0.000189785	0.000379262
3	rs8031544	85607802	C,NA	T,NA	0.989066,NA	0.0105369,NA	0.0190121,NA	0.237002,NA	0.000189785	0.000379262
3	rs2015233	85611448	G,NA	T,NA	0.989066,NA	0.0105369,NA	0.0190121,NA	0.237002,NA	0.000189785	0.000379262
3	rs56204314	85600065	T,NA	C,NA	0.989066,NA	0.0105323,NA	0.0190121,NA	0.236877,NA	0.000189761	0.000379213
3	rs72748648	84655048	G,NA	A,NA	0.885686,NA	0.0107434,NA	0.0062137,NA	1.07669,NA	0.000189613	0.000378881
3	rs11636742	84480236	G,NA	A,NA	0.883698,NA	0.0043981,NA	0.00616728,NA	0.322609,NA	0.000189496	0.000378532
3	rs142537265	85113542	A,NA	G,NA	0.902585,NA	0.00701135,NA	0.00666778,NA	0.533107,NA	0.000189457	0.000378546
3	rs36034494	84927677	A,NA	G,NA	0.90159,NA	0.00441198,NA	0.00663768,NA	0.295635,NA	0.000189364	0.000378464
3	rs117955738	85330889	A,NA	G,NA	0.977137,NA	0.0171836,NA	0.0132281,NA	0.712344,NA	0.000189259	0.000378312
3	rs72748679	84796462	C,NA	G,NA	0.957256,NA	0.0113759,NA	0.00977441,NA	0.611747,NA	0.000189176	0.000378069
3	rs55886031	84774572	T,NA	C,NA	0.902585,NA	0.00696669,NA	0.00666778,NA	0.528558,NA	0.000189159	0.000377951
3	rs141770783	84413261	A,NA	G,NA	0.974155,NA	0.0173559,NA	0.0124606,NA	0.786056,NA	0.000189144	0.000378064
3	rs17222302	85432030	C,NA	T,NA	0.985089,NA	0.00556952,NA	0.0163138,NA	0.135012,NA	0.00018913	0.00037795
3	rs111357263	85232617	G,NA	A,NA	0.952286,NA	-0.0276036,NA	0.00927543,NA	2.53455,NA	0.000189096	0.000377806
3	rs117855064	84833591	A,NA	G,NA	0.988072,NA	-0.0114858,NA	0.0182119,NA	0.277159,NA	0.000189038	0.000377719
3	rs117821473	85540718	T,NA	C,NA	0.94334,NA	0.005493,NA	0.00855199,NA	0.283434,NA	0.000188884	0.000377418
3	rs72753029	85307292	G,NA	C,NA	0.968191,NA	-0.0160575,NA	0.0112664,NA	0.812253,NA	0.000188883	0.000377449
3	rs534768823	84916971	T,NA	G,NA	0.973161,NA	0.00239855,NA	0.0122339,NA	0.073367,NA	0.000188853	0.000377488
3	rs45523532	85447434	T,NA	G,NA	0.986084,NA	0.000520967,NA	0.0168779,NA	0.0108281,NA	0.000188574	0.000376827
3	rs117393412	84565067	A,NA	G,NA	0.987078,NA	0.0168433,NA	0.0175062,NA	0.473685,NA	0.000188572	0.000376873
3	rs67703134	85603225	G,NA	C,NA	0.989066,NA	0.0102976,NA	0.0190121,NA	0.230571,NA	0.000188541	0.000376775
3	rs2401427	84957125	G,NA	T,NA	0.898608,NA	0.00493431,NA	0.00655017,NA	0.34557,NA	0.000188527	0.000376787
3	rs117890238	85220209	T,NA	C,NA	0.986084,NA	0.0179136,NA	0.0168779,NA	0.539817,NA	0.000188512	0.000376749
3	rs16974197	85609118	A,NA	G,NA	0.989066,NA	0.0102723,NA	0.0190121,NA	0.229894,NA	0.000188411	0.000376517
3	rs77328593	84686080	G,G	A,A	0.856859,0.857143	-0.000924568,-0.0104779	0.00564551,0.0122159	0.0605249,0.407774	0.000188373	0.000376651
3	rs67698215	85633435	C,NA	A,NA	0.986084,NA	0.0117035,NA	0.0168779,NA	0.311541,NA	0.000187966	0.000375622
3	rs55781136	84637651	G,G	A,A	0.720676,0.652778	0.011721,0.00605398	0.00440672,0.00897877	2.10685,0.3009	0.000187892	0.000376178
3	rs8032954	85609208	C,NA	A,NA	0.986084,NA	0.00943589,NA	0.0168779,NA	0.239491,NA	0.000187764	0.00037523
3	rs117184972	84354502	A,NA	G,NA	0.973161,NA	0.00184335,NA	0.0122339,NA	0.0554032,NA	0.000187702	0.000375166
3	rs28674753	85607884	G,NA	T,NA	0.983101,NA	0.0107234,NA	0.0153396,NA	0.314697,NA	0.000187625	0.000374947
3	rs117885373	84443983	A,NA	G,NA	0.969185,NA	0.0133698,NA	0.0114407,NA	0.615182,NA	0.000187619	0.000374941
3	rs8041709	84489321	T,T	G,G	0.90159,0.722222	-0.00346526,-0.00175464	0.00663768,0.00954375	0.220671,0.0684763	0.000187524	0.000375223
3	rs55993465	85597637	T,NA	C,NA	0.989066,NA	0.0100876,NA	0.0190121,NA	0.224971,NA	0.00018748	0.000374655
3	rs113959087	84640977	A,NA	C,NA	0.945328,NA	0.0107396,NA	0.00869693,NA	0.663789,NA	0.000187473	0.000374558
3	rs149952549	84953950	T,NA	C,NA	0.99006,NA	-0.00738201,NA	0.01993,NA	0.148077,NA	0.000187426	0.000374557
3	rs62026541	84808766	C,C	T,T	0.875746,0.819444	0.0125541,0.00424834	0.0059937,0.0111132	1.44115,0.153506	0.00018712	0.000374651
3	rs72630441	84760099	A,A	T,T	0.873757,0.826389	0.0121417,0.00624012	0.00595306,0.0112855	1.38308,0.236339	0.000186887	0.000374159
3	rs72746989	84549636	C,NA	T,NA	0.952286,NA	0.0125702,NA	0.00927543,NA	0.756094,NA	0.000186862	0.000373431
3	rs145184508	84918978	A,NA	G,NA	0.90159,NA	0.00459478,NA	0.00663768,NA	0.310873,NA	0.000186717	0.000373172
```
