## Supplementary material for "Characterization of shared and ancestry-specific signals driving complex traits using multi-ancestry fine-mapping": susiex_nc3.cs80.snp

```
BP	SNP	PIP(CS1)	LogBF(CS1,Pop1)	LogBF(CS1,Pop2)	PIP(CS2)	LogBF(CS2,Pop1)	LogBF(CS2,Pop2)	PIP(CS3)	LogBF(CS3,Pop1)	LogBF(CS3,Pop2)
84324441	rs2730080	3.85339e-12	-0.129324	-0.97347	5.14599e-05	-1.89506	-1.20106	5.15365e-05	-1.89519	-1.20098
84325335	rs71395419	9.23352e-12	-0.228907	-1.95846e-10	0.000196327	-1.75714	-1.95846e-10	0.000196603	-1.75727	-1.95846e-10
84325760	rs75821416	8.01489e-13	-1.90845	-0.764583	0.00019773	-0.824433	-0.92559	0.000197633	-0.82656	-0.925486
84326658	rs12591049	5.2334e-13	-1.88354	-1.21573	5.56422e-05	-1.86132	-1.15667	5.57133e-05	-1.86128	-1.15696
84326982	rs12593448	5.03708e-13	-1.91203	-1.22547	5.63417e-05	-1.82964	-1.17585	5.64164e-05	-1.8296	-1.1761
84327771	rs2730081	2.13681e-11	1.83835	-1.2282	0.000257999	-0.253447	-1.23052	0.000256956	-0.259039	-1.23051
84327990	rs28676897	5.14731e-13	-1.88603	-1.22983	4.80232e-05	-1.93465	-1.23059	4.80973e-05	-1.93464	-1.23058
84329438	rs72761818	5.03545e-13	-1.91703	-1.2208	5.71683e-05	-1.83553	-1.15539	5.72413e-05	-1.83549	-1.15569
84329493	rs28539036	4.9724e-13	-1.923	-1.22743	5.01141e-05	-1.89854	-1.22408	5.01955e-05	-1.89849	-1.22404
84332616	rs77142809	2.56422e-12	-1.51009	-1.95846e-10	0.000568606	-0.693735	-1.95846e-10	0.000569489	-0.693716	-1.95846e-10
84332772	rs1016355	7.45511e-13	-1.6008	-1.14463	0.00034954	0.0468098	-1.22712	0.000347663	0.0398126	-1.22703
84333412	rs17587205	2.14302e-12	-0.718987	-0.970544	0.000586236	0.149077	-0.812278	0.000583014	0.143068	-0.813312
84333465	rs8035750	4.97781e-13	-1.92655	-1.22279	5.17527e-05	-1.87606	-1.21439	5.18392e-05	-1.87598	-1.21433
84333697	rs146558477	3.64733e-12	-1.83589e-10	-1.15775	0.000357671	-1.83589e-10	-1.15731	0.000358216	-1.83589e-10	-1.15732
84334725	rs180685060	1.75402e-12	-1.88984	-1.95846e-10	0.000203871	-1.71944	-1.95846e-10	0.000204135	-1.71967	-1.95846e-10
84334733	rs17158717	8.27163e-13	-1.92586	-0.715643	9.38727e-05	-1.58562	-0.909366	9.38479e-05	-1.5875	-0.909284
84335172	rs8026879	7.90462e-13	-1.91966	-0.767225	8.94938e-05	-1.59549	-0.947262	8.94723e-05	-1.59734	-0.947186
84335335	rs72761820	5.07663e-13	-1.91755	-1.21213	5.94654e-05	-1.82472	-1.12681	5.95402e-05	-1.82466	-1.12714
84335431	rs142100632	2.3898e-12	-1.58054	-1.95846e-10	0.000502982	-0.816368	-1.95846e-10	0.000503763	-0.81635	-1.95846e-10
84335453	rs72761821	2.75006e-12	-1.44013	-1.95846e-10	0.000199058	-1.74333	-1.95846e-10	0.000199321	-1.74354	-1.95846e-10
84335902	rs78917663	4.14871e-12	-1.02895	-1.95846e-10	0.000430606	-0.97173	-1.95846e-10	0.000431401	-0.971418	-1.95846e-10
84335975	rs17157758	7.85371e-13	-1.93506	-0.758291	0.000102361	-1.48157	-0.926852	0.000102307	-1.48371	-0.926765
84336494	rs17527969	1.9802e-12	-1.76855	-1.95846e-10	0.000176008	-1.86639	-1.95846e-10	0.000176307	-1.86623	-1.95846e-10
84336502	rs2730084	4.81221e-12	0.1113	-0.991892	4.97817e-05	-1.92456	-1.20472	4.98588e-05	-1.92463	-1.20464
84337258	rs2585038	3.62916e-11	2.32154	-1.1817	0.00228778	1.7014	-1.00298	0.00226865	1.6919	-1.00341
84337376	rs74682156	2.39448e-12	-1.57858	-1.95846e-10	0.000504733	-0.812894	-1.95846e-10	0.000505516	-0.812876	-1.95846e-10
84337696	rs2585039	3.91291e-12	-0.0914455	-0.996022	5.09258e-05	-1.90049	-1.20607	5.10018e-05	-1.90061	-1.20599
84337933	rs75474871	1.53861e-12	-0.971497	-1.04937	0.000401584	-0.133336	-0.90817	0.000399618	-0.138853	-0.909093
84338056	rs28478275	4.98566e-13	-1.92901	-1.21875	5.16834e-05	-1.87799	-1.21379	5.17702e-05	-1.87792	-1.21372
84338082	rs149010755	2.76664e-12	-1.43412	-1.95846e-10	0.0002211	-1.63831	-1.95846e-10	0.000221671	-1.63726	-1.95846e-10
84338368	rs182917855	5.19794e-12	-1.83589e-10	-0.803486	0.000620629	-1.83589e-10	-0.606189	0.000621736	-1.83589e-10	-0.60594
84338435	rs192847931	3.39114e-12	-1.83589e-10	-1.23058	0.000332428	-1.83589e-10	-1.2305	0.000332938	-1.83589e-10	-1.2305
84338642	rs117540214	2.83302e-12	-1.4104	-1.95846e-10	0.000225893	-1.61686	-1.95846e-10	0.00022592	-1.61827	-1.95846e-10
84338866	rs79876140	1.47432e-12	-1.02142	-1.04213	0.000379721	-0.201845	-0.895642	0.000377896	-0.207257	-0.89658
84339436	rs8038454	7.74285e-13	-1.93005	-0.777509	0.000152631	-1.06524	-0.94366	0.00015257	-1.06728	-0.943554
84339767	rs74249872	1.6809e-12	-0.837036	-1.09538	0.000457622	0.0489068	-0.959787	0.000455292	0.0431173	-0.960634
84340090	rs146025045	3.53238e-12	-1.83589e-10	-1.18978	0.000333496	-1.83589e-10	-1.22729	0.000334013	-1.83589e-10	-1.22728
84340096	rs79476846	4.15784e-12	-1.02675	-1.95846e-10	0.000431583	-0.969463	-1.95846e-10	0.00043238	-0.969151	-1.95846e-10
84340468	rs2585040	3.28031e-11	2.19929	-1.16052	0.00226482	1.63655	-0.948223	0.00224588	1.62707	-0.948672
84340536	rs2585041	4.75545e-12	0.113447	-1.0059	4.96631e-05	-1.92247	-1.20919	4.97391e-05	-1.92255	-1.20912
84341034	rs59499534	1.95999e-12	-0.665772	-1.11303	0.000553863	0.276974	-0.99698	0.000550901	0.270861	-0.997761
84341202	rs28645820	5.16904e-13	-1.91779	-1.19386	5.11759e-05	-1.89345	-1.20821	5.12531e-05	-1.89338	-1.2083
84341495	rs72761824	5.15665e-13	-1.89407	-1.21998	5.58253e-05	-1.86787	-1.14683	5.58948e-05	-1.86784	-1.14715
84341748	rs2585042	2.45961e-11	1.89788	-1.14704	0.00186582	1.41856	-0.924031	0.00185052	1.40929	-0.924524
84342045	rs72761825	1.70427e-12	-1.91861	-1.95846e-10	0.000164846	-1.93191	-1.95846e-10	0.000165079	-1.93203	-1.95846e-10
84342105	rs117310104	2.70173e-12	-1.45786	-1.95846e-10	0.000164535	-1.9338	-1.95846e-10	0.000164789	-1.93379	-1.95846e-10
84342108	rs78701790	2.23647e-12	-1.64685	-1.95846e-10	0.000431024	-0.970758	-1.95846e-10	0.000431376	-0.971474	-1.95846e-10
84342939	rs74501551	2.44627e-12	-1.55718	-1.95846e-10	0.000166467	-1.92213	-1.95846e-10	0.000166727	-1.9221	-1.95846e-10
84343382	rs60619082	5.4321e-13	-1.87732	-1.18469	5.91901e-05	-1.87616	-1.08001	5.92573e-05	-1.87613	-1.08044
84343769	rs112614529	1.78724e-12	-1.87107	-1.95846e-10	0.000166014	-1.92485	-1.95846e-10	0.000166268	-1.92485	-1.95846e-10
84343856	rs8026718	5.31653e-13	-1.89722	-1.1863	5.98546e-05	-1.86208	-1.08293	5.99236e-05	-1.86203	-1.08336
84344076	rs4335742	1.97202e-12	-1.77269	-1.95846e-10	0.000165634	-1.92714	-1.95846e-10	0.000165879	-1.9272	-1.95846e-10
84344447	rs60357700	1.58658e-12	-0.899306	-1.09086	0.000350985	-0.206194	-0.969987	0.000349381	-0.211485	-0.970808
84344690	rs74249873	1.56325e-12	-0.899306	-1.10568	0.000343901	-0.206194	-0.990376	0.000342341	-0.211485	-0.991164
84344921	rs8031527	5.64982e-13	-1.93517	-1.08754	0.00010683	-1.19994	-1.16574	0.000106803	-1.20179	-1.16567
84345257	rs111872379	1.76974e-12	-1.88092	-1.95846e-10	0.000172882	-1.88431	-1.95846e-10	0.000173141	-1.88435	-1.95846e-10
84345286	rs144731081	1.01678e-11	-0.132524	-1.95846e-10	0.000256219	-1.49089	-1.95846e-10	0.000256647	-1.49075	-1.95846e-10
84345660	rs2730086	3.77814e-12	-0.0299029	-1.09261	4.95395e-05	-1.90486	-1.22929	4.96104e-05	-1.90498	-1.22927
84345848	rs2554392	3.92794e-12	0.00897967	-1.09261	4.93075e-05	-1.90956	-1.22929	4.93787e-05	-1.90966	-1.22927
84346067	rs2554391	3.93471e-12	0.00897967	-1.09089	4.93475e-05	-1.90956	-1.22848	4.94189e-05	-1.90966	-1.22846
84346118	rs10152418	5.3126e-13	-1.88797	-1.19628	5.90553e-05	-1.86366	-1.09478	5.9124e-05	-1.86364	-1.09518
84346449	rs58620502	1.47172e-12	-0.924291	-1.14103	0.000316914	-0.238516	-1.03978	0.000315518	-0.243758	-1.04048
84346599	rs76366555	3.64348e-12	-1.83589e-10	-1.15881	0.000352462	-1.83589e-10	-1.17198	0.00035302	-1.83589e-10	-1.17193
84346629	rs149917824	8.25064e-12	-0.341457	-1.95846e-10	0.00113802	0.000121097	-1.95846e-10	0.00113908	-0.000479905	-1.95846e-10
84347279	rs117039111	3.12129e-12	-1.3135	-1.95846e-10	0.00019533	-1.76223	-1.95846e-10	0.000195704	-1.76185	-1.95846e-10
84347429	rs11854647	5.69151e-13	-1.93065	-1.08471	7.7271e-05	-1.52375	-1.16586	7.72368e-05	-1.52579	-1.16579
84347751	rs2585061	3.39603e-11	2.0985	-1.02505	0.00248364	1.50604	-0.725482	0.00246254	1.49663	-0.726138
84347819	rs10906978	5.61267e-13	-1.92962	-1.09968	7.58218e-05	-1.53284	-1.17569	7.57895e-05	-1.53486	-1.17563
84348155	rs13379943	5.09245e-13	-1.9217	-1.20487	5.17791e-05	-1.87409	-1.21584	5.18571e-05	-1.87405	-1.21592
84348409	rs143591554	1.58783e-11	-1.83589e-10	0.313208	0.00196319	-1.83589e-10	0.545403	0.00196515	-1.83589e-10	0.544871
84348543	rs13380416	5.10251e-13	-1.92233	-1.20227	5.14868e-05	-1.88174	-1.21386	5.15643e-05	-1.88169	-1.21394
84348785	rs78062685	1.67608e-12	-1.93529	-1.95846e-10	0.000173742	-1.87935	-1.95846e-10	0.000174038	-1.87918	-1.95846e-10
84349089	rs2217065	7.64902e-13	-1.84575	-0.874005	0.000742811	0.598149	-1.02463	0.000738487	0.590838	-1.02469
84349123	rs8026130	5.53965e-13	-1.86301	-1.17939	5.9265e-05	-1.8821	-1.0728	5.93322e-05	-1.88207	-1.07323
84349386	rs74679101	1.60721e-12	-0.834552	-1.14269	0.000365809	-0.0948932	-1.03992	0.000364185	-0.100167	-1.04063
84349394	rs75549342	1.60448e-12	-0.834552	-1.1444	0.00036489	-0.0948932	-1.04243	0.000363272	-0.100167	-1.04314
84350251	rs72761828	5.66589e-13	-1.93522	-1.08465	8.25009e-05	-1.45984	-1.16428	8.24506e-05	-1.46205	-1.1642
84350745	rs12595343	5.33973e-13	-1.88338	-1.19578	5.73344e-05	-1.8855	-1.10252	5.74014e-05	-1.88547	-1.10292
84351076	rs4636877	1.94166e-12	-0.653337	-1.13487	0.000514637	0.234752	-1.02821	0.000511903	0.22862	-1.02894
84351512	rs2730085	3.944e-12	0.00897967	-1.08853	4.93622e-05	-1.90956	-1.22818	4.94338e-05	-1.90966	-1.22816
84352092	rs72761831	2.33884e-12	-1.60209	-1.95846e-10	0.000166443	-1.92227	-1.95846e-10	0.000166698	-1.92227	-1.95846e-10
84352482	rs17528206	1.67627e-12	-1.93518	-1.95846e-10	0.000167792	-1.9142	-1.95846e-10	0.000168063	-1.91411	-1.95846e-10
84352554	rs139019458	2.31792e-12	-1.61108	-1.95846e-10	0.000189772	-1.7911	-1.95846e-10	0.000190059	-1.79112	-1.95846e-10
84352564	rs979543	2.76739e-11	2.00012	-1.13138	0.00182249	1.3835	-0.91247	0.00180795	1.3744	-0.912911
84352776	rs10520582	1.92385e-12	-0.662555	-1.13487	0.000508499	0.222753	-1.02821	0.000505806	0.216638	-1.02894
84352782	rs79446674	3.78497e-12	-1.83589e-10	-1.12071	0.000342312	-1.83589e-10	-1.2012	0.000342854	-1.83589e-10	-1.20115
84352873	rs2585049	2.03159e-11	1.66396	-1.1043	0.00147864	1.10562	-0.843672	0.0014671	1.09678	-0.844196
84353355	rs76543944	2.01377e-12	-1.75174	-1.95846e-10	0.000215909	-1.66207	-1.95846e-10	0.000216191	-1.66229	-1.95846e-10
84353610	rs117427668	8.03888e-12	-0.367458	-1.95846e-10	0.00110586	-0.0285418	-1.95846e-10	0.0011069	-0.0291383	-1.95846e-10
84353646	rs77262585	2.09668e-12	-0.566055	-1.14534	0.000567493	0.347878	-1.04357	0.000564405	0.341588	-1.04427
84354502	rs117184972	1.75356e-12	-1.8901	-1.95846e-10	0.000187499	-1.80315	-1.95846e-10	0.000187702	-1.8036	-1.95846e-10
84354584	rs1834524	5.4274e-13	-1.88192	-1.18096	5.97061e-05	-1.88022	-1.06727	5.97733e-05	-1.88017	-1.06772
84354586	rs79366123	2.24396e-12	-1.6435	-1.95846e-10	0.000431644	-0.969322	-1.95846e-10	0.00043229	-0.969358	-1.95846e-10
84354696	rs10906979	5.40584e-13	-1.93525	-1.13161	8.42655e-05	-1.4087	-1.19425	8.42042e-05	-1.41101	-1.1942
84355279	rs60474360	5.50999e-13	-1.92362	-1.12415	0.000123167	-1.03387	-1.18951	0.000123107	-1.03595	-1.18946
84355402	rs1426159	5.61815e-13	-1.79906	-1.22927	0.000146424	-0.820755	-1.22966	0.000146254	-0.823453	-1.22965
84355722	rs12595657	5.27869e-13	-1.88426	-1.2064	5.71404e-05	-1.87778	-1.11363	5.72087e-05	-1.87774	-1.11401
84355990	rs2585052	2.68539e-11	1.8361	-0.997436	0.00211842	1.30418	-0.682683	0.00210092	1.29504	-0.683367
84356316	rs2554383	3.13039e-11	1.99125	-0.999258	0.00243948	1.4481	-0.685477	0.00241885	1.43875	-0.686159
84357756	rs57455342	5.69334e-13	-1.90653	-1.10851	6.79097e-05	-1.64274	-1.176	6.79002e-05	-1.64447	-1.17594
84357792	rs144346955	1.85987e-12	-0.70997	-1.12127	0.000488636	0.160877	-1.00618	0.000486072	0.15485	-1.00695
84357904	rs11853263	5.55569e-13	-1.91096	-1.12855	6.87018e-05	-1.61804	-1.18911	6.86866e-05	-1.61984	-1.18906
84360040	rs117409276	6.03807e-12	-0.653664	-1.95846e-10	0.000253173	-1.50285	-1.95846e-10	0.000253247	-1.50409	-1.95846e-10
84360612	rs113642962	5.31214e-13	-1.88725	-1.19709	5.87285e-05	-1.87451	-1.08948	5.8797e-05	-1.87447	-1.0899
84361517	rs117249648	2.12607e-11	-1.83589e-10	0.605113	0.0021184	-1.83589e-10	0.621493	0.00212067	-1.83589e-10	0.62103
84361518	rs11259916	1.42184e-11	1.39739	-1.1946	0.000468302	0.224857	-1.11267	0.000465796	0.217914	-1.11262
84361747	rs76090427	1.65929e-12	-0.820655	-1.1247	0.000440394	0.0709052	-1.02016	0.000438182	0.0650837	-1.0209
84361773	rs11636516	3.14972e-11	1.95998	-0.961829	0.00247799	1.40705	-0.628773	0.00245749	1.39793	-0.629489
84362021	rs2585050	5.82204e-13	-1.89605	-1.09663	6.53449e-05	-1.67365	-1.18359	6.53409e-05	-1.67529	-1.18354
84362026	rs11637709	4.86052e-12	0.258284	-1.12889	4.83044e-05	-1.92887	-1.23053	4.83756e-05	-1.92893	-1.23053
84362391	rs2554382	5.56109e-13	-1.92274	-1.1158	7.02782e-05	-1.59185	-1.19262	7.02573e-05	-1.59372	-1.19257
84362842	rs2730083	5.84697e-13	-1.91541	-1.073	7.01459e-05	-1.61197	-1.17437	7.01302e-05	-1.6138	-1.17431
84363045	rs1477593	2.774e-11	1.8092	-0.938071	0.00242475	1.35003	-0.593471	0.00240491	1.34102	-0.594208
84363542	rs4843152	2.78847e-11	1.8092	-0.932867	0.00244341	1.35003	-0.585802	0.00242341	1.34102	-0.586544
84364261	rs117253588	1.73644e-12	-1.89991	-1.95846e-10	0.000167902	-1.91354	-1.95846e-10	0.000168204	-1.91328	-1.95846e-10
84364788	rs7162845	5.06238e-13	-1.91445	-1.21805	5.10243e-05	-1.88062	-1.224	5.11037e-05	-1.88055	-1.22405
84364886	rs7165138	5.03846e-13	-1.91918	-1.21805	5.14582e-05	-1.87215	-1.224	5.15386e-05	-1.87207	-1.22405
84365434	rs2033071	5.45464e-11	2.52063	-0.97333	0.00390718	1.87309	-0.639444	0.00387318	1.86351	-0.640133
84365482	rs2562778	5.03037e-12	0.266738	-1.10299	4.82328e-05	-1.93056	-1.23032	4.83048e-05	-1.93062	-1.23031
84365652	rs17158691	5.45473e-13	-1.88032	-1.17753	6.03137e-05	-1.88181	-1.05555	6.03808e-05	-1.88177	-1.05601
84365756	rs17158688	5.53389e-13	-1.86081	-1.18263	5.84058e-05	-1.90458	-1.06492	5.84713e-05	-1.90455	-1.06537
84365759	rs74649297	5.48351e-13	-1.92926	-1.12333	8.67931e-05	-1.37545	-1.19795	8.67905e-05	-1.37706	-1.1979
84365908	rs11629611	8.0008e-13	-1.89863	-0.776165	0.000616518	0.332933	-0.945769	0.000613231	0.3261	-0.945813
84366066	rs2562777	2.36427e-11	1.61002	-0.898717	0.00213149	1.16364	-0.535984	0.00211453	1.15489	-0.536754
84366195	rs28664943	5.08413e-13	-1.91185	-1.21636	5.08833e-05	-1.88462	-1.22276	5.09622e-05	-1.88456	-1.22281
84366841	rs112843856	2.12712e-12	-1.69698	-1.95846e-10	0.000408788	-1.02373	-1.95846e-10	0.000409129	-1.02443	-1.95846e-10
84367012	rs7167029	5.89888e-13	-1.90192	-1.07765	6.81079e-05	-1.64619	-1.16964	6.80996e-05	-1.64791	-1.16957
84367274	rs145279861	6.60332e-12	-1.83589e-10	-0.564175	0.000686552	-1.83589e-10	-0.505242	0.000687581	-1.83589e-10	-0.505276
84367508	rs17158683	1.16982e-12	-1.14075	-1.15415	0.000291765	-0.320843	-1.04013	0.000290467	-0.326133	-1.04083
84367968	rs28409641	5.6092e-13	-1.93071	-1.09922	9.08112e-05	-1.35091	-1.17723	9.07488e-05	-1.35309	-1.17727
84368060	rs28548261	5.99341e-13	-1.82983	-1.13385	6.2667e-05	-1.90825	-0.990843	6.27303e-05	-1.90822	-0.991389
84368163	rs2562776	2.35694e-11	1.73272	-1.02452	0.00185838	1.20842	-0.717887	0.00184326	1.19942	-0.718584
84368166	rs28478148	5.90586e-13	-1.83785	-1.14053	6.22741e-05	-1.90394	-1.00144	6.23379e-05	-1.90391	-1.00197
84369987	rs77933778	1.97333e-12	-1.77203	-1.95846e-10	0.000167299	-1.91714	-1.95846e-10	0.000167549	-1.91718	-1.95846e-10
84370627	rs28391253	5.1739e-13	-1.90155	-1.20916	5.05137e-05	-1.89745	-1.21723	5.05907e-05	-1.89739	-1.21729
84370671	rs2194954	5.40894e-13	-1.92784	-1.13844	7.19291e-05	-1.56217	-1.19907	7.19028e-05	-1.56412	-1.19902
84371082	rs11636437	5.48393e-13	-1.93105	-1.12146	7.41723e-05	-1.53586	-1.19467	7.41399e-05	-1.53787	-1.19463
84371503	rs151119413	4.50522e-12	-1.83589e-10	-0.94651	0.000385194	-1.83589e-10	-1.08318	0.000385639	-1.83589e-10	-1.08355
84372773	rs2585048	5.00573e-12	0.116129	-0.957295	0.000659242	0.129925	-0.675757	0.000655181	0.122798	-0.676342
84372928	rs11639223	5.23849e-13	-1.88627	-1.21203	4.95523e-05	-1.93247	-1.20143	4.96225e-05	-1.93258	-1.20143
84373247	rs77028575	3.39108e-12	-1.83589e-10	-1.2306	0.00033246	-1.83589e-10	-1.2304	0.000332971	-1.83589e-10	-1.2304
84373370	rs890309	3.9257e-12	0.104118	-1.18832	5.3554e-05	-1.85286	-1.20338	5.36189e-05	-1.85308	-1.20347
84373647	rs9635452	6.66471e-13	-1.70911	-1.1484	5.19213e-05	-1.88321	-1.20399	5.1992e-05	-1.88321	-1.20416
84374341	rs80312348	3.633e-12	-0.28623	-0.875459	0.00124264	0.754034	-0.665967	0.0012336	0.746664	-0.667427
84374728	rs9788726	1.23484e-12	-1.59581	-0.644998	0.000154318	-1.40536	-0.59255	0.000154037	-1.40732	-0.593942
84374737	rs9788762	1.35306e-12	-1.25702	-0.892365	6.46866e-05	-1.86509	-1.00228	6.47475e-05	-1.86517	-1.00279
84374944	rs79706217	3.5934e-12	-0.297189	-0.875459	0.00122536	0.740034	-0.665967	0.00121647	0.732684	-0.667427
84375147	rs35075309	7.02789e-11	1.80072	-1.95846e-10	0.000170015	-1.90104	-1.95846e-10	0.000170258	-1.90114	-1.95846e-10
84375607	rs79590734	4.62442e-12	-0.35568	-0.564718	0.00160849	0.665138	-0.319007	0.00159624	0.657891	-0.320941
84375611	rs139578998	1.78387e-12	-1.87296	-1.95846e-10	0.000229576	-1.60069	-1.95846e-10	0.000230164	-1.59967	-1.95846e-10
84376538	rs78013233	5.01567e-13	-1.93489	-1.20688	0.000103801	-1.16465	-1.22979	0.00010366	-1.16755	-1.22979
84377042	rs2585047	3.11116e-12	-0.142147	-1.1746	5.768e-05	-1.77159	-1.21042	5.77461e-05	-1.7719	-1.2105
84377843	rs2554381	3.96218e-12	0.0737763	-1.14873	5.28849e-05	-1.84785	-1.22095	5.29513e-05	-1.84807	-1.22101
84378439	rs11858662	4.92521e-13	-1.93023	-1.22974	0.00011397	-1.07738	-1.22361	0.000113794	-1.08043	-1.22363
84378692	rs2562775	3.49808e-12	-0.0613159	-1.13822	5.39954e-05	-1.82389	-1.22414	5.4062e-05	-1.82414	-1.22418
84378899	rs968069	4.0082e-12	0.0773367	-1.14074	5.23975e-05	-1.85462	-1.22345	5.2464e-05	-1.85483	-1.2235
84379055	rs1896813	3.72928e-12	0.0126957	-1.14823	5.35845e-05	-1.83454	-1.22113	5.3651e-05	-1.83477	-1.22118
84379450	rs79418219	4.93891e-13	-1.93452	-1.22267	0.000105299	-1.15098	-1.22913	0.000105151	-1.15391	-1.22915
84379879	rs7168677	1.57663e-12	-1.39248	-0.603982	7.88673e-05	-1.90155	-0.767606	7.89262e-05	-1.90161	-0.768336
84380096	rs2562774	1.29525e-11	0.958575	-0.849031	0.000267796	-0.392446	-1.05425	0.000266648	-0.397989	-1.05454
84380276	rs57372822	1.71646e-12	-1.5881	-0.323383	9.51614e-05	-1.93438	-0.546971	9.5221e-05	-1.93438	-0.547873
84380619	rs1019665	5.07631e-12	0.266652	-1.09381	0.000474014	-0.0326107	-0.843075	0.000471073	-0.0397753	-0.843668
84380822	rs78512907	3.72743e-12	-1.83589e-10	-1.13603	0.00045753	-1.83589e-10	-0.911081	0.000457981	-1.83589e-10	-0.911628
84380840	rs1019666	4.89846e-13	-1.93487	-1.23054	0.000103594	-1.18422	-1.21223	0.000103452	-1.18707	-1.21227
84380849	rs1019667	4.4149e-12	0.12753	-1.09429	0.000416243	-0.161774	-0.84388	0.000413763	-0.168691	-0.844473
84381209	rs1019668	6.16456e-13	-1.93507	-1.00045	0.000445568	0.203712	-1.14129	0.000443088	0.196618	-1.1413
84382044	rs11855815	5.56698e-13	-1.91293	-1.12455	5.57404e-05	-1.90592	-1.11029	5.58045e-05	-1.90631	-1.11029
84382435	rs2162234	6.69705e-13	-1.81361	-1.03905	0.000106102	-1.24663	-1.12589	0.000105988	-1.24902	-1.12611
84382561	rs144286214	2.2021e-12	-1.66234	-1.95846e-10	0.000168082	-1.91247	-1.95846e-10	0.000168364	-1.91233	-1.95846e-10
84382798	rs7166410	6.63073e-13	-1.7539	-1.10872	0.000394019	0.0644286	-1.12495	0.00039246	0.0592495	-1.12527
84382812	rs76134248	8.92036e-13	-1.41818	-1.14782	7.19217e-05	-1.81936	-0.941987	7.1989e-05	-1.81943	-0.942513
84382843	rs76081624	8.83187e-13	-1.42991	-1.14606	7.17606e-05	-1.82488	-0.938712	7.18276e-05	-1.82495	-0.939241
84382953	rs2562768	5.22087e-12	0.310328	-1.10941	0.000495176	0.0376398	-0.869651	0.000492047	0.0303417	-0.870223
84383062	rs7165624	6.30839e-13	-1.80483	-1.10762	8.10683e-05	-1.62362	-1.01801	8.11092e-05	-1.62442	-1.01824
84384278	rs60114944	8.90162e-13	-1.86836	-0.699743	8.1637e-05	-1.7708	-0.863842	8.17185e-05	-1.77069	-0.864485
84385755	rs12908225	1.23552e-11	0.0623317	-1.95846e-10	0.000193929	-1.76943	-1.95846e-10	0.000194254	-1.76929	-1.95846e-10
84386003	rs1426162	5.62569e-12	0.392782	-1.11719	0.000546195	0.149211	-0.883159	0.000542629	0.14169	-0.88372
84386216	rs182387279	3.58727e-12	-1.83589e-10	-1.17436	0.000334953	-1.83589e-10	-1.22293	0.000335457	-1.83589e-10	-1.22296
84386670	rs76872737	3.48482e-12	-1.83589e-10	-1.20333	0.000380971	-1.83589e-10	-1.0942	0.000381651	-1.83589e-10	-1.09395
84387472	rs75708269	6.00101e-12	-0.368016	-0.291804	0.00190963	0.588334	-0.0705946	0.00189482	0.581187	-0.0727626
84387926	rs2562783	6.31385e-12	0.517426	-1.12643	0.000604669	0.267242	-0.899484	0.000600603	0.259511	-0.900032
84388936	rs1896815	1.56099e-12	-1.60775	-0.398682	8.90549e-05	-1.93526	-0.612405	8.91157e-05	-1.93527	-0.613255
84388941	rs1896814	1.61391e-12	-1.58505	-0.388034	9.04889e-05	-1.93413	-0.597565	9.05489e-05	-1.93414	-0.598429
84389570	rs61260043	1.574e-12	-1.5911	-0.407034	8.86641e-05	-1.93445	-0.617613	8.87249e-05	-1.93446	-0.618456
84389869	rs78838378	1.9692e-12	-1.77412	-1.95846e-10	0.000382644	-1.08982	-1.95846e-10	0.000382966	-1.09051	-1.95846e-10
84390231	rs74487888	5.15875e-13	-1.887	-1.22664	0.000151609	-0.787099	-1.22852	0.00015149	-0.789399	-1.22854
84390365	rs2554389	3.38382e-12	-0.181364	-1.05138	5.72546e-05	-1.75946	-1.22996	5.7325e-05	-1.75978	-1.22994
84390931	rs17158662	9.82808e-13	-1.38626	-1.08283	7.79372e-05	-1.83498	-0.84604	7.8004e-05	-1.83504	-0.846656
84390967	rs11858110	4.97802e-13	-1.93134	-1.21796	0.000108348	-1.17341	-1.17816	0.000108197	-1.17627	-1.17824
84390971	rs5014396	9.43941e-13	-1.41753	-1.09191	7.57976e-05	-1.84808	-0.860773	7.58638e-05	-1.84814	-0.861377
84390975	rs2562779	4.0463e-12	0.0694484	-1.12339	0.000387082	-0.184199	-0.894088	0.000384801	-0.19109	-0.89464
84390999	rs17528889	5.34985e-12	-0.441395	-0.333284	0.00166085	0.470279	-0.0921183	0.00164856	0.463476	-0.0942754
84392163	rs138956080	3.51069e-12	-1.83589e-10	-1.19594	0.000335338	-1.83589e-10	-1.22178	0.000335827	-1.83589e-10	-1.22186
84392514	rs1426161	5.60754e-13	-1.83632	-1.19391	8.22306e-05	-1.47593	-1.15147	8.21799e-05	-1.47793	-1.15161
84392907	rs10152300	4.2878e-12	0.127986	-1.12396	0.000408448	-0.129463	-0.895095	0.000405998	-0.13646	-0.895646
84393269	rs28857567	4.9357e-13	-1.9304	-1.22744	0.000107475	-1.16107	-1.1986	0.000107325	-1.16395	-1.19865
84393710	rs117139941	4.75402e-12	-1.83589e-10	-0.892757	0.000410757	-1.83589e-10	-1.01892	0.000411357	-1.83589e-10	-1.01899
84394077	rs72746903	1.52218e-12	-1.62436	-0.407241	8.69313e-05	-1.9352	-0.636606	8.69922e-05	-1.9352	-0.637439
84394091	rs117457297	2.16926e-12	-1.67736	-1.95846e-10	0.000238178	-1.56391	-1.95846e-10	0.000238474	-1.5642	-1.95846e-10
84394459	rs1593467	4.92409e-13	-1.93139	-1.2288	0.000108	-1.15424	-1.20056	0.000107847	-1.15713	-1.20061
84394769	rs1593466	5.55073e-13	-1.85018	-1.19023	8.51505e-05	-1.44442	-1.14809	8.50916e-05	-1.44649	-1.14824
84395084	rs113368422	5.07584e-13	-1.91307	-1.21677	0.000146557	-0.818959	-1.23055	0.00014646	-0.821152	-1.23055
84395587	rs2562761	2.84473e-12	-0.269772	-1.13651	5.8795e-05	-1.73936	-1.22351	5.8862e-05	-1.7397	-1.22356
84395599	rs188238431	3.74707e-12	-1.83589e-10	-1.13077	0.000367899	-1.83589e-10	-1.12911	0.000368469	-1.83589e-10	-1.1291
84395719	rs2554388	2.88797e-12	-0.252129	-1.13906	5.79244e-05	-1.755	-1.22278	5.79915e-05	-1.75532	-1.22284
84395806	rs2585053	2.93151e-12	-0.237167	-1.13906	5.81585e-05	-1.75097	-1.22278	5.8226e-05	-1.75129	-1.22284
84395969	rs8032414	5.68119e-12	0.331079	-1.04567	0.000584889	0.0907243	-0.756225	0.000581081	0.0833171	-0.756882
84396543	rs118118391	3.54613e-12	-1.83589e-10	-1.18589	0.000376445	-1.83589e-10	-1.10615	0.000376966	-1.83589e-10	-1.1063
84397162	rs10906980	4.93167e-13	-1.93414	-1.22451	9.76458e-05	-1.22623	-1.22934	9.75235e-05	-1.22901	-1.22935
84397540	rs75305038	6.61971e-12	-0.336616	-0.225081	0.0021281	0.602761	0.0232992	0.00211174	0.595773	0.0210404
84397565	rs2554387	2.35929e-12	-0.450566	-1.14282	6.44324e-05	-1.64846	-1.22285	6.45015e-05	-1.64887	-1.2229
84397725	rs11635064	6.03201e-13	-1.91499	-1.04227	6.07115e-05	-1.91469	-1.0161	6.07863e-05	-1.91501	-1.01608
84398372	rs77619412	7.70778e-13	-1.54859	-1.16352	6.98385e-05	-1.81872	-0.97202	6.99049e-05	-1.8188	-0.972518
84398626	rs117927723	2.60869e-12	-1.4929	-1.95846e-10	0.000166377	-1.92267	-1.95846e-10	0.000166638	-1.92263	-1.95846e-10
84398853	rs2585063	2.45008e-12	-0.433403	-1.12223	6.3701e-05	-1.65593	-1.22679	6.37706e-05	-1.65634	-1.22683
84398903	rs1365198	3.83616e-12	0.0156321	-1.12291	0.000357736	-0.263896	-0.89323	0.000355686	-0.270623	-0.893784
84399919	rs28814055	5.05306e-13	-1.93083	-1.2035	0.000146986	-0.817781	-1.2288	0.000146888	-0.819993	-1.22879
84399986	rs77847557	5.12677e-13	-1.90019	-1.21967	0.000136723	-0.8885	-1.23046	0.000136636	-0.890667	-1.23047
84400579	rs7177995	5.70377e-13	-1.8214	-1.1918	7.98524e-05	-1.5064	-1.15034	7.98081e-05	-1.50834	-1.15049
84400621	rs113408685	1.89271e-12	-1.81374	-1.95846e-10	0.000348196	-1.18416	-1.95846e-10	0.000348503	-1.18481	-1.95846e-10
84400899	rs140562283	6.8869e-12	-0.522127	-1.95846e-10	0.000193096	-1.77373	-1.95846e-10	0.000193496	-1.7732	-1.95846e-10
84402197	rs10162825	4.90634e-13	-1.93527	-1.22854	0.000103259	-1.19703	-1.20265	0.00010312	-1.19986	-1.20271
84402275	rs148927172	5.09239e-11	-1.83589e-10	1.47858	0.0058562	-1.83589e-10	1.63833	0.00586524	-1.83589e-10	1.63834
84402326	rs143635172	1.67782e-12	-1.93425	-1.95846e-10	0.000222768	-1.63079	-1.95846e-10	0.000222953	-1.6315	-1.95846e-10
84403200	rs17158659	1.87089e-12	-1.24733	-0.578004	8.10581e-05	-1.86195	-0.779808	8.11183e-05	-1.86203	-0.780514
84403309	rs59195990	1.8637e-12	-1.31931	-0.509871	8.5483e-05	-1.88411	-0.704494	8.55413e-05	-1.88418	-0.705274
84403522	rs2554386	5.70751e-12	0.412943	-1.12291	0.00051745	0.105221	-0.89323	0.000514121	0.097787	-0.893784
84403705	rs117235834	3.52395e-12	-1.83589e-10	-1.19217	0.000390143	-1.83589e-10	-1.07041	0.000390848	-1.83589e-10	-1.07014
84403836	rs72746904	1.87204e-12	-1.32715	-0.497573	8.65377e-05	-1.88635	-0.689991	8.65954e-05	-1.88642	-0.690788
84404457	rs2585068	5.26138e-12	0.330602	-1.12196	0.00048005	0.0285141	-0.891548	0.000477028	0.0212218	-0.892103
84404502	rs2585067	3.45172e-12	-0.0837505	-1.12913	5.58291e-05	-1.78927	-1.22536	5.58963e-05	-1.78956	-1.2254
84404954	rs2585066	3.31615e-12	-0.121172	-1.13177	5.69788e-05	-1.76951	-1.22474	5.70459e-05	-1.76982	-1.22478
84405005	rs12148139	4.15516e-12	-1.11259	0.0851897	0.000223053	-1.86685	0.23734	0.000223321	-1.86689	0.237041
84405243	rs117027255	2.77892e-12	-1.42968	-1.95846e-10	0.000165016	-1.93088	-1.95846e-10	0.000165272	-1.93086	-1.95846e-10
84405465	rs17158657	2.21372e-12	-1.2116	-0.44548	9.33644e-05	-1.85528	-0.645129	9.34221e-05	-1.85537	-0.645958
84405574	rs7169595	2.21594e-12	-0.479145	-1.17692	5.86578e-05	-1.75589	-1.20932	5.86889e-05	-1.75689	-1.20932
84405970	rs11856278	1.85772e-12	-1.14328	-0.689118	0.00436944	1.70872	-0.36325	0.00432424	1.69845	-0.364917
84406088	rs7180738	9.29301e-13	-1.39553	-1.12954	7.70695e-05	-1.77094	-0.921279	7.71385e-05	-1.77103	-0.921824
84406137	rs28371866	4.90858e-13	-1.93526	-1.22809	0.000105316	-1.17794	-1.20201	0.00010517	-1.18081	-1.20206
84406155	rs200182897	3.45753e-12	-1.83589e-10	-1.21119	0.000332855	-1.83589e-10	-1.22922	0.000333358	-1.83589e-10	-1.22924
84406255	rs2098904	4.93862e-12	0.269299	-1.12396	0.000451828	-0.0285276	-0.895095	0.000449033	-0.0357132	-0.895646
84406258	rs77327620	7.80297e-12	-0.0588871	-0.338356	0.00277144	0.973548	-0.0833504	0.00274856	0.965887	-0.085512
84406533	rs72746905	1.86921e-12	-1.33493	-0.491303	8.68147e-05	-1.88854	-0.684605	8.68724e-05	-1.88861	-0.685405
84406587	rs2554385	5.12675e-12	0.310737	-1.12801	0.000466208	0.0100236	-0.902314	0.000463294	0.00276568	-0.90286
84406807	rs982181	5.5515e-13	-1.84567	-1.19459	8.38117e-05	-1.45503	-1.15332	8.37561e-05	-1.45709	-1.15346
84406858	rs75697354	8.52068e-12	-0.00194173	-0.30731	0.0032365	1.11395	-0.0686263	0.00320913	1.1061	-0.0708035
84406946	rs78967200	1.04569e-11	-0.104485	-1.95846e-10	0.00147637	0.260417	-1.95846e-10	0.00147769	0.259777	-1.95846e-10
84407072	rs145159893	2.04883e-12	-1.73448	-1.95846e-10	0.000287303	-1.37639	-1.95846e-10	0.000288125	-1.37506	-1.95846e-10
84407112	rs982180	5.54582e-13	-1.84105	-1.20024	8.22437e-05	-1.46554	-1.1617	8.21917e-05	-1.46757	-1.16183
84407747	rs72746908	1.54797e-12	-1.58241	-0.432398	8.72016e-05	-1.93488	-0.633824	8.7262e-05	-1.93488	-0.634661
84408087	rs12594788	5.44661e-12	-1.83589e-10	-0.756755	0.000451169	-1.83589e-10	-0.92508	0.000451594	-1.83589e-10	-0.925671
84408546	rs2585065	3.18397e-12	-0.140538	-1.15308	5.7099e-05	-1.77275	-1.21938	5.71657e-05	-1.77306	-1.21944
84408634	rs1426160	5.32879e-12	0.352836	-1.13146	0.000496501	0.0791624	-0.9085	0.000493335	0.0717742	-0.909041
84408757	rs72746910	5.63433e-13	-1.92274	-1.10272	5.76774e-05	-1.90105	-1.08101	5.77428e-05	-1.90146	-1.08099
84408847	rs190190877	3.63479e-12	-1.83589e-10	-1.1612	0.000356778	-1.83589e-10	-1.15981	0.00035733	-1.83589e-10	-1.1598
84408896	rs59283606	5.0781e-13	-1.90545	-1.22394	0.000171039	-0.665282	-1.22975	0.000170888	-0.667691	-1.22976
84409349	rs7178620	5.20964e-13	-1.87588	-1.22794	0.000183005	-0.600327	-1.22708	0.00018284	-0.602742	-1.2271
84409945	rs12593547	2.19879e-12	-1.23144	-0.432398	9.42924e-05	-1.8567	-0.633824	9.43497e-05	-1.85679	-0.634661
84410120	rs12591393	2.03473e-12	-1.25562	-0.485764	8.98528e-05	-1.86464	-0.674113	8.99102e-05	-1.86472	-0.674923
84410167	rs118158854	3.3925e-12	-1.83589e-10	-1.23018	0.000332537	-1.83589e-10	-1.23017	0.000333044	-1.83589e-10	-1.23018
84410188	rs74793148	8.75749e-12	-0.0502582	-0.23158	0.00331517	1.05319	0.0161478	0.00328714	1.04543	0.0138925
84410459	rs74467360	9.69003e-13	-1.34891	-1.13432	7.62695e-05	-1.78541	-0.917236	7.63384e-05	-1.7855	-0.917784
84410520	rs58956574	1.88791e-12	-1.32715	-0.489132	8.71675e-05	-1.88635	-0.68274	8.72252e-05	-1.88642	-0.683541
84411001	rs117738308	1.95315e-12	-1.78231	-1.95846e-10	0.000167206	-1.91769	-1.95846e-10	0.000167451	-1.91777	-1.95846e-10
84411349	rs57921785	2.05289e-12	-1.22132	-0.511178	8.9479e-05	-1.85329	-0.689627	8.9538e-05	-1.85338	-0.690411
84411895	rs8034055	5.7514e-12	0.415257	-1.11756	0.000539619	0.137758	-0.883818	0.00053611	0.130263	-0.884379
84412508	rs12916596	2.22378e-12	-1.65254	-1.95846e-10	0.000173664	-1.8798	-1.95846e-10	0.000173856	-1.88023	-1.95846e-10
84412650	rs56091379	2.61411e-12	-1.09596	-0.394866	0.000101595	-1.81401	-0.601917	0.000101654	-1.81412	-0.602763
84412651	rs142703850	3.55695e-12	-1.83589e-10	-1.18284	0.000339917	-1.83589e-10	-1.20822	0.000340427	-1.83589e-10	-1.20825
84412804	rs8038389	2.39995e-12	-0.447802	-1.1285	6.62143e-05	-1.61853	-1.2255	6.62855e-05	-1.61894	-1.22554
84412827	rs113261930	2.1225e-12	-1.69915	-1.95846e-10	0.000364713	-1.13781	-1.95846e-10	0.000364353	-1.14033	-1.95846e-10
84413193	rs77291928	7.74358e-12	-0.134817	-0.270066	0.00285408	0.946473	-0.0268898	0.00283046	0.938844	-0.0291059
84413261	rs141770783	3.84146e-12	-1.1059	-1.95846e-10	0.000188956	-1.79541	-1.95846e-10	0.000189144	-1.79595	-1.95846e-10
84413734	rs2585051	2.43947e-12	-0.427357	-1.13261	6.49221e-05	-1.63921	-1.22453	6.4992e-05	-1.63962	-1.22457
84414413	rs7165003	6.61132e-13	-1.70839	-1.15716	7.55976e-05	-1.62371	-1.08779	7.56397e-05	-1.6245	-1.08797
84414592	rs2013799	6.7188e-13	-1.7029	-1.14653	7.56068e-05	-1.63007	-1.0813	7.56484e-05	-1.63085	-1.0815
84415949	rs1426163	5.73556e-13	-1.82329	-1.18436	0.000139906	-0.865467	-1.23049	0.000139726	-0.868289	-1.23048
84416051	rs141039371	1.75473e-12	-1.88944	-1.95846e-10	0.000166044	-1.92467	-1.95846e-10	0.000166283	-1.92476	-1.95846e-10
84416061	rs146684407	3.44879e-12	-1.83589e-10	-1.21372	0.000357417	-1.83589e-10	-1.15802	0.000357972	-1.83589e-10	-1.158
84416271	rs28735516	1.00103e-12	-1.36754	-1.08318	8.42522e-05	-1.81841	-0.784694	8.43216e-05	-1.81846	-0.785354
84416839	rs28566937	1.15136e-12	-1.23937	-1.07143	8.53308e-05	-1.82597	-0.764423	8.54009e-05	-1.826	-0.765098
84416861	rs74718275	7.14612e-12	-0.368679	-0.116499	0.00206667	0.440277	0.156494	0.00205094	0.433492	0.154108
84417316	rs8033205	5.48183e-13	-1.87741	-1.17549	0.000162569	-0.861604	-1.08422	0.000162256	-0.864928	-1.08435
84417635	rs12915150	2.44197e-12	-0.430444	-1.1285	6.56908e-05	-1.62646	-1.2255	6.57618e-05	-1.62687	-1.22554
84418173	rs73437211	8.09444e-13	-1.56961	-1.09354	0.000215562	-0.481402	-1.18227	0.000215055	-0.485146	-1.18241
84418734	rs11636275	2.38846e-12	-0.444733	-1.13637	6.54229e-05	-1.63143	-1.22462	6.54931e-05	-1.63185	-1.22466
84419524	rs4843154	3.01754e-12	-0.117269	-1.23004	5.24711e-05	-1.84611	-1.23055	5.25314e-05	-1.8465	-1.23055
84419741	rs79997076	1.91823e-12	-1.80035	-1.95846e-10	0.000281587	-1.39648	-1.95846e-10	0.00028181	-1.39722	-1.95846e-10
84420024	rs79046244	9.5235e-12	0.011122	-0.209108	0.00367208	1.13035	0.0412378	0.00364058	1.12248	0.0389599
84420367	rs9920704	4.9604e-13	-1.93193	-1.22091	0.000144072	-0.836331	-1.23028	0.000143976	-0.838525	-1.23028
84422167	rs72746913	5.43251e-13	-1.91708	-1.14485	6.26319e-05	-1.77666	-1.12299	6.26754e-05	-1.77752	-1.12296
84422506	rs7182216	7.16785e-12	0.628546	-1.11069	0.000667414	0.338343	-0.871855	0.000662833	0.330494	-0.872425
84422917	rs75353799	2.09896e-12	-1.71031	-1.95846e-10	0.000200312	-1.73704	-1.95846e-10	0.000200625	-1.73702	-1.95846e-10
84423434	rs1365199	8.53277e-13	-1.6347	-0.975719	0.00101786	0.88087	-0.992337	0.00101058	0.872631	-0.992807
84423754	rs61189615	1.00869e-11	0.0680931	-0.208608	0.00371178	1.13454	0.0478035	0.00367986	1.12666	0.0455175
84424622	rs7178271	5.44399e-12	0.332875	-1.09011	0.000523481	0.0604362	-0.836858	0.000520132	0.0530825	-0.837456
84425076	rs117144850	1.21675e-12	-1.12231	-1.13325	8.12101e-05	-1.73362	-0.906266	8.12801e-05	-1.73373	-0.906822
84425077	rs117433328	1.21675e-12	-1.12231	-1.13325	8.12101e-05	-1.73362	-0.906266	8.12801e-05	-1.73373	-0.906822
84425263	rs1946367	6.94227e-12	0.610405	-1.12452	0.000618483	0.286442	-0.896095	0.000614322	0.278709	-0.896646
84425325	rs149580065	1.79909e-12	-1.86447	-1.95846e-10	0.000164704	-1.93277	-1.95846e-10	0.00016496	-1.93275	-1.95846e-10
84425700	rs7179147	2.24642e-12	-0.515404	-1.12701	6.66352e-05	-1.61099	-1.2267	6.67068e-05	-1.61141	-1.22673
84425794	rs117871378	1.78864e-12	-1.87029	-1.95846e-10	0.00016454	-1.93377	-1.95846e-10	0.000164794	-1.93376	-1.95846e-10
84425980	rs7171604	2.28795e-12	-0.498437	-1.12565	6.60849e-05	-1.61903	-1.22696	6.61564e-05	-1.61944	-1.22699
84426227	rs56230235	6.04741e-13	-1.73533	-1.21937	0.000176876	-0.638745	-1.22273	0.000176586	-0.641874	-1.22278
84426284	rs56226101	5.64489e-13	-1.81078	-1.2128	0.000143375	-0.844613	-1.22685	0.000143179	-0.847483	-1.22688
84426580	rs55685171	1.99157e-11	0.539759	-1.95846e-10	0.000617851	-0.610677	-1.95846e-10	0.000617172	-0.613307	-1.95846e-10
84426894	rs2401129	2.28166e-12	-0.499838	-1.12701	6.53229e-05	-1.63088	-1.2267	6.53936e-05	-1.6313	-1.22673
84427095	rs142933843	8.33185e-12	-1.83589e-10	-0.331663	0.000877174	-1.83589e-10	-0.260218	0.000878725	-1.83589e-10	-0.259983
84427781	rs76964168	5.28889e-12	-1.83589e-10	-0.78614	0.000749347	-1.83589e-10	-0.417721	0.000749521	-1.83589e-10	-0.419021
84428008	rs146679151	3.60431e-12	-1.83589e-10	-1.16962	0.000430107	-1.83589e-10	-0.972889	0.000430554	-1.83589e-10	-0.973384
84428219	rs7163810	5.02632e-13	-1.91653	-1.22311	0.00016456	-0.70615	-1.2275	0.000164439	-0.708396	-1.22752
84428628	rs4843155	2.29267e-12	-0.494956	-1.12708	6.76657e-05	-1.59672	-1.22562	6.77368e-05	-1.59716	-1.22566
84428795	rs72746920	1.91602e-12	-1.8015	-1.95846e-10	0.000164853	-1.93187	-1.95846e-10	0.000165108	-1.93186	-1.95846e-10
84429564	rs72746921	1.73338e-12	-1.58847	-0.313198	9.60251e-05	-1.93506	-0.537254	9.60851e-05	-1.93506	-0.53816
84430494	rs79381811	4.92162e-13	-1.93138	-1.22931	9.6287e-05	-1.26592	-1.20367	9.62858e-05	-1.26741	-1.20372
84430505	rs72746922	5.49178e-13	-1.9255	-1.12558	6.33283e-05	-1.78708	-1.10151	6.33727e-05	-1.78794	-1.10148
84430875	rs8026199	5.12955e-13	-1.9118	-1.20752	0.000113922	-1.12166	-1.17975	0.000113778	-1.12434	-1.17986
84431913	rs7495206	1.91486e-12	-1.33493	-0.467174	8.85706e-05	-1.88854	-0.66458	8.86287e-05	-1.88861	-0.66539
84432867	rs1863449	4.41904e-11	1.82422	-0.487465	0.000453138	-0.158422	-0.762304	0.000450754	-0.164619	-0.762915
84433339	rs117402935	3.39699e-12	-1.83589e-10	-1.22886	0.000334444	-1.83589e-10	-1.22445	0.000334966	-1.83589e-10	-1.22443
84433597	rs78641550	1.71376e-12	-1.91306	-1.95846e-10	0.000169933	-1.90152	-1.95846e-10	0.000170177	-1.90162	-1.95846e-10
84434114	rs76140775	6.87851e-11	-1.83589e-10	1.77924	0.00712465	-1.83589e-10	1.83439	0.00713235	-1.83589e-10	1.83394
84434221	rs10083569	5.03071e-13	-1.9221	-1.21668	0.000117566	-1.0568	-1.21313	0.000117414	-1.05957	-1.21318
84434423	rs1122405	5.53448e-11	2.15422	-0.592386	0.000587209	0.112463	-0.774007	0.000583745	0.105604	-0.774595
84435054	rs116845865	1.70185e-12	-1.92003	-1.95846e-10	0.000173283	-1.882	-1.95846e-10	0.000173566	-1.8819	-1.95846e-10
84435501	rs80119035	5.76773e-13	-1.77175	-1.23031	0.000101742	-1.19777	-1.21672	0.000101807	-1.19863	-1.21675
84435531	rs11856314	5.68731e-11	2.07435	-0.485271	0.000576824	0.00765345	-0.687039	0.000573608	0.00116731	-0.687677
84436517	rs12898714	1.05232e-11	0.968438	-1.06661	5.95713e-05	-1.71915	-1.2306	5.96506e-05	-1.71935	-1.2306
84436552	rs6602985	5.01151e-13	-1.91334	-1.22926	0.000100864	-1.21105	-1.2121	0.000100834	-1.21282	-1.21216
84437267	rs78656169	4.96161e-13	-1.92288	-1.22972	9.43979e-05	-1.27926	-1.21014	9.43743e-05	-1.28098	-1.2102
84437290	rs76952105	1.69209e-12	-1.92578	-1.95846e-10	0.000177218	-1.85954	-1.95846e-10	0.000177453	-1.85975	-1.95846e-10
84437527	rs75915323	6.35061e-12	0.0486508	-0.651847	0.00198152	0.979874	-0.425179	0.0019658	0.972209	-0.42701
84437667	rs145258076	3.82201e-12	-1.83589e-10	-1.11097	0.000349878	-1.83589e-10	-1.17934	0.000350447	-1.83589e-10	-1.17925
84438293	rs118136305	3.19072e-12	-1.2915	-1.95846e-10	0.000182562	-1.82984	-1.95846e-10	0.000182889	-1.82958	-1.95846e-10
84438515	rs28696207	1.55709e-12	-1.31422	-0.694708	0.00220621	0.803824	-0.141715	0.00218667	0.795354	-0.143677
84439541	rs2014605	9.06004e-13	-1.36185	-1.18861	6.35253e-05	-1.85253	-1.03296	6.3592e-05	-1.8526	-1.03337
84439570	rs145825715	3.59931e-12	-1.83589e-10	-1.17101	0.000400524	-1.83589e-10	-1.04415	0.000401258	-1.83589e-10	-1.04385
84439820	rs963690	6.01653e-12	0.515367	-1.1726	0.000323586	-0.21141	-1.04605	0.000321868	-0.217979	-1.04633
84440199	rs79675055	6.63106e-12	0.137222	-0.697206	0.00211759	1.08703	-0.465921	0.00210062	1.07923	-0.467698
84440202	rs72746924	2.35028e-12	-1.27165	-0.325566	0.000110325	-1.87994	-0.453555	0.00011038	-1.88002	-0.454501
84440251	rs72746925	2.28084e-12	-1.29562	-0.331585	0.000111541	-1.8634	-0.459132	0.000111596	-1.8635	-0.460074
84440952	rs890311	5.91101e-12	0.49194	-1.16687	0.000303503	-0.285604	-1.03593	0.000301935	-0.292021	-1.03622
84441756	rs117642887	7.06872e-12	-0.496069	-1.95846e-10	0.000197505	-1.75116	-1.95846e-10	0.000197806	-1.75117	-1.95846e-10
84441823	rs11854438	5.40551e-13	-1.83785	-1.22907	8.08472e-05	-1.41709	-1.22727	8.07968e-05	-1.41922	-1.2273
84441826	rs11855183	4.95745e-13	-1.92506	-1.22838	0.000102401	-1.19261	-1.21542	0.000102367	-1.19442	-1.21547
84442209	rs149249898	4.50456e-12	-1.83589e-10	-0.946658	0.000403609	-1.83589e-10	-1.03648	0.000404083	-1.83589e-10	-1.03683
84442272	rs75442575	6.71767e-13	-1.69762	-1.15197	6.51498e-05	-1.93187	-0.928365	6.52153e-05	-1.93188	-0.928885
84442933	rs11259917	7.65695e-12	0.657991	-1.07413	6.63127e-05	-1.61198	-1.23056	6.63959e-05	-1.61226	-1.23057
84443493	rs72746927	2.25674e-12	-1.63783	-1.95846e-10	0.000168132	-1.91217	-1.95846e-10	0.000168379	-1.91224	-1.95846e-10
84443686	rs2081541	4.22253e-12	0.194436	-1.20575	0.000228176	-0.496212	-1.11059	0.000227115	-0.502177	-1.11082
84443983	rs117885373	3.00808e-12	-1.35044	-1.95846e-10	0.000187357	-1.80391	-1.95846e-10	0.000187619	-1.80404	-1.95846e-10
84444205	rs144362602	1.8331e-12	-1.84574	-1.95846e-10	0.000222161	-1.63352	-1.95846e-10	0.000222721	-1.63254	-1.95846e-10
84444528	rs919069	5.46306e-12	0.373908	-1.12765	0.0003043	-0.348037	-0.970874	0.00030276	-0.354302	-0.971213
84444530	rs117633634	3.86065e-12	-1.10091	-1.95846e-10	0.000335901	-1.22011	-1.95846e-10	0.000335696	-1.22225	-1.95846e-10
84444878	rs11638104	8.4479e-12	0.759929	-1.07776	6.40748e-05	-1.64664	-1.23023	6.41556e-05	-1.6469	-1.23024
84445097	rs7175914	7.90089e-13	-1.62275	-1.06461	0.00112919	0.982559	-0.990226	0.00112059	0.973928	-0.990775
84445118	rs62025778	2.02903e-12	-1.74419	-1.95846e-10	0.000489527	-0.843484	-1.95846e-10	0.000488876	-0.846346	-1.95846e-10
84445144	rs12908587	7.7842e-12	0.697739	-1.09739	6.54752e-05	-1.62581	-1.22944	6.55566e-05	-1.62608	-1.22946
84445427	rs12908469	8.80217e-12	0.780142	-1.05689	6.36513e-05	-1.65321	-1.23029	6.37332e-05	-1.65347	-1.23028
84446760	rs1895871	6.90754e-13	-1.74534	-1.07638	0.000174239	-0.69567	-1.18083	0.000173999	-0.698695	-1.18071
84447099	rs6602986	5.7788e-12	0.442689	-1.14024	0.000323478	-0.266672	-0.991119	0.000321793	-0.273103	-0.991445
84447198	rs75822939	9.20626e-13	-1.40043	-1.13402	7.02654e-05	-1.89058	-0.894059	7.03331e-05	-1.8906	-0.894608
84447813	rs56176147	2.82964e-12	-1.16333	-0.248272	0.000119751	-1.85429	-0.39722	0.000119804	-1.85438	-0.398215
84447836	rs62025779	5.17845e-12	-0.807243	-1.95846e-10	0.000164343	-1.93497	-1.95846e-10	0.00016459	-1.935	-1.95846e-10
84448247	rs6602988	5.42053e-13	-1.93056	-1.13358	0.00013105	-1.19712	-0.964221	0.000130861	-1.19988	-0.964439
84448275	rs6602989	5.2877e-13	-1.92851	-1.16044	0.000131811	-1.15352	-1.00204	0.000131612	-1.15636	-1.00224
84448306	rs150007801	1.06744e-12	-1.23975	-1.14673	7.31702e-05	-1.82597	-0.918168	7.32411e-05	-1.826	-0.918696
84448509	rs12595439	5.46676e-13	-1.92431	-1.13133	0.000140769	-1.1293	-0.960509	0.000140549	-1.13217	-0.960729
84448932	rs55776473	2.20035e-12	-1.45634	-0.206796	0.00011533	-1.92563	-0.363492	0.000115388	-1.92565	-0.364506
84449643	rs117521219	3.84065e-12	-1.83589e-10	-1.10611	0.000346225	-1.83589e-10	-1.18983	0.0003467	-1.83589e-10	-1.18999
84450786	rs7175004	6.70261e-13	-1.70511	-1.14673	6.57619e-05	-1.93271	-0.918168	6.58275e-05	-1.93272	-0.918696
84450947	rs12910446	1.02107e-11	0.910256	-1.03856	6.30496e-05	-1.66368	-1.22932	6.31318e-05	-1.66394	-1.2293
84451404	rs74767513	7.38689e-13	-1.61236	-1.14227	6.72589e-05	-1.9159	-0.912478	6.73252e-05	-1.91591	-0.913007
84451914	rs8041267	5.25544e-13	-1.93529	-1.15978	0.000128511	-1.1629	-1.01801	0.00012831	-1.16581	-1.01819
84451975	rs118122562	3.66277e-12	-1.83589e-10	-1.15353	0.000405387	-1.83589e-10	-1.03208	0.000405947	-1.83589e-10	-1.03223
84452052	rs1426165	1.62079e-12	-1.29946	-0.66938	0.00309315	1.13136	-0.13134	0.00306379	1.12229	-0.133336
84452136	rs12917432	9.47309e-12	0.825937	-1.02923	6.48236e-05	-1.6368	-1.22845	6.49076e-05	-1.63707	-1.22842
84452222	rs6602990	5.71242e-12	0.375374	-1.08448	0.000316123	-0.376262	-0.904529	0.000314524	-0.382487	-0.904909
84452957	rs12438282	5.18513e-13	-1.87887	-1.22967	9.34087e-05	-1.2729	-1.22704	9.33234e-05	-1.27533	-1.22706
84453188	rs139141359	9.17175e-12	-1.83589e-10	-0.23562	0.000855168	-1.83589e-10	-0.285625	0.000856232	-1.83589e-10	-0.285914
84453788	rs6602991	5.25247e-13	-1.86775	-1.22788	8.82647e-05	-1.32688	-1.2297	8.81965e-05	-1.3292	-1.22969
84453883	rs6602992	5.15135e-13	-1.88609	-1.22899	9.37473e-05	-1.26604	-1.23028	9.36638e-05	-1.26847	-1.23027
84454645	rs12908597	9.90344e-12	0.846389	-1.00525	6.45913e-05	-1.64348	-1.22537	6.46763e-05	-1.64374	-1.22532
84454683	rs142803304	2.75596e-12	-1.43798	-1.95846e-10	0.000185297	-1.81496	-1.95846e-10	0.000185561	-1.81507	-1.95846e-10
84454829	rs56711701	6.95703e-13	-1.75074	-1.06384	0.000173268	-0.709531	-1.17255	0.000173035	-0.712539	-1.17242
84455009	rs76136488	5.014e-12	-0.0338549	-0.805659	0.00134764	0.783254	-0.614068	0.00133784	0.776028	-0.615674
84456495	rs113020364	1.95933e-12	-1.77915	-1.95846e-10	0.000174026	-1.87772	-1.95846e-10	0.000174284	-1.87777	-1.95846e-10
84456496	rs35946026	1.50094e-12	-1.28387	-0.761786	0.000161597	-1.37605	-0.575775	0.00016159	-1.37653	-0.576857
84456601	rs71408817	9.88419e-12	0.846389	-1.0072	6.45724e-05	-1.64348	-1.22566	6.46572e-05	-1.64374	-1.22562
84457345	rs4843156	5.78155e-12	0.35913	-1.05621	0.000302308	-0.443794	-0.881682	0.000300831	-0.449855	-0.882052
84458099	rs12902288	8.93841e-12	0.780142	-1.04153	6.36987e-05	-1.65321	-1.22955	6.37813e-05	-1.65347	-1.22953
84458283	rs75917666	5.76103e-12	0.16483	-0.865461	0.00162032	1.05243	-0.698977	0.00160784	1.04466	-0.700471
84458657	rs9972340	5.78919e-13	-1.93476	-1.06358	0.000140598	-1.24327	-0.847746	0.0001404	-1.24595	-0.848007
84459360	rs8035886	5.75776e-12	0.287599	-0.988798	0.000102618	-1.73982	-0.666096	0.000102661	-1.74048	-0.666542
84459644	rs147783316	4.46205e-12	-1.83589e-10	-0.95614	0.000439614	-1.83589e-10	-0.951027	0.000440258	-1.83589e-10	-0.951094
84459731	rs62025782	9.79174e-11	2.13238	-1.95846e-10	0.0005253	-0.772954	-1.95846e-10	0.000527036	-0.771187	-1.95846e-10
84459740	rs79318861	1.86782e-12	-1.82697	-1.95846e-10	0.000266606	-1.45115	-1.95846e-10	0.000266828	-1.45185	-1.95846e-10
84460223	rs12439816	1.0671e-11	0.948654	-1.03287	6.06194e-05	-1.70417	-1.22814	6.07002e-05	-1.7044	-1.22811
84460693	rs12914377	7.59837e-12	0.70683	-1.13064	0.000385148	-0.107647	-0.975648	0.000383013	-0.114401	-0.975984
84460869	rs28781400	1.61405e-12	-1.45209	-0.520914	0.000134026	-1.51647	-0.622421	0.000133834	-1.51819	-0.623665
84461078	rs72746936	2.66595e-12	-1.1003	-0.370884	0.000109408	-1.82347	-0.518376	0.000109461	-1.82358	-0.519303
84461095	rs72746937	2.69059e-12	-1.0911	-0.370884	0.000109778	-1.82008	-0.518376	0.000109832	-1.8202	-0.519303
84461664	rs12900358	4.09242e-11	1.25997	-1.95846e-10	0.000205519	-1.71138	-1.95846e-10	0.000205794	-1.71158	-1.95846e-10
84461819	rs72746938	2.04881e-12	-1.39089	-0.343597	0.000103245	-1.91454	-0.485273	0.000103305	-1.91456	-0.48621
84461862	rs77510589	1.98674e-12	-1.76526	-1.95846e-10	0.000167553	-1.91563	-1.95846e-10	0.000167795	-1.91571	-1.95846e-10
84462271	rs28417766	6.08553e-13	-1.93504	-1.01338	0.000157704	-1.19545	-0.780756	0.000157461	-1.19824	-0.78104
84462632	rs79007383	1.79076e-12	-0.663016	-1.20609	0.000252275	-0.327488	-1.17892	0.00025129	-0.332718	-1.17913
84462810	rs11853983	6.8098e-12	0.63323	-1.16662	0.000324612	-0.218812	-1.03548	0.000322902	-0.225331	-1.03578
84464128	rs77016111	5.75645e-13	-1.93452	-1.06949	6.777e-05	-1.87514	-0.945667	6.7822e-05	-1.87572	-0.945843
84464393	rs58836704	3.00789e-12	-1.02621	-0.324305	0.000117782	-1.79535	-0.472734	0.000117835	-1.79548	-0.47369
84464542	rs116970627	3.55672e-12	-1.83589e-10	-1.18291	0.000336732	-1.83589e-10	-1.21764	0.000337243	-1.83589e-10	-1.21765
84464681	rs77583188	7.8393e-13	-1.64164	-1.05355	7.82678e-05	-1.91794	-0.758846	7.83361e-05	-1.91796	-0.759483
84465080	rs75805946	2.71172e-12	-1.45416	-1.95846e-10	0.000181854	-1.83372	-1.95846e-10	0.000182114	-1.83382	-1.95846e-10
84465184	rs60926638	6.91514e-13	-1.75999	-1.06063	0.00016145	-0.780677	-1.17205	0.000161248	-0.783586	-1.17192
84465241	rs78480171	7.79297e-13	-1.63277	-1.06834	7.68902e-05	-1.91574	-0.778807	7.6958e-05	-1.91576	-0.779436
84465461	rs12441069	1.17997e-11	1.05463	-1.03831	5.77725e-05	-1.75111	-1.2293	5.78497e-05	-1.75133	-1.22927
84466245	rs7180730	5.65191e-13	-1.92727	-1.09507	0.000125539	-1.37131	-0.833001	0.000125372	-1.37379	-0.833374
84466320	rs536785166	6.13589e-12	-0.637592	-1.95846e-10	0.000192184	-1.77847	-1.95846e-10	0.000192476	-1.77848	-1.95846e-10
84466822	rs7162500	2.85252e-12	-1.07254	-0.331002	0.00011457	-1.81316	-0.482575	0.000114622	-1.81329	-0.483527
84467113	rs12441269	1.3407e-11	1.18545	-1.04143	5.60109e-05	-1.78183	-1.22954	5.60868e-05	-1.78203	-1.22952
84467507	rs9744674	2.27554e-11	0.673053	-1.95846e-10	0.000977703	-0.151717	-1.95846e-10	0.000972681	-0.158399	-1.95846e-10
84467783	rs72746948	2.66606e-12	-1.12022	-0.350923	0.000110555	-1.83068	-0.500731	0.000110608	-1.83079	-0.501671
84468610	rs4843157	1.22206e-11	1.09809	-1.04671	5.782e-05	-1.74968	-1.2299	5.78965e-05	-1.74991	-1.22989
84470201	rs57092166	2.58832e-12	-1.0939	-0.406837	0.000106831	-1.82112	-0.54456	0.000106885	-1.82123	-0.545471
84470553	rs61036216	2.58832e-12	-1.0939	-0.406837	0.000106831	-1.82112	-0.54456	0.000106885	-1.82123	-0.545471
84470735	rs2401130	2.11827e-11	0.601439	-1.95846e-10	0.000916546	-0.216311	-1.95846e-10	0.000911937	-0.222885	-1.95846e-10
84470896	rs2401131	2.11728e-11	0.60097	-1.95846e-10	0.000893711	-0.241541	-1.95846e-10	0.000889274	-0.24805	-1.95846e-10
84471636	rs4843158	2.27554e-11	0.673053	-1.95846e-10	0.000977703	-0.151717	-1.95846e-10	0.000972681	-0.158399	-1.95846e-10
84471854	rs11857714	5.78612e-13	-1.93219	-1.06668	0.000146018	-1.27936	-0.773841	0.000145789	-1.28206	-0.774237
84472484	rs116922654	2.63723e-12	-1.48202	-1.95846e-10	0.000166084	-1.92443	-1.95846e-10	0.000166344	-1.9244	-1.95846e-10
84472771	rs11856085	2.52485e-12	-0.856364	-0.669201	0.00967269	2.22602	-0.0858823	0.00955944	2.2149	-0.0880709
84473163	rs11856213	5.65663e-13	-1.93436	-1.08715	0.000162507	-1.0856	-0.860596	0.00016219	-1.08875	-0.860944
84473505	rs28504011	5.26439e-13	-1.92829	-1.16507	0.00013546	-1.11821	-1.01004	0.000135399	-1.11997	-1.01026
84473531	rs7179507	2.06945e-11	0.57812	-1.95846e-10	0.000899129	-0.235497	-1.95846e-10	0.00089464	-0.242034	-1.95846e-10
84474035	rs12438035	1.14284e-11	1.04296	-1.05861	5.73942e-05	-1.75637	-1.23061	5.74698e-05	-1.75659	-1.23061
84474306	rs149086287	1.88374e-12	-0.628837	-1.18965	0.000245725	-0.361536	-1.17117	0.00024481	-0.366566	-1.17141
84474416	rs147697152	3.59655e-12	-1.83589e-10	-1.17177	0.00038821	-1.83589e-10	-1.07538	0.000388752	-1.83589e-10	-1.07551
84474660	rs76402678	3.65647e-12	-1.15525	-1.95846e-10	0.000269124	-1.44175	-1.95846e-10	0.000269555	-1.44168	-1.95846e-10
84474939	rs7175491	2.45096e-11	0.747319	-1.95846e-10	0.00101366	-0.115605	-1.95846e-10	0.00100839	-0.122344	-1.95846e-10
84475643	rs4265771	1.38459e-11	1.23112	-1.05488	5.54146e-05	-1.79176	-1.23032	5.54895e-05	-1.79195	-1.23031
84475969	rs12903851	1.3305e-11	1.19297	-1.05658	5.52492e-05	-1.79468	-1.23039	5.53243e-05	-1.79487	-1.23038
84476078	rs12594012	2.59078e-12	-1.08473	-0.415059	0.000107261	-1.81772	-0.543937	0.000107315	-1.81784	-0.544843
84476534	rs59484405	7.24742e-13	-1.93209	-0.841598	0.000148567	-1.22907	-0.806815	0.000148501	-1.2309	-0.806963
84476990	rs11259918	1.15226e-11	1.06536	-1.0728	5.75456e-05	-1.75376	-1.23058	5.76211e-05	-1.75398	-1.23058
84477705	rs79312638	1.70614e-12	-1.91752	-1.95846e-10	0.000409902	-1.021	-1.95846e-10	0.000410624	-1.02078	-1.95846e-10
84478679	rs7177929	2.63663e-11	0.820337	-1.95846e-10	0.00110499	-0.0293333	-1.95846e-10	0.00109906	-0.0362468	-1.95846e-10
84478789	rs117189761	3.66405e-12	-1.83589e-10	-1.15318	0.00033577	-1.83589e-10	-1.2205	0.000336306	-1.83589e-10	-1.22043
84478847	rs74816874	7.85993e-13	-1.59329	-1.09926	7.19769e-05	-1.88213	-0.87845	7.20418e-05	-1.8822	-0.879005
84479328	rs76529464	3.40831e-12	-1.83589e-10	-1.22553	0.000332481	-1.83589e-10	-1.23034	0.000332993	-1.83589e-10	-1.23033
84480236	rs11636742	2.27647e-12	-1.62912	-1.95846e-10	0.000189071	-1.7948	-1.95846e-10	0.000189496	-1.79409	-1.95846e-10
84480587	rs12441956	1.42072e-11	1.28382	-1.08182	5.3902e-05	-1.81942	-1.23033	5.3975e-05	-1.81959	-1.23034
84481456	rs80283517	3.6605e-12	-1.83589e-10	-1.15415	0.000426203	-1.83589e-10	-0.982009	0.000426658	-1.83589e-10	-0.982472
84481664	rs4310815	2.2334e-12	-0.93971	-0.708513	0.00707761	1.94882	-0.121049	0.00699714	1.93798	-0.123179
84481909	rs72746955	6.01222e-13	-1.93493	-1.02561	7.3461e-05	-1.84905	-0.891115	7.35076e-05	-1.84977	-0.891297
84482087	rs74622342	2.113e-12	-1.70364	-1.95846e-10	0.000172944	-1.88395	-1.95846e-10	0.000173185	-1.8841	-1.95846e-10
84482362	rs6602993	3.24143e-11	1.02685	-1.95846e-10	0.00127004	0.109878	-1.95846e-10	0.00126291	0.102718	-1.95846e-10
84482778	rs4530091	2.63663e-11	0.820337	-1.95846e-10	0.00110499	-0.0293333	-1.95846e-10	0.00109906	-0.0362468	-1.95846e-10
84482831	rs4473150	3.32436e-11	1.05212	-1.95846e-10	0.00129699	0.13088	-1.95846e-10	0.00128967	0.123683	-1.95846e-10
84482960	rs72746958	6.10802e-13	-1.93497	-1.00976	7.34546e-05	-1.86946	-0.870797	7.35074e-05	-1.87008	-0.870985
84483506	rs4477659	1.30165e-11	1.19593	-1.08146	5.54597e-05	-1.79148	-1.22978	5.5533e-05	-1.79168	-1.2298
84483732	rs138990173	3.12515e-12	-1.31227	-1.95846e-10	0.00021475	-1.66745	-1.95846e-10	0.000214888	-1.66834	-1.95846e-10
84484056	rs4375628	4.05299e-12	-0.272268	-0.780025	0.0010093	0.457922	-0.577833	0.00100233	0.451099	-0.579475
84484166	rs4577047	5.83719e-12	0.0993785	-0.786877	0.00157579	0.914297	-0.588708	0.00156378	0.90674	-0.590333
84484384	rs59199978	3.21928e-12	-1.17502	-0.107569	0.000197502	-1.90906	0.157885	0.00019739	-1.90911	0.155838
84484505	rs117481842	3.56909e-12	-1.83589e-10	-1.17944	0.000345592	-1.83589e-10	-1.19166	0.000346109	-1.83589e-10	-1.1917
84484897	rs4262914	6.91804e-13	-1.89264	-0.927557	0.000760011	0.808622	-1.21221	0.000755094	0.800514	-1.21213
84486375	rs72746959	2.10962e-12	-1.42818	-0.277058	0.000110956	-1.92129	-0.406499	0.000111017	-1.92131	-0.407464
84486669	rs113817743	2.54028e-12	-1.15583	-0.363648	0.000114694	-1.84318	-0.451478	0.000114749	-1.84329	-0.452421
84487102	rs79497969	5.00864e-12	-0.0255868	-0.814997	0.00129042	0.777016	-0.651217	0.00128083	0.76958	-0.652774
84487916	rs55825429	6.31479e-13	-1.7029	-1.20854	4.86004e-05	-1.92384	-1.22945	4.86833e-05	-1.92366	-1.22946
84487960	rs28712354	6.87062e-12	0.287772	-0.812265	5.63759e-05	-1.93079	-1.07409	5.64849e-05	-1.93067	-1.07382
84488529	rs4583200	5.42676e-11	1.71784	-0.175663	8.03964e-05	-1.684	-0.96595	8.04966e-05	-1.68441	-0.965828
84488636	rs4483821	1.42659e-12	-0.96308	-1.13338	6.17661e-05	-1.8926	-1.02096	6.18048e-05	-1.89271	-1.02176
84489049	rs4583201	9.84479e-13	-1.32677	-1.14062	0.000191558	-0.700962	-1.08077	0.000191045	-0.704481	-1.08147
84489320	rs4486845	7.3121e-11	1.84904	-0.00866763	8.44972e-05	-1.68906	-0.911149	8.46005e-05	-1.68948	-0.911031
84489321	rs8041709	5.09984e-13	-1.90462	-1.22051	0.000187734	-0.69796	-1.10393	0.000187524	-0.700488	-1.10406
84489802	rs11259919	1.29273e-11	0.107596	-1.95846e-10	0.000382722	-1.08961	-1.95846e-10	0.000381719	-1.09377	-1.95846e-10
84489812	rs143715721	1.7761e-12	-1.87733	-1.95846e-10	0.000164777	-1.93233	-1.95846e-10	0.000165025	-1.93236	-1.95846e-10
84492016	rs78390543	5.34095e-12	-1.83589e-10	-0.776344	0.000449361	-1.83589e-10	-0.929097	0.000449852	-1.83589e-10	-0.929536
84492592	rs72746963	7.54148e-13	-1.56255	-1.17136	6.3253e-05	-1.9133	-0.976483	6.33103e-05	-1.91334	-0.977065
84492973	rs12900542	6.25884e-11	1.77863	-0.0937928	8.36976e-05	-1.65579	-0.953923	8.37966e-05	-1.65625	-0.953813
84493005	rs7164141	1.16898e-11	0.00696919	-1.95846e-10	0.000346325	-1.18955	-1.95846e-10	0.000345512	-1.19343	-1.95846e-10
84493098	rs75745851	5.11729e-13	-1.89128	-1.23043	4.89291e-05	-1.93387	-1.21268	4.9006e-05	-1.9338	-1.21271
84493102	rs7164187	1.37616e-12	-1.19073	-0.941718	7.24945e-05	-1.87628	-0.877133	7.24937e-05	-1.87678	-0.878177
84493333	rs75970867	5.13178e-13	-1.88879	-1.23009	4.85984e-05	-1.9334	-1.21994	4.86758e-05	-1.93331	-1.21996
84493364	rs72746964	7.45079e-13	-1.56189	-1.18413	6.18443e-05	-1.90856	-1.00374	6.19021e-05	-1.90861	-1.00429
84493429	rs142315064	3.51367e-11	-1.83589e-10	1.1075	0.0042646	-1.83589e-10	1.32118	0.00426885	-1.83589e-10	1.32064
84493651	rs5015595	1.56976e-12	-0.938371	-1.06245	6.71207e-05	-1.87219	-0.958244	6.71531e-05	-1.87235	-0.959127
84493756	rs8030005	5.0087e-13	-1.92502	-1.21813	0.000145109	-0.856696	-1.20274	0.000144979	-0.859056	-1.20281
84494069	rs8031186	8.0557e-13	-1.81104	-0.856912	7.90223e-05	-1.50288	-1.16431	7.90557e-05	-1.50395	-1.16435
84494141	rs117138192	2.08557e-12	-1.71671	-1.95846e-10	0.00016457	-1.93359	-1.95846e-10	0.000164837	-1.9335	-1.95846e-10
84494286	rs76864565	5.13634e-13	-1.88879	-1.2292	4.93829e-05	-1.9334	-1.20392	4.94605e-05	-1.93331	-1.20397
84494870	rs57275183	7.32774e-13	-1.56817	-1.1945	6.04992e-05	-1.90685	-1.02745	6.05573e-05	-1.9069	-1.02797
84495063	rs57609708	7.21507e-13	-1.58358	-1.19458	6.02674e-05	-1.90732	-1.03081	6.03256e-05	-1.90737	-1.03133
84495856	rs59306313	7.37097e-13	-1.6369	-1.11988	0.000104199	-1.30623	-1.08439	0.000104026	-1.30875	-1.08506
84496445	rs77668780	6.32788e-12	-1.83589e-10	-0.606783	0.000952608	-1.83589e-10	-0.17772	0.00095276	-1.83589e-10	-0.179092
84496488	rs77669184	6.23554e-11	1.75637	-0.0752648	8.22338e-05	-1.68261	-0.944744	8.23335e-05	-1.68304	-0.944633
84496682	rs147820682	7.31398e-13	-1.5744	-1.19015	6.12241e-05	-1.90508	-1.0173	6.12821e-05	-1.90513	-1.01783
84497207	rs4594227	8.57618e-12	0.92627	-1.22903	7.22397e-05	-1.58453	-1.1724	7.22333e-05	-1.58591	-1.17264
84497899	rs200422934	3.72394e-12	-1.83589e-10	-1.13697	0.000337745	-1.83589e-10	-1.21463	0.000338313	-1.83589e-10	-1.21448
84498064	rs143248662	1.1497e-12	-1.55451	-0.75774	7.08771e-05	-1.86792	-0.90806	7.09452e-05	-1.86801	-0.908539
84498708	rs111667230	1.69049e-12	-1.92673	-1.95846e-10	0.000217727	-1.65368	-1.95846e-10	0.000217967	-1.65411	-1.95846e-10
84498783	rs4444303	7.21092e-13	-1.58047	-1.19826	6.01679e-05	-1.90867	-1.03111	6.02248e-05	-1.90872	-1.03165
84498789	rs78808491	1.30831e-12	-1.40093	-0.782077	7.36453e-05	-1.80956	-0.928104	7.37119e-05	-1.80972	-0.928568
84498945	rs4620919	1.32259e-12	-1.19031	-0.981852	7.10128e-05	-1.86358	-0.910486	7.10115e-05	-1.86414	-0.911479
84499189	rs4128911	7.82248e-13	-1.87066	-0.826671	9.1779e-05	-1.36976	-1.14778	9.18127e-05	-1.37088	-1.14783
84500117	rs76225520	5.91695e-12	-1.83589e-10	-0.673927	0.000514963	-1.83589e-10	-0.792829	0.000515821	-1.83589e-10	-0.792696
84500461	rs56144439	6.12291e-13	-1.76699	-1.1753	6.74323e-05	-1.83219	-0.993614	6.74921e-05	-1.83227	-0.994171
84500507	rs12912713	5.60352e-11	1.69937	-0.125138	8.51571e-05	-1.62315	-0.969276	8.52551e-05	-1.62364	-0.969169
84501276	rs4438273	5.72243e-13	-1.92787	-1.08207	0.000163152	-0.711807	-1.23043	0.000162734	-0.715919	-1.23042
84501666	rs61434114	7.25693e-13	-1.57894	-1.19344	5.97783e-05	-1.90614	-1.04014	5.98368e-05	-1.9062	-1.04064
84502199	rs7164782	5.5657e-12	-0.735126	-1.95846e-10	0.000228045	-1.60738	-1.95846e-10	0.000227804	-1.60997	-1.95846e-10
84502225	rs11259920	5.61676e-13	-1.91542	-1.11316	0.000105831	-1.15439	-1.22069	0.000105547	-1.15849	-1.22081
84502549	rs12438269	8.00165e-13	-1.50237	-1.17231	0.000659485	0.48688	-1.03234	0.000655906	0.480655	-1.03309
84502894	rs117353655	5.37588e-12	-1.83589e-10	-0.769826	0.00045912	-1.83589e-10	-0.907612	0.000460008	-1.83589e-10	-0.90721
84503012	rs61177240	7.11993e-13	-1.59718	-1.19425	5.99977e-05	-1.90062	-1.042	6.00562e-05	-1.90068	-1.04249
84503202	rs7176613	5.71796e-13	-1.92092	-1.0898	0.0001702	-0.669359	-1.23059	0.000169741	-0.673585	-1.2306
84503311	rs7172049	5.77388e-13	-1.91716	-1.08383	0.000175987	-0.635923	-1.23059	0.000175504	-0.640205	-1.23059
84503333	rs147539093	3.44766e-12	-1.83589e-10	-1.21405	0.000335095	-1.83589e-10	-1.22251	0.000335597	-1.83589e-10	-1.22254
84503482	rs56243362	5.90911e-13	-1.75647	-1.22137	5.34726e-05	-1.87761	-1.18015	5.35757e-05	-1.87715	-1.18021
84503727	rs141092297	2.39925e-12	-0.919974	-0.656619	0.000101237	-1.49273	-0.926723	0.000101342	-1.49283	-0.927124
84504479	rs12443111	5.50686e-13	-1.93529	-1.11305	0.000135005	-0.901006	-1.2306	0.000134694	-0.904843	-1.2306
84505486	rs11259921	5.50621e-13	-1.92704	-1.12141	0.000164034	-0.706553	-1.2303	0.000163597	-0.710735	-1.23032
84505879	rs56285320	6.01294e-13	-1.74139	-1.21903	5.45604e-05	-1.86891	-1.1687	5.46663e-05	-1.86843	-1.16878
84506058	rs144816747	5.63447e-12	-0.722844	-1.95846e-10	0.000281351	-1.39732	-1.95846e-10	0.000281748	-1.39744	-1.95846e-10
84506417	rs75340111	5.94526e-12	-0.669154	-1.95846e-10	0.000291652	-1.36136	-1.95846e-10	0.000292063	-1.36149	-1.95846e-10
84506570	rs35104757	5.56452e-11	1.70337	-0.136126	8.60409e-05	-1.6075	-0.974604	8.61379e-05	-1.60801	-0.974499
84506757	rs61387269	7.43326e-13	-1.63729	-1.11108	6.92032e-05	-1.8861	-0.913774	6.92606e-05	-1.88618	-0.914404
84507075	rs12901128	5.01487e-11	1.56222	-0.098977	9.05793e-05	-1.57422	-0.956478	9.068e-05	-1.57475	-0.956368
84507831	rs79428369	4.18645e-12	-1.83589e-10	-1.01989	0.000369835	-1.83589e-10	-1.12387	0.000370304	-1.83589e-10	-1.12413
84508111	rs56298063	7.38661e-13	-1.63164	-1.12303	6.82779e-05	-1.88836	-0.924974	6.83354e-05	-1.88843	-0.925594
84508221	rs118134155	1.34934e-11	0.150456	-1.95846e-10	0.001393	0.202289	-1.95846e-10	0.00139014	0.198707	-1.95846e-10
84508486	rs150747082	1.89679e-12	-1.81159	-1.95846e-10	0.000245961	-1.53175	-1.95846e-10	0.00024661	-1.53065	-1.95846e-10
84508649	rs11632002	4.73461e-11	1.51113	-0.105391	9.67063e-05	-1.50562	-0.95963	9.68078e-05	-1.50621	-0.959521
84509165	rs72746969	1.69781e-12	-1.92241	-1.95846e-10	0.000222725	-1.63098	-1.95846e-10	0.000222968	-1.63143	-1.95846e-10
84509848	rs56295930	5.95633e-13	-1.75167	-1.21821	5.47093e-05	-1.86807	-1.16682	5.48155e-05	-1.86758	-1.16691
84510414	rs12917201	4.9833e-11	1.53412	-0.0771903	9.98352e-05	-1.51368	-0.919721	9.99396e-05	-1.51427	-0.919622
84510731	rs59355989	8.76303e-13	-1.46008	-1.12372	0.000777636	0.625999	-1.00666	0.000773272	0.619572	-1.0074
84510894	rs72746971	7.61596e-13	-1.60315	-1.12094	6.66823e-05	-1.89867	-0.938312	6.67418e-05	-1.89873	-0.938889
84511206	rs28612730	5.31575e-13	-1.91304	-1.17062	0.000194859	-0.539072	-1.22557	0.000194286	-0.543486	-1.22564
84511323	rs12904106	5.72665e-12	-0.706617	-1.95846e-10	0.000226337	-1.6149	-1.95846e-10	0.000226102	-1.61747	-1.95846e-10
84511393	rs57538494	8.25989e-13	-1.64296	-0.999963	0.00011651	-1.26787	-1.01108	0.000116299	-1.27045	-1.01184
84512167	rs147045065	3.74246e-12	-1.83589e-10	-1.13201	0.000338198	-1.83589e-10	-1.21329	0.00033877	-1.83589e-10	-1.21313
84512821	rs11634891	4.86254e-11	1.51113	-0.0787297	0.000100563	-1.50562	-0.92052	0.000100668	-1.50621	-0.920421
84512912	rs4465575	5.29588e-13	-1.91888	-1.16852	0.000185422	-0.588456	-1.22583	0.000184891	-0.592791	-1.2259
84513494	rs10444972	7.61877e-13	-1.60315	-1.12057	6.73487e-05	-1.89867	-0.928368	6.74067e-05	-1.89873	-0.928975
84513686	rs10444974	7.62202e-13	-1.59718	-1.12611	6.61882e-05	-1.90062	-0.943802	6.62481e-05	-1.90068	-0.944368
84513904	rs145954503	1.79504e-12	-1.86672	-1.95846e-10	0.00029848	-1.33822	-1.95846e-10	0.000298749	-1.33885	-1.95846e-10
84514290	rs7162542	2.80193e-12	-0.299018	-1.12242	9.13521e-05	-1.5126	-1.0096	9.13156e-05	-1.51438	-1.00975
84514534	rs56318004	7.23353e-13	-1.61493	-1.16067	6.32986e-05	-1.89462	-0.994442	6.33574e-05	-1.89468	-0.994979
84515351	rs12905564	4.71434e-11	1.53412	-0.132675	9.70323e-05	-1.51368	-0.948198	9.71333e-05	-1.51427	-0.948103
84515539	rs62025812	4.68446e-11	1.53412	-0.139031	9.67204e-05	-1.51368	-0.951417	9.68211e-05	-1.51427	-0.951323
84515575	rs4357909	5.39944e-13	-1.92571	-1.14232	0.00016676	-0.690912	-1.22945	0.000166309	-0.695121	-1.22949
84515846	rs12591597	2.95751e-12	-0.788765	-0.578635	0.000116825	-1.40475	-0.871491	0.000116943	-1.40486	-0.87191
84515943	rs4523894	7.98456e-13	-1.47967	-1.19716	0.000131564	-0.942352	-1.21508	0.000131354	-0.945576	-1.21499
84516142	rs12593996	2.81498e-12	-0.833161	-0.583631	0.000112946	-1.43481	-0.875197	0.00011306	-1.43492	-0.875614
84516169	rs67216966	5.86469e-13	-1.77048	-1.2149	5.38396e-05	-1.89133	-1.15958	5.39388e-05	-1.89094	-1.15967
84516397	rs148381956	1.10239e-12	-1.18481	-1.16946	0.000271617	-0.299601	-1.13293	0.000271504	-0.301582	-1.1329
84516904	rs11853949	5.97524e-12	-0.664123	-1.95846e-10	0.000229116	-1.60269	-1.95846e-10	0.00022886	-1.60534	-1.95846e-10
84518020	rs5006997	5.32364e-13	-1.91548	-1.16669	0.000184361	-0.593399	-1.22663	0.000183827	-0.59777	-1.22669
84518711	rs72746976	7.40978e-13	-1.62716	-1.12437	6.72173e-05	-1.88505	-0.943943	6.7278e-05	-1.88511	-0.944514
84518830	rs150574147	3.85088e-12	-1.83589e-10	-1.10345	0.00033244	-1.83589e-10	-1.23046	0.000332949	-1.83589e-10	-1.23047
84518840	rs28544951	9.23512e-13	-1.45542	-1.0759	0.000766908	0.541947	-0.936503	0.000762522	0.535526	-0.93735
84519340	rs12591251	2.77088e-12	-0.826332	-0.606251	0.000112389	-1.43021	-0.884751	0.000112502	-1.43031	-0.88517
84519637	rs35651801	4.74637e-11	1.58265	-0.174428	9.34455e-05	-1.53037	-0.969174	9.35436e-05	-1.53094	-0.969083
84519770	rs12902891	2.25227e-12	-1.63981	-1.95846e-10	0.000165965	-1.92515	-1.95846e-10	0.00016622	-1.92514	-1.95846e-10
84521333	rs12439361	3.69834e-12	-1.83589e-10	-1.14386	0.000350487	-1.83589e-10	-1.1776	0.000350994	-1.83589e-10	-1.17769
84521398	rs6602997	5.97795e-12	-0.66367	-1.95846e-10	0.000231741	-1.5913	-1.95846e-10	0.00023147	-1.59401	-1.95846e-10
84522473	rs12901568	4.81958e-11	1.63105	-0.207531	9.04809e-05	-1.54627	-0.985511	9.05778e-05	-1.54682	-0.985423
84522559	rs10906981	9.3759e-13	-1.43614	-1.08005	0.000779346	0.585108	-0.963576	0.000774887	0.578634	-0.964373
84522755	rs1383484	5.30617e-13	-1.90763	-1.17783	0.000194798	-0.5405	-1.22446	0.00019421	-0.544985	-1.22453
84523077	rs117560869	1.72667e-12	-1.90555	-1.95846e-10	0.0002204	-1.64148	-1.95846e-10	0.000220895	-1.64077	-1.95846e-10
84523902	rs189827648	3.40872e-12	-1.83589e-10	-1.22541	0.000334422	-1.83589e-10	-1.22452	0.000334935	-1.83589e-10	-1.22452
84524879	rs74199046	2.61058e-12	-0.876655	-0.61552	0.000107911	-1.46398	-0.89164	0.00010802	-1.46408	-0.892055
84525496	rs60699858	7.28005e-13	-1.6329	-1.1363	6.61567e-05	-1.88269	-0.962203	6.6216e-05	-1.88275	-0.962779
84527249	rs113371795	1.69653e-12	-1.92317	-1.95846e-10	0.000174008	-1.87782	-1.95846e-10	0.000174293	-1.87772	-1.95846e-10
84527364	rs113038464	7.1208e-13	-1.66077	-1.13054	6.72285e-05	-1.87011	-0.958712	6.72892e-05	-1.87018	-0.959276
84527793	rs117825563	5.84947e-12	-0.685396	-1.95846e-10	0.00017371	-1.87954	-1.95846e-10	0.000173988	-1.87947	-1.95846e-10
84528059	rs72746979	7.0766e-13	-1.67685	-1.12069	6.88803e-05	-1.86192	-0.942631	6.8941e-05	-1.86199	-0.943212
84528165	rs35340858	2.69689e-12	-0.861272	-0.598376	0.000104252	-1.48813	-0.901986	0.00010436	-1.48824	-0.902366
84528745	rs72746980	7.11839e-13	-1.67154	-1.12011	6.91844e-05	-1.86471	-0.935442	6.92432e-05	-1.86478	-0.936056
84528777	rs143895995	4.09152e-12	-1.04283	-1.95846e-10	0.000284834	-1.38502	-1.95846e-10	0.000285748	-1.38334	-1.95846e-10
84529084	rs7167818	7.86973e-13	-1.48848	-1.20283	6.65574e-05	-1.70304	-1.13582	6.67102e-05	-1.70218	-1.13592
84529563	rs11636302	8.42596e-13	-1.45292	-1.17009	7.20631e-05	-1.67505	-1.08433	7.22291e-05	-1.67415	-1.08446
84529564	rs533975378	4.11181e-12	-1.83589e-10	-1.03788	0.000357164	-1.83589e-10	-1.15873	0.000357689	-1.83589e-10	-1.15879
84529805	rs147012643	2.99205e-12	-1.35579	-1.95846e-10	0.000165199	-1.92977	-1.95846e-10	0.000165435	-1.92987	-1.95846e-10
84530707	rs144445636	6.45612e-13	-1.66109	-1.22822	5.32162e-05	-1.83561	-1.22695	5.32933e-05	-1.83567	-1.22697
84530718	rs141267968	2.70705e-12	-0.83191	-0.623979	0.000105148	-1.46911	-0.912443	0.000105257	-1.46923	-0.912826
84531018	rs147787259	3.85945e-11	1.48943	-0.288066	9.14426e-05	-1.50974	-1.01147	9.15368e-05	-1.51032	-1.01139
84531131	rs55876638	4.65179e-12	-0.914495	-1.95846e-10	0.000207017	-1.70412	-1.95846e-10	0.000206887	-1.70629	-1.95846e-10
84531332	rs12915913	2.98268e-11	1.25718	-0.313521	9.8584e-05	-1.42236	-1.02365	9.86797e-05	-1.423	-1.02358
84532781	rs141978916	3.02811e-11	1.28111	-0.322332	9.72424e-05	-1.43189	-1.02783	9.73373e-05	-1.43252	-1.02775
84533704	rs190069043	5.67254e-12	-1.83589e-10	-0.716111	0.000521986	-1.83589e-10	-0.779282	0.000522878	-1.83589e-10	-0.779106
84533884	rs139384603	3.85559e-11	1.48943	-0.289067	9.02538e-05	-1.50974	-1.02456	9.0347e-05	-1.51032	-1.02447
84534029	rs7182380	5.42992e-13	-1.90217	-1.16024	0.00020327	-0.493617	-1.22877	0.000202655	-0.498141	-1.22881
84534181	rs145065481	6.03212e-12	-1.83589e-10	-0.654649	0.000450434	-1.83589e-10	-0.926711	0.000450955	-1.83589e-10	-0.927089
84535025	rs140348208	3.40545e-12	-1.83589e-10	-1.22637	0.000332392	-1.83589e-10	-1.23061	0.000332902	-1.83589e-10	-1.23061
84535142	rs138890580	4.93568e-12	-1.83589e-10	-0.855257	0.000539266	-1.83589e-10	-0.746713	0.000540187	-1.83589e-10	-0.74654
84535151	rs11259922	5.41617e-13	-1.89657	-1.16837	0.000220797	-0.412516	-1.22716	0.0002201	-0.417152	-1.22722
84535561	rs34906504	3.23136e-12	-1.27884	-1.95846e-10	0.000229145	-1.60257	-1.95846e-10	0.00022949	-1.60259	-1.95846e-10
84535704	rs11259923	9.34521e-13	-1.41568	-1.10379	0.000801272	0.642727	-0.99345	0.000796691	0.636226	-0.994214
84536035	rs72746981	1.83889e-12	-1.84259	-1.95846e-10	0.000167541	-1.91569	-1.95846e-10	0.000167806	-1.91565	-1.95846e-10
84536999	rs4842918	4.71399e-12	-0.901213	-1.95846e-10	0.000206009	-1.70901	-1.95846e-10	0.000205884	-1.71114	-1.95846e-10
84537135	rs79176646	4.67223e-12	-1.83589e-10	-0.910112	0.000511856	-1.83589e-10	-0.79888	0.000512729	-1.83589e-10	-0.798708
84537216	rs12900183	3.94805e-11	1.5133	-0.289245	9.34595e-05	-1.49909	-1.0003	9.35531e-05	-1.49969	-1.00024
84537241	rs12901281	3.21873e-11	1.36705	-0.347226	9.52142e-05	-1.42952	-1.05127	9.53078e-05	-1.43015	-1.05119
84537515	rs77298919	5.71983e-13	-1.78763	-1.22277	0.000256036	-0.326099	-1.16551	0.000255626	-0.329076	-1.16566
84537626	rs17158593	7.71627e-13	-1.59099	-1.12001	6.5562e-05	-1.91107	-0.942859	6.56231e-05	-1.9111	-0.943425
84538032	rs1871731	9.67708e-13	-1.35725	-1.12733	0.000992428	0.892331	-1.0291	0.000986495	0.8855	-1.0298
84538132	rs76380397	5.89247e-13	-1.75315	-1.22751	0.000295386	-0.16751	-1.18113	0.000294874	-0.17063	-1.18128
84538645	rs28645965	1.00436e-12	-1.33851	-1.10889	0.00111807	0.973495	-0.991062	0.0011112	0.966574	-0.991833
84538711	rs28545666	1.01269e-12	-1.33851	-1.10063	0.00113104	0.973495	-0.979526	0.00112407	0.966574	-0.980315
84538914	rs62025822	5.96414e-12	-0.665983	-1.95846e-10	0.000237047	-1.56866	-1.95846e-10	0.000236762	-1.5714	-1.95846e-10
84539006	rs147523140	1.78025e-12	-1.875	-1.95846e-10	0.000291905	-1.36049	-1.95846e-10	0.000292156	-1.36117	-1.95846e-10
84539255	rs55839613	5.39551e-12	-0.766182	-1.95846e-10	0.000220135	-1.64268	-1.95846e-10	0.000219932	-1.64514	-1.95846e-10
84539279	rs56159777	5.58806e-12	-0.731115	-1.95846e-10	0.000228984	-1.60327	-1.95846e-10	0.000228739	-1.60588	-1.95846e-10
84539420	rs4842919	5.76772e-12	-0.69947	-1.95846e-10	0.000232844	-1.58656	-1.95846e-10	0.000232579	-1.58923	-1.95846e-10
84539424	rs4842920	5.76772e-12	-0.69947	-1.95846e-10	0.000232844	-1.58656	-1.95846e-10	0.000232579	-1.58923	-1.95846e-10
84539476	rs17158590	6.62383e-13	-1.71459	-1.14907	6.57342e-05	-1.86097	-0.990334	6.57971e-05	-1.86103	-0.99085
84539619	rs4144691	2.02452e-12	-0.871578	-0.87484	8.48564e-05	-1.47223	-1.12373	8.50629e-05	-1.47117	-1.12389
84540163	rs4572348	6.48873e-12	-0.581681	-1.95846e-10	0.00024819	-1.52273	-1.95846e-10	0.00024785	-1.52563	-1.95846e-10
84540321	rs146178094	1.85665e-12	-1.83298	-1.95846e-10	0.000328533	-1.24229	-1.95846e-10	0.000328794	-1.24302	-1.95846e-10
84540603	rs61267560	7.09013e-13	-1.64722	-1.14841	6.45365e-05	-1.89299	-0.976706	6.45961e-05	-1.89303	-0.977269
84540651	rs4842837	2.6305e-11	1.20766	-0.389653	9.9739e-05	-1.36427	-1.0701	9.9831e-05	-1.36495	-1.07003
84540729	rs58316347	7.23009e-13	-1.65276	-1.12332	6.69943e-05	-1.89082	-0.941493	6.70538e-05	-1.89087	-0.94209
84541037	rs62025825	5.55225e-12	-0.737545	-1.95846e-10	0.000223588	-1.62712	-1.95846e-10	0.000223364	-1.62965	-1.95846e-10
84541117	rs149090251	7.93691e-12	-0.380224	-1.95846e-10	0.000220551	-1.64079	-1.95846e-10	0.000220874	-1.64086	-1.95846e-10
84541379	rs1480826	6.52508e-13	-1.81575	-1.06293	6.76263e-05	-1.90101	-0.921918	6.77423e-05	-1.90108	-0.921661
84541598	rs62025827	9.55252e-12	-0.194943	-1.95846e-10	0.000251285	-1.51033	-1.95846e-10	0.000250934	-1.51326	-1.95846e-10
84541888	rs146451792	1.6891e-12	-1.92755	-1.95846e-10	0.000180871	-1.83914	-1.95846e-10	0.000181216	-1.83877	-1.95846e-10
84542688	rs10459761	4.85125e-12	-1.13221	0.259696	0.000154	-1.79732	-0.202644	0.000154187	-1.79675	-0.20354
84543521	rs12900671	4.16004e-12	-1.15474	0.128515	0.000131842	-1.81305	-0.342273	0.000132008	-1.81251	-0.343081
84543615	rs12914477	2.68702e-11	0.955285	-0.116014	0.000101917	-1.48724	-0.92552	0.000102035	-1.48776	-0.925377
84543643	rs79548879	4.06711e-12	-1.04881	-1.95846e-10	0.000231739	-1.59131	-1.95846e-10	0.000232088	-1.59134	-1.95846e-10
84543667	rs62025830	9.62707e-12	-0.187169	-1.95846e-10	0.000247112	-1.52708	-1.95846e-10	0.000246784	-1.52994	-1.95846e-10
84543668	rs7177951	8.88542e-12	-0.870799	0.603463	0.000316993	-1.47443	0.196391	0.000317078	-1.47449	0.195183
84543685	rs28640918	8.38492e-13	-1.56058	-1.06732	0.000756101	0.69293	-1.10168	0.000752021	0.686332	-1.10202
84544614	rs4321166	1.92672e-12	-1.75597	-0.039957	0.000233527	-0.683378	-0.900248	0.00023267	-0.68869	-0.900146
84545016	rs139096853	4.56004e-12	-1.83589e-10	-0.934417	0.000398542	-1.83589e-10	-1.04911	0.000399203	-1.83589e-10	-1.04898
84545561	rs146037616	1.69981e-12	-1.92123	-1.95846e-10	0.000193123	-1.7736	-1.95846e-10	0.000193555	-1.7729	-1.95846e-10
84545685	rs62025831	5.49439e-12	-0.74802	-1.95846e-10	0.000224496	-1.62307	-1.95846e-10	0.000224274	-1.62559	-1.95846e-10
84545716	rs12901364	2.25006e-12	-0.80627	-0.834521	9.21878e-05	-1.41234	-1.10075	9.24152e-05	-1.41124	-1.10093
84545802	rs12900443	2.01133e-12	-0.935504	-0.817448	8.40105e-05	-1.51508	-1.0909	8.42078e-05	-1.51409	-1.09108
84546412	rs28728297	1.03956e-12	-1.29776	-1.11519	0.00109814	0.969354	-1.00491	0.00109134	0.962371	-1.00566
84546413	rs28578450	1.03956e-12	-1.29776	-1.11519	0.00109814	0.969354	-1.00491	0.00109134	0.962371	-1.00566
84546421	rs12902486	2.32259e-11	1.11158	-0.418058	0.000105155	-1.29911	-1.08237	0.00010525	-1.29981	-1.0823
84546461	rs1480820	7.48301e-13	-1.55114	-1.19056	6.3866e-05	-1.75889	-1.12125	6.40045e-05	-1.75814	-1.12136
84546721	rs12907471	2.41248e-11	1.13541	-0.403913	0.000104658	-1.30993	-1.07629	0.000104753	-1.31063	-1.07622
84546839	rs7170165	8.62442e-11	2.7718	-0.766362	0.000155195	-1.15589	-0.836355	0.000154924	-1.15823	-0.83729
84547222	rs1812707	1.57069e-11	1.29053	-0.988176	0.000143827	-0.880321	-1.18799	0.000143619	-0.883209	-1.18809
84548492	rs117014146	2.23915e-12	-1.64565	-1.95846e-10	0.000182322	-1.83115	-1.95846e-10	0.000182557	-1.83139	-1.95846e-10
84548746	rs7182563	1.66802e-11	1.35065	-0.988176	0.000148876	-0.84582	-1.18799	0.000148653	-0.848755	-1.18809
84548980	rs11629657	1.63333e-11	1.32629	-0.984829	0.000148917	-0.846955	-1.18658	0.000148701	-0.84984	-1.18668
84549428	rs7181926	1.61896e-11	1.28748	-0.954858	0.000149016	-0.866337	-1.16653	0.000148793	-0.869243	-1.16666
84549636	rs72746989	4.06566e-12	-1.04917	-1.95846e-10	0.000186603	-1.80794	-1.95846e-10	0.000186862	-1.80808	-1.95846e-10
84550480	rs2086441	1.09679e-12	-1.31745	-1.04191	0.00125367	1.01976	-0.922855	0.00124575	1.01278	-0.92375
84550628	rs12904215	2.58328e-11	1.29258	-0.49268	9.2983e-05	-1.39129	-1.11321	9.30719e-05	-1.39193	-1.11315
84550831	rs61371724	6.59164e-13	-1.72423	-1.14431	6.55953e-05	-1.85521	-0.99821	6.56573e-05	-1.85527	-0.998735
84550867	rs28712829	1.04307e-12	-1.36766	-1.04191	0.00107653	0.867428	-0.922855	0.00106993	0.860643	-0.92375
84551395	rs967374	2.19047e-12	-0.883634	-0.783999	8.9642e-05	-1.46456	-1.07654	8.98567e-05	-1.46351	-1.07673
84551711	rs7179241	1.01991e-12	-1.3869	-1.04514	0.00102704	0.824491	-0.926977	0.0010208	0.817759	-0.927867
84551894	rs6603000	5.22897e-12	0.157068	-0.954602	8.24073e-05	-1.45726	-1.16799	8.23656e-05	-1.45917	-1.16812
84552494	rs12916223	1.51883e-11	1.17875	-0.909975	0.000145015	-0.916069	-1.14402	0.000144811	-0.918861	-1.14416
84552504	rs72746991	2.08126e-12	-1.71877	-1.95846e-10	0.00016527	-1.92934	-1.95846e-10	0.000165523	-1.92935	-1.95846e-10
84552515	rs62025854	4.71666e-12	-0.900648	-1.95846e-10	0.000212603	-1.67749	-1.95846e-10	0.000212441	-1.67979	-1.95846e-10
84552843	rs28801104	1.48423e-11	1.17875	-0.933018	0.000143318	-0.916069	-1.15579	0.000143118	-0.918861	-1.15592
84553066	rs12900412	1.49032e-11	1.17875	-0.928926	0.000143613	-0.916069	-1.15373	0.000143413	-0.918861	-1.15387
84553414	rs72746992	6.48692e-13	-1.73364	-1.1509	6.52726e-05	-1.84923	-1.00912	6.5335e-05	-1.8493	-1.00963
84553558	rs10220741	7.26496e-13	-1.58087	-1.1904	6.42169e-05	-1.76802	-1.10664	6.43552e-05	-1.7673	-1.10674
84553623	rs12907220	3.882e-12	-1.0954	-1.95846e-10	0.000193822	-1.76999	-1.95846e-10	0.000194069	-1.77024	-1.95846e-10
84554012	rs112182320	1.68301e-12	-1.93116	-1.95846e-10	0.00021511	-1.66578	-1.95846e-10	0.00021536	-1.66615	-1.95846e-10
84554018	rs8028931	2.23743e-12	-0.888198	-0.758221	9.10307e-05	-1.46761	-1.05812	9.12471e-05	-1.46656	-1.05832
84554117	rs17158579	6.50168e-13	-1.72896	-1.15331	6.52877e-05	-1.85225	-1.00587	6.53499e-05	-1.85231	-1.00639
84554677	rs1812494	7.67462e-13	-1.52993	-1.18649	6.6994e-05	-1.73249	-1.09983	6.71428e-05	-1.73169	-1.09994
84554737	rs144623446	1.88614e-12	-1.81722	-1.95846e-10	0.000228719	-1.60443	-1.95846e-10	0.00022924	-1.60368	-1.95846e-10
84555391	rs68014551	6.56144e-13	-1.73336	-1.13976	6.70165e-05	-1.84119	-0.99079	6.70788e-05	-1.84126	-0.991324
84555752	rs11637095	2.48905e-11	1.15832	-0.395586	0.000102521	-1.33417	-1.07269	0.000102617	-1.33484	-1.07261
84556104	rs2170261	2.11846e-12	-0.928669	-0.772391	8.78615e-05	-1.49452	-1.06664	8.80682e-05	-1.49351	-1.06684
84556291	rs72746993	1.68479e-12	-1.93011	-1.95846e-10	0.000177599	-1.8574	-1.95846e-10	0.000177892	-1.85728	-1.95846e-10
84556623	rs4842921	8.28549e-11	2.61062	-0.645272	0.000162632	-1.20306	-0.74237	0.000162349	-1.20529	-0.743415
84556739	rs4468570	2.10182e-12	-0.941557	-0.767387	8.73782e-05	-1.50304	-1.06364	8.75828e-05	-1.50203	-1.06384
84557113	rs12912911	2.38521e-11	1.11275	-0.392622	0.000104762	-1.31383	-1.07139	0.000104859	-1.31451	-1.07132
84557450	rs17296856	5.00467e-12	-0.841376	-1.95846e-10	0.000216827	-1.65783	-1.95846e-10	0.000216643	-1.6602	-1.95846e-10
84557676	rs2401171	1.63396e-11	1.26702	-0.925181	0.000149102	-0.88046	-1.15183	0.000148889	-0.883285	-1.15197
84558653	rs12591488	3.526e-12	-0.826332	-0.365253	0.000132849	-1.43021	-0.717498	0.000132973	-1.43031	-0.717991
84558676	rs28705374	7.86918e-13	-1.59338	-1.098	0.000271852	-0.384703	-1.04696	0.000270916	-0.389101	-1.04755
84558701	rs12592484	3.79879e-12	-0.803408	-0.313657	0.000140419	-1.4147	-0.677595	0.000140547	-1.41481	-0.678107
84560692	rs4842922	2.13591e-11	1.0133	-0.403567	0.000104488	-1.30189	-1.08597	0.000104589	-1.30252	-1.08589
84560716	rs57548773	2.38533e-12	-1.58241	-1.95846e-10	0.000214921	-1.66665	-1.95846e-10	0.000214816	-1.66867	-1.95846e-10
84561268	rs143466274	3.4139e-12	-1.83589e-10	-1.22389	0.000341563	-1.83589e-10	-1.20339	0.000342084	-1.83589e-10	-1.2034
84561879	rs899927	5.26123e-13	-1.8753	-1.21867	0.000599802	0.588891	-1.22921	0.000597316	0.583225	-1.22924
84562603	rs62025857	2.28223e-12	-1.62659	-1.95846e-10	0.000208972	-1.69472	-1.95846e-10	0.0002089	-1.6966	-1.95846e-10
84562740	rs4414460	5.24322e-13	-1.8753	-1.2221	0.000646378	0.664552	-1.23009	0.00064364	0.658787	-1.2301
84563031	rs10520575	2.38477e-11	1.06849	-0.348546	0.00010943	-1.2792	-1.06244	0.000109529	-1.27991	-1.06236
84564132	rs62025858	2.30416e-11	0.685553	-1.95846e-10	0.000244932	-1.53594	-1.95846e-10	0.000245571	-1.53487	-1.95846e-10
84564191	rs12914343	2.41429e-11	1.06849	-0.336244	0.00011121	-1.2792	-1.0463	0.00011131	-1.27991	-1.04623
84564817	rs8041056	2.68052e-11	1.76987	-0.933018	0.000103581	-1.24078	-1.15579	0.000103471	-1.24324	-1.15592
84565067	rs117393412	2.36021e-12	-1.593	-1.95846e-10	0.000188336	-1.79869	-1.95846e-10	0.000188572	-1.79898	-1.95846e-10
84565106	rs72746994	6.57039e-13	-1.70474	-1.16702	6.27857e-05	-1.86652	-1.03068	6.2848e-05	-1.86658	-1.03116
84565268	rs6603001	2.73039e-11	1.79265	-0.937365	0.000105154	-1.21865	-1.16285	0.000105034	-1.2212	-1.16297
84565601	rs6603002	2.42661e-11	1.67103	-0.9337	0.000101466	-1.26031	-1.15689	0.000101357	-1.26277	-1.15703
84565602	rs6603003	2.50848e-11	1.70421	-0.9337	0.000102937	-1.24591	-1.15689	0.000102825	-1.2484	-1.15703
84565814	rs142420903	7.4609e-12	-1.83589e-10	-0.442072	0.000753124	-1.83589e-10	-0.412693	0.000754242	-1.83589e-10	-0.412743
84566199	rs79279791	1.73123e-11	-1.83589e-10	0.399668	0.00159302	-1.83589e-10	0.336462	0.00159457	-1.83589e-10	0.335901
84566248	rs11259926	1.05857e-11	0.681035	-0.77328	7.26369e-05	-1.6769	-1.07455	7.27292e-05	-1.67698	-1.07474
84566444	rs7162129	2.7219e-11	1.76282	-0.910654	0.000101742	-1.26478	-1.14971	0.000101635	-1.26722	-1.14984
84566528	rs78494571	4.7059e-12	-0.577774	-0.325156	0.000163906	-1.25838	-0.679248	0.000164052	-1.2585	-0.679769
84566544	rs11259927	1.27237e-12	-1.09817	-1.11269	0.000459383	0.101747	-1.00878	0.000457073	0.0959299	-1.00954
84566639	rs147577719	3.57466e-12	-1.83589e-10	-1.17788	0.000379252	-1.83589e-10	-1.09872	0.000379817	-1.83589e-10	-1.09877
84567399	rs12906247	2.79168e-11	1.15715	-0.279665	0.000108295	-1.31969	-1.03237	0.000108394	-1.32038	-1.03231
84567413	rs11857009	2.80411e-11	1.79641	-0.914485	0.000103014	-1.25043	-1.15163	0.000102903	-1.2529	-1.15176
84567599	rs10520574	3.93813e-12	-1.83589e-10	-1.08104	0.000469085	-1.83589e-10	-0.886139	0.000469509	-1.83589e-10	-0.886768
84567762	rs2046120	2.81488e-11	1.79641	-0.910654	0.000103212	-1.25043	-1.14971	0.000103101	-1.2529	-1.14984
84568095	rs11259928	2.79345e-11	1.79641	-0.918294	0.000102818	-1.25043	-1.15353	0.000102708	-1.2529	-1.15366
84568158	rs10906982	2.72149e-11	1.76199	-0.909975	0.000103457	-1.25375	-1.14402	0.000103344	-1.25622	-1.14416
84568504	rs6603004	2.56138e-11	1.73242	-0.941035	9.8951e-05	-1.27769	-1.16461	9.88511e-05	-1.28011	-1.16473
84569036	rs148900602	1.84256e-12	-1.84059	-1.95846e-10	0.000233043	-1.5857	-1.95846e-10	0.000233641	-1.58467	-1.95846e-10
84569183	rs10906983	2.52462e-11	1.73242	-0.955488	9.82801e-05	-1.27769	-1.17141	9.81815e-05	-1.28011	-1.17153
84569555	rs922664	2.62314e-11	1.7707	-0.955488	0.000100844	-1.25193	-1.17141	0.000100742	-1.25436	-1.17153
84569793	rs1564472	2.3879e-11	1.67674	-0.955488	9.689e-05	-1.29194	-1.17141	9.67989e-05	-1.29429	-1.17153
84569851	rs9921007	1.19953e-12	-1.1624	-1.10742	0.000428723	0.0233598	-0.999472	0.000426557	0.0175324	-1.00024
84569942	rs1564473	2.62261e-11	1.76987	-0.954858	0.000102474	-1.24078	-1.16653	0.000102366	-1.24324	-1.16666
84570033	rs1564474	2.544e-11	1.73943	-0.954858	0.000101136	-1.25392	-1.16653	0.000101032	-1.25636	-1.16666
84570175	rs2170262	2.544e-11	1.73943	-0.954858	0.000101136	-1.25392	-1.16653	0.000101032	-1.25636	-1.16666
84570199	rs12898254	2.79951e-11	1.20204	-0.321754	0.000102758	-1.35322	-1.05133	0.000102854	-1.35387	-1.05127
84570262	rs10152139	2.54477e-11	1.73974	-0.954858	9.87883e-05	-1.27741	-1.16653	9.86914e-05	-1.2798	-1.16666
84570269	rs149953455	5.91554e-12	-0.674165	-1.95846e-10	0.00028895	-1.37067	-1.95846e-10	0.000289366	-1.37076	-1.95846e-10
84570311	rs1383483	5.16097e-12	-0.810623	-1.95846e-10	0.000336457	-1.21845	-1.95846e-10	0.000336955	-1.21851	-1.95846e-10
84570381	rs10152119	2.72202e-11	1.80349	-0.951275	0.000104161	-1.22618	-1.1648	0.000104049	-1.22867	-1.16492
84570734	rs1471552	2.63203e-11	1.76987	-0.951275	0.000102652	-1.24078	-1.1648	0.000102544	-1.24324	-1.16492
84571038	rs1471553	2.65334e-11	1.7707	-0.944041	0.000101873	-1.25193	-1.16126	0.000101769	-1.25436	-1.16139
84571078	rs1471554	2.73413e-11	1.80432	-0.947669	0.000103175	-1.23745	-1.16304	0.000103067	-1.23991	-1.16317
84571804	rs147594271	3.40348e-12	-1.83589e-10	-1.22695	0.000338069	-1.83589e-10	-1.21367	0.000338593	-1.83589e-10	-1.21366
84571836	rs8036748	7.40474e-12	0.464184	-0.913811	6.21555e-05	-1.76128	-1.14601	6.21669e-05	-1.76248	-1.14615
84572229	rs1564475	2.75082e-11	1.79641	-0.933672	0.000102046	-1.25043	-1.16107	0.000101937	-1.2529	-1.1612
84572287	rs79349825	5.17317e-13	-1.90564	-1.2052	5.61016e-05	-1.86807	-1.14169	5.616e-05	-1.86864	-1.14161
84572456	rs66990951	6.72528e-13	-1.63167	-1.21679	0.000539951	0.482639	-1.22808	0.000537541	0.476661	-1.22811
84572603	rs150379392	2.57603e-12	-1.5055	-1.95846e-10	0.000207154	-1.70346	-1.95846e-10	0.000207462	-1.70351	-1.95846e-10
84573041	rs7183263	2.94308e-11	1.85614	-0.925843	0.000104598	-1.22955	-1.15725	0.00010449	-1.23198	-1.15738
84573248	rs7178962	2.84322e-11	1.82536	-0.929584	0.000103033	-1.24279	-1.15908	0.00010293	-1.2452	-1.15921
84573491	rs899926	3.64002e-11	2.08019	-0.937365	0.000120465	-1.08272	-1.16285	0.000120312	-1.0854	-1.16297
84573621	rs144757184	9.67519e-12	-1.83589e-10	-0.182184	0.00083165	-1.83589e-10	-0.313512	0.000832975	-1.83589e-10	-0.313451
84574466	rs148299217	4.33383e-12	-0.985295	-1.95846e-10	0.000342014	-1.20207	-1.95846e-10	0.000343202	-1.20013	-1.95846e-10
84575113	rs138312484	1.8707e-12	-1.82544	-1.95846e-10	0.000317913	-1.27515	-1.95846e-10	0.000318202	-1.27577	-1.95846e-10
84575186	rs75612420	5.13176e-13	-1.91466	-1.20422	5.76421e-05	-1.84281	-1.13986	5.76997e-05	-1.84342	-1.13978
84575275	rs8029387	3.13111e-11	1.91807	-0.925843	0.000107445	-1.20269	-1.15725	0.00010733	-1.20516	-1.15738
84575345	rs8028359	3.30606e-11	1.88704	-0.840448	0.000110598	-1.21618	-1.11484	0.000110478	-1.21863	-1.11501
84575528	rs940934	3.13111e-11	1.91807	-0.925843	0.000107445	-1.20269	-1.15725	0.00010733	-1.20516	-1.15738
84575575	rs72748604	6.13175e-13	-1.78993	-1.15092	6.85559e-05	-1.80645	-1.00282	6.86201e-05	-1.80653	-1.00334
84575976	rs72748605	6.15617e-13	-1.78596	-1.15092	6.83034e-05	-1.81014	-1.00282	6.83675e-05	-1.81022	-1.00334
84576052	rs1810049	3.09655e-11	1.91807	-0.936941	0.000106689	-1.20269	-1.16432	0.000106575	-1.20516	-1.16444
84576159	rs11853052	3.13111e-11	1.91807	-0.925843	0.000107445	-1.20269	-1.15725	0.00010733	-1.20516	-1.15738
84576308	rs11853795	3.14291e-11	1.91807	-0.92208	0.000107645	-1.20269	-1.1554	0.000107529	-1.20516	-1.15553
84576348	rs11856122	3.13111e-11	1.91807	-0.925843	0.000107445	-1.20269	-1.15725	0.00010733	-1.20516	-1.15738
84576783	rs117754834	4.21814e-12	-1.83589e-10	-1.01235	0.000390205	-1.83589e-10	-1.07025	0.000390828	-1.83589e-10	-1.07019
84576957	rs2401172	3.13111e-11	1.91807	-0.925843	0.000107445	-1.20269	-1.15725	0.00010733	-1.20516	-1.15738
84576970	rs2401173	3.13111e-11	1.91807	-0.925843	0.000107445	-1.20269	-1.15725	0.00010733	-1.20516	-1.15738
84576992	rs2401174	3.24027e-11	1.95234	-0.925843	0.000109068	-1.1877	-1.15725	0.000108948	-1.1902	-1.15738
84577063	rs79211113	1.5795e-11	-1.83589e-10	0.307944	0.000973933	-1.83589e-10	-0.155581	0.000974721	-1.83589e-10	-0.156304
84577202	rs11259929	3.25249e-11	1.95234	-0.92208	0.00010927	-1.1877	-1.1554	0.00010915	-1.1902	-1.15553
84577300	rs76513040	5.13439e-13	-1.91466	-1.20371	5.76966e-05	-1.84281	-1.13892	5.77543e-05	-1.84342	-1.13884
84577329	rs72748610	6.20508e-13	-1.77171	-1.15725	6.67361e-05	-1.82256	-1.01362	6.67998e-05	-1.82264	-1.01412
84577350	rs11259930	3.26482e-11	1.95234	-0.918294	0.000109475	-1.1877	-1.15353	0.000109354	-1.1902	-1.15366
84577420	rs77536015	5.06524e-12	-1.83589e-10	-0.829347	0.000450088	-1.83589e-10	-0.927481	0.000450956	-1.83589e-10	-0.927086
84577792	rs1480827	3.34324e-11	1.98362	-0.925843	0.000110578	-1.17395	-1.15725	0.000110454	-1.17647	-1.15738
84578217	rs2401175	3.35584e-11	1.98362	-0.92208	0.000110783	-1.17395	-1.1554	0.000110659	-1.17647	-1.15553
84578364	rs2401176	3.35584e-11	1.98362	-0.92208	0.000110783	-1.17395	-1.1554	0.000110659	-1.17647	-1.15553
84578429	rs2401177	3.37148e-11	1.98827	-0.92208	0.000109595	-1.18473	-1.1554	0.000109475	-1.18723	-1.15553
84578491	rs2401178	3.35584e-11	1.98362	-0.92208	0.000110783	-1.17395	-1.1554	0.000110659	-1.17647	-1.15553
84578856	rs72748617	6.20508e-13	-1.77171	-1.15725	6.67361e-05	-1.82256	-1.01362	6.67998e-05	-1.82264	-1.01412
84578948	rs2401179	3.36094e-11	1.98362	-0.920562	0.000110543	-1.17395	-1.15757	0.000110419	-1.17647	-1.1577
84579186	rs2401180	3.59286e-11	2.04655	-0.916767	0.000113879	-1.14607	-1.15572	0.000113745	-1.14864	-1.15585
84580022	rs11259931	3.5708e-11	2.01502	-0.891398	0.000114088	-1.16007	-1.13988	0.000113956	-1.16262	-1.14003
84580024	rs11637264	3.18177e-11	1.22501	-0.216739	0.000106974	-1.34944	-1.0149	0.000107075	-1.35011	-1.01482
84580057	rs11259932	3.58737e-11	2.04655	-0.918294	0.000114129	-1.14607	-1.15353	0.000113995	-1.14864	-1.15366
84580156	rs11259933	3.61269e-11	2.05358	-0.918294	0.00011191	-1.1657	-1.15353	0.000111785	-1.16822	-1.15366
84580171	rs11259934	3.61269e-11	2.05358	-0.918294	0.00011191	-1.1657	-1.15353	0.000111785	-1.16822	-1.15366
84580427	rs11259935	3.60106e-11	2.04655	-0.914485	0.000114346	-1.14607	-1.15163	0.000114212	-1.14864	-1.15176
84580582	rs11259936	3.4893e-11	2.01502	-0.914485	0.000112756	-1.16007	-1.15163	0.000112626	-1.16262	-1.15176
84581166	rs12914857	3.61489e-11	2.04655	-0.910654	0.000114565	-1.14607	-1.14971	0.000114431	-1.14864	-1.14984
84581605	rs2055712	3.61489e-11	2.04655	-0.910654	0.000114565	-1.14607	-1.14971	0.000114431	-1.14864	-1.14984
84581889	rs12439867	1.45639e-12	-0.984884	-1.0909	0.000586004	0.313447	-0.977044	0.000582852	0.307326	-0.977849
84581904	rs4842923	3.4629e-11	2.01502	-0.92208	0.000112331	-1.16007	-1.1554	0.000112203	-1.16262	-1.15553
84582124	rs4842838	3.77289e-11	2.08121	-0.902534	0.000118444	-1.11688	-1.1456	0.000118299	-1.1195	-1.14574
84582304	rs8038109	1.46334e-12	-0.997594	-1.07343	0.000599545	0.293874	-0.934626	0.000596297	0.28778	-0.935497
84582740	rs2061999	3.52286e-11	2.01652	-0.906413	0.000115405	-1.14091	-1.14757	0.000115259	-1.14357	-1.14771
84583364	rs12906624	2.59552e-11	1.22501	-0.420389	9.7983e-05	-1.34944	-1.10269	9.80738e-05	-1.35011	-1.10263
84583799	rs3934135	3.61789e-11	2.05121	-0.914485	0.000116743	-1.12532	-1.15163	0.000116593	-1.128	-1.15176
84583810	rs2030838	3.61789e-11	2.05121	-0.914485	0.000116743	-1.12532	-1.15163	0.000116593	-1.128	-1.15176
84583959	rs2030839	3.73795e-11	2.08767	-0.918294	0.000115982	-1.12996	-1.15353	0.000115836	-1.13262	-1.15366
84584134	rs2030840	3.54914e-11	2.05121	-0.933672	0.000115647	-1.12532	-1.16107	0.000115499	-1.128	-1.1612
84584184	rs1880730	3.54914e-11	2.05121	-0.933672	0.000115647	-1.12532	-1.16107	0.000115499	-1.128	-1.1612
84584254	rs80088335	8.66195e-13	-1.71172	-0.883678	0.000121328	-1.86916	-0.369266	0.000121553	-1.86881	-0.369297
84584783	rs2401181	2.51223e-11	1.20085	-0.42884	9.86837e-05	-1.33897	-1.10604	9.87744e-05	-1.33964	-1.10597
84584959	rs7496814	3.52249e-11	2.05121	-0.941208	0.000115414	-1.12532	-1.16308	0.000115267	-1.128	-1.16321
84585038	rs11633301	3.5231e-11	2.05121	-0.941035	0.000115238	-1.12532	-1.16461	0.000115091	-1.128	-1.16473
84585621	rs117666879	1.27761e-11	0.0958312	-1.95846e-10	0.0015736	0.324199	-1.95846e-10	0.00157518	0.323671	-1.95846e-10
84585746	rs1480823	3.11966e-11	2.05121	-1.06265	0.000110078	-1.12532	-1.21042	0.000109944	-1.128	-1.21048
84585977	rs12900888	2.72875e-11	1.22501	-0.370331	9.99966e-05	-1.34944	-1.08235	0.00010009	-1.35011	-1.08228
84586030	rs11852757	6.08806e-13	-1.79283	-1.15517	6.89174e-05	-1.79397	-1.01005	6.89826e-05	-1.79405	-1.01056
84586146	rs12900668	2.65638e-11	1.20085	-0.373046	0.000100935	-1.33897	-1.08348	0.000101029	-1.33964	-1.08341
84586308	rs8024418	3.49757e-11	2.05121	-0.948307	0.000114841	-1.12532	-1.16805	0.000114695	-1.128	-1.16818
84586368	rs8042970	3.485e-11	2.05121	-0.951909	0.000114648	-1.12532	-1.16974	0.000114502	-1.128	-1.16986
84586464	rs8029016	3.49711e-11	2.05121	-0.948439	0.000115269	-1.12532	-1.16434	0.000115122	-1.128	-1.16447
84587275	rs4842839	2.49487e-11	1.13541	-0.370331	0.000104026	-1.30993	-1.08235	0.00010412	-1.31063	-1.08228
84587607	rs4842924	3.47255e-11	2.05121	-0.955488	0.000114457	-1.12532	-1.17141	0.000114312	-1.128	-1.17153
84587833	rs11259937	3.57142e-11	2.0563	-0.932499	0.000118371	-1.1026	-1.1605	0.000118217	-1.1053	-1.16063
84587889	rs75262867	7.45828e-12	-1.83589e-10	-0.442424	0.000738936	-1.83589e-10	-0.431712	0.000740007	-1.83589e-10	-0.431796
84587958	rs11637866	3.44995e-11	2.05121	-0.962018	0.000114113	-1.12532	-1.17442	0.000113969	-1.128	-1.17453
84588090	rs11633094	2.96049e-11	1.26254	-0.326349	9.56324e-05	-1.41264	-1.06377	9.57287e-05	-1.41324	-1.0637
84588822	rs906425	1.28328e-12	-1.10317	-1.09915	0.000463157	0.0893442	-0.988202	0.000460759	0.0834091	-0.988989
84589197	rs12917345	2.72438e-11	1.24045	-0.387366	9.40567e-05	-1.40365	-1.08937	9.41504e-05	-1.40426	-1.08931
84589221	rs12916203	2.71634e-11	1.24045	-0.390324	9.39431e-05	-1.40365	-1.09058	9.40366e-05	-1.40426	-1.09052
84589613	rs2135880	3.28649e-11	2.01652	-0.975867	0.000111649	-1.14091	-1.18065	0.000111511	-1.14357	-1.18076
84589920	rs1526080	3.16896e-11	1.98512	-0.980876	0.000109807	-1.15496	-1.18324	0.000109675	-1.15759	-1.18334
84589940	rs1852264	3.16896e-11	1.98512	-0.980876	0.000109807	-1.15496	-1.18324	0.000109675	-1.15759	-1.18334
84590066	rs1526081	3.15829e-11	1.98512	-0.984248	0.000109647	-1.15496	-1.1847	0.000109515	-1.15759	-1.1848
84590472	rs72748627	6.00196e-13	-1.80596	-1.15628	6.97355e-05	-1.78026	-1.01196	6.98015e-05	-1.78034	-1.01246
84590910	rs8030379	3.13623e-11	1.98512	-0.991257	0.000109319	-1.15496	-1.1877	0.000109188	-1.15759	-1.1878
84590927	rs192310340	3.42765e-12	-1.83589e-10	-1.21987	0.000334501	-1.83589e-10	-1.22428	0.000334999	-1.83589e-10	-1.22433
84591121	rs12907501	2.32656e-11	1.17242	-0.477189	9.34086e-05	-1.3753	-1.12464	9.34993e-05	-1.37592	-1.12458
84591422	rs183266172	3.82448e-12	-1.83589e-10	-1.11032	0.00041502	-1.83589e-10	-1.0086	0.000415724	-1.83589e-10	-1.00843
84591423	rs201928728	3.82448e-12	-1.83589e-10	-1.11032	0.00041502	-1.83589e-10	-1.0086	0.000415724	-1.83589e-10	-1.00843
84591575	rs10520573	2.0638e-11	1.80166	-1.22628	9.81111e-05	-1.25582	-1.19501	9.80314e-05	-1.25824	-1.19492
84591675	rs10520572	9.91872e-13	-1.31548	-1.14443	0.000260582	-0.256139	-1.21787	0.00025963	-0.26148	-1.21772
84592000	rs77807991	3.87852e-12	-1.83589e-10	-1.0963	0.000414111	-1.83589e-10	-1.01079	0.00041481	-1.83589e-10	-1.01063
84592069	rs76343395	8.17902e-13	-1.92106	-0.731702	8.23557e-05	-1.75084	-0.875038	8.24374e-05	-1.75144	-0.874974
84592362	rs3748369	1.35009e-12	-0.985957	-1.16562	6.3033e-05	-1.85829	-1.03498	6.30508e-05	-1.8591	-1.03541
84592978	rs62027787	2.58383e-12	-1.50248	-1.95846e-10	0.000204658	-1.71558	-1.95846e-10	0.000204609	-1.71736	-1.95846e-10
84593533	rs12905660	2.03732e-11	0.947478	-0.385005	0.000126284	-1.11982	-1.07856	0.000126394	-1.12053	-1.07853
84593836	rs150578385	1.80274e-11	-1.83589e-10	0.440143	0.00200862	-1.83589e-10	0.568279	0.0020119	-1.83589e-10	0.568382
84593990	rs139578288	6.00401e-12	-0.659321	-1.95846e-10	0.000348956	-1.18198	-1.95846e-10	0.000349139	-1.18298	-1.95846e-10
84594067	rs6603006	9.68574e-13	-1.35674	-1.12693	0.000559937	0.499597	-1.2087	0.000558444	0.495219	-1.20852
84594506	rs6603007	9.66464e-13	-1.35949	-1.12637	0.000573054	0.521939	-1.20788	0.000571496	0.517508	-1.20771
84594531	rs8034577	4.69209e-12	0.314909	-1.22078	7.587e-05	-1.57038	-1.13753	7.60297e-05	-1.56987	-1.13746
84594786	rs140801776	4.02616e-12	-1.83589e-10	-1.05893	0.000362856	-1.83589e-10	-1.14292	0.000363444	-1.83589e-10	-1.14283
84595941	rs7169152	9.89817e-13	-1.32684	-1.13514	0.000639864	0.637837	-1.2135	0.000638054	0.633317	-1.21335
84596551	rs11631703	3.68531e-12	-1.14739	-1.95846e-10	0.000219328	-1.64635	-1.95846e-10	0.000219765	-1.6459	-1.95846e-10
84597799	rs1480821	3.88799e-12	0.12667	-1.22053	7.12568e-05	-1.63553	-1.1351	7.14043e-05	-1.63506	-1.13503
84597976	rs1011102	9.87204e-13	-1.31704	-1.14759	0.000638607	0.639571	-1.21721	0.000636741	0.634976	-1.21707
84598503	rs1553645	4.76256e-12	0.320957	-1.21192	8.01848e-05	-1.53733	-1.11526	8.03587e-05	-1.53678	-1.11518
84599898	rs1480822	4.86535e-12	0.344117	-1.21373	8.07664e-05	-1.52757	-1.11779	8.09418e-05	-1.52701	-1.11772
84600300	rs12050811	6.2612e-13	-1.73305	-1.18691	5.94739e-05	-1.85951	-1.09188	5.95404e-05	-1.85957	-1.09223
84601445	rs145365185	8.47888e-12	-1.83589e-10	-0.31417	0.000735283	-1.83589e-10	-0.436668	0.000736452	-1.83589e-10	-0.436612
84601472	rs147999873	8.06538e-12	-1.83589e-10	-0.364168	0.000884287	-1.83589e-10	-0.252141	0.000885717	-1.83589e-10	-0.252058
84602117	rs142886070	9.60423e-12	-0.189544	-1.95846e-10	0.000200538	-1.73592	-1.95846e-10	0.000200885	-1.73572	-1.95846e-10
84602186	rs1904866	9.91629e-13	-1.33127	-1.12888	0.000645467	0.642099	-1.20905	0.00064358	0.637466	-1.20888
84603034	rs1600640	4.57783e-12	0.279794	-1.21032	7.56119e-05	-1.60208	-1.10923	7.57724e-05	-1.60157	-1.10915
84604007	rs11632808	1.82507e-11	1.07087	-0.618414	0.000122889	-1.06542	-1.16022	0.000122987	-1.06618	-1.1602
84604071	rs117392576	3.65942e-12	-1.15444	-1.95846e-10	0.000218395	-1.65062	-1.95846e-10	0.000218829	-1.65016	-1.95846e-10
84604173	rs6603008	1.07019e-12	-1.24768	-1.13623	0.000737866	0.779197	-1.21236	0.000735636	0.774479	-1.2122
84605973	rs12912141	2.02697e-11	1.2238	-0.66642	0.000111754	-1.14477	-1.17585	0.000111847	-1.14549	-1.17583
84606009	rs7182097	4.49986e-12	-0.263829	-0.683874	0.00013244	-1.65707	-0.493724	0.000132688	-1.65657	-0.49388
84606209	rs7182462	1.05423e-12	-1.26032	-1.13862	0.000756017	0.804541	-1.2134	0.000753725	0.799817	-1.21325
84606661	rs143051300	3.77267e-12	-1.83589e-10	-1.12396	0.000431208	-1.83589e-10	-0.970333	0.000431907	-1.83589e-10	-0.970244
84606942	rs2011645	4.32237e-12	-0.280854	-0.70709	0.000128023	-1.66399	-0.520717	0.000128263	-1.6635	-0.52087
84607855	rs78627663	1.65859e-12	-0.981983	-0.9638	0.000409005	-0.0968085	-0.926387	0.000408238	-0.0994996	-0.927107
84607934	rs61378395	1.18414e-12	-1.07826	-1.20446	5.66111e-05	-1.87366	-1.12705	5.66379e-05	-1.87441	-1.12737
84608488	rs4842926	6.36016e-11	2.93116	-1.23027	8.95606e-05	-1.31468	-1.22733	8.95665e-05	-1.3162	-1.22727
84609336	rs76545801	4.62354e-12	-1.83589e-10	-0.920587	0.000381002	-1.83589e-10	-1.09412	0.000381579	-1.83589e-10	-1.09414
84609611	rs12916195	2.07827e-11	1.29173	-0.709357	0.000107282	-1.17821	-1.18325	0.000107371	-1.17892	-1.18325
84609708	rs12914327	2.00974e-11	1.29173	-0.742884	0.000106245	-1.17821	-1.19297	0.000106333	-1.17892	-1.19297
84611367	rs34047645	2.96898e-12	-1.36353	-1.95846e-10	0.000239018	-1.56038	-1.95846e-10	0.000238817	-1.56276	-1.95846e-10
84611630	rs12901723	1.65923e-11	1.11357	-0.756384	0.000115305	-1.08816	-1.20118	0.000115396	-1.08891	-1.20117
84611805	rs61752778	3.41035e-12	-1.22493	-1.95846e-10	0.000209433	-1.69252	-1.95846e-10	0.000209842	-1.6921	-1.95846e-10
84612621	rs138854583	5.9461e-12	-1.83589e-10	-0.669013	0.000594779	-1.83589e-10	-0.648733	0.000595707	-1.83589e-10	-0.648707
84612995	rs77677738	4.34198e-12	-1.83589e-10	-0.983418	0.000365882	-1.83589e-10	-1.13461	0.000366437	-1.83589e-10	-1.13463
84613408	rs117451367	1.68424e-12	-1.93043	-1.95846e-10	0.000220276	-1.64204	-1.95846e-10	0.000220801	-1.64119	-1.95846e-10
84614202	rs12898206	1.38217e-11	1.02351	-0.849016	0.000122348	-1.0123	-1.21776	0.000122441	-1.01307	-1.21775
84614286	rs28694702	9.84293e-13	-1.28708	-1.1805	0.000720728	0.770593	-1.22725	0.000718457	0.765835	-1.22719
84614645	rs11629965	1.53717e-12	-0.821939	-1.19986	5.41165e-05	-1.92995	-1.11584	5.41769e-05	-1.93004	-1.11616
84614800	rs11630705	3.56761e-12	0.0258254	-1.20568	5.62098e-05	-1.87834	-1.12949	5.62542e-05	-1.87878	-1.1298
84614979	rs11630762	4.16755e-12	0.191787	-1.21621	5.69291e-05	-1.84434	-1.15077	5.69702e-05	-1.84488	-1.15105
84615189	rs986118	9.83328e-13	-1.28806	-1.1805	0.000756399	0.8189	-1.22725	0.000753996	0.814116	-1.22719
84616332	rs10520571	9.68335e-13	-1.29507	-1.18885	0.000685202	0.721923	-1.22913	0.000683081	0.717246	-1.22909
84616713	rs17370572	2.89979e-12	-1.38711	-1.95846e-10	0.000231104	-1.59405	-1.95846e-10	0.000230938	-1.59631	-1.95846e-10
84617077	rs8028946	1.00568e-12	-1.25884	-1.18724	0.000728365	0.782697	-1.22882	0.000726081	0.777974	-1.22877
84617246	rs17370601	1.16973e-12	-1.0894	-1.20557	5.6635e-05	-1.87539	-1.12491	5.66625e-05	-1.87611	-1.12523
84617732	rs12910871	1.57246e-11	1.14339	-0.839912	0.000114208	-1.0774	-1.2215	0.000114299	-1.07815	-1.22149
84617858	rs12909818	6.73151e-13	-1.62085	-1.22668	0.000145567	-0.923071	-1.13322	0.000145256	-0.926425	-1.13353
84619027	rs62027811	1.41403e-11	1.05493	-0.857647	0.000119483	-1.02971	-1.22404	0.000119575	-1.03048	-1.22403
84619245	rs117901193	4.08265e-12	-1.83589e-10	-1.045	0.000484849	-1.83589e-10	-0.853085	0.000485645	-1.83589e-10	-0.852977
84619980	rs8024422	9.44169e-13	-1.30457	-1.20463	0.000725812	0.780952	-1.23058	0.000723494	0.776226	-1.23059
84620441	rs1600641	4.27216e-12	0.212739	-1.21237	7.36496e-05	-1.6272	-1.1104	7.38047e-05	-1.62671	-1.11032
84620730	rs12912715	1.48749e-11	1.13215	-0.884227	0.000114244	-1.07145	-1.22714	0.000114334	-1.0722	-1.22713
84620867	rs12912896	1.49314e-11	1.13215	-0.880436	0.000114288	-1.07145	-1.22675	0.000114378	-1.0722	-1.22674
84621412	rs4240769	1.55641e-11	1.17744	-0.884227	0.000111559	-1.09523	-1.22714	0.000111648	-1.09597	-1.22713
84622295	rs75889854	3.49474e-12	-1.83589e-10	-1.20049	0.000349633	-1.83589e-10	-1.18004	0.000350188	-1.83589e-10	-1.17999
84622793	rs80047070	5.01421e-12	-1.83589e-10	-0.839472	0.00063529	-1.83589e-10	-0.582841	0.000635657	-1.83589e-10	-0.583796
84622807	rs117831252	3.77602e-12	-1.83589e-10	-1.12308	0.00033374	-1.83589e-10	-1.22656	0.000334266	-1.83589e-10	-1.22652
84622931	rs12900391	8.08139e-13	-1.43481	-1.22995	0.000129267	-1.06109	-1.11395	0.000129028	-1.06418	-1.11425
84623400	rs10459762	3.46454e-12	-1.83589e-10	-1.20917	0.000333258	-1.83589e-10	-1.22801	0.000333764	-1.83589e-10	-1.22802
84623555	rs185099542	1.20341e-11	-1.83589e-10	0.0359935	0.0014898	-1.83589e-10	0.269471	0.00149172	-1.83589e-10	0.269229
84624261	rs34411238	2.89918e-11	1.6643	-0.749034	9.28801e-05	-1.28769	-1.21792	9.29623e-05	-1.28835	-1.21791
84625766	rs2011013	9.15597e-12	0.959879	-1.19722	0.000185663	-0.666268	-1.14672	0.000185236	-0.669854	-1.14697
84626694	rs56278218	6.86625e-12	0.672091	-1.19722	0.000157695	-0.829543	-1.14672	0.000157369	-0.832894	-1.14697
84626741	rs56373916	7.89509e-12	0.81309	-1.1986	0.000168209	-0.762806	-1.14891	0.000167846	-0.766253	-1.14916
84626914	rs143355115	5.83084e-12	-1.83589e-10	-0.688587	0.000768725	-1.83589e-10	-0.39219	0.000769068	-1.83589e-10	-0.393276
84627536	rs145711579	1.63855e-11	-1.83589e-10	0.34465	0.00139118	-1.83589e-10	0.200987	0.00139307	-1.83589e-10	0.200811
84627989	rs11855613	8.30004e-12	0.862411	-1.1979	0.000173596	-0.730516	-1.14968	0.000173214	-0.73401	-1.14992
84629077	rs6603009	9.81266e-13	-1.52295	-0.947712	7.97192e-05	-1.90608	-0.752335	7.98171e-05	-1.90626	-0.752458
84629206	rs112503314	2.34946e-12	-1.59756	-1.95846e-10	0.00016676	-1.92037	-1.95846e-10	0.000167019	-1.92035	-1.95846e-10
84630062	rs12914184	2.92217e-11	1.68756	-0.764398	9.17536e-05	-1.2975	-1.22031	9.18352e-05	-1.29816	-1.2203
84630158	rs12910084	2.91604e-11	1.68756	-0.766498	9.17252e-05	-1.2975	-1.22062	9.18067e-05	-1.29816	-1.22061
84631452	rs12916106	4.91061e-13	-1.93263	-1.2303	0.000680432	0.602638	-1.11683	0.000677535	0.597148	-1.11714
84631709	rs192351528	3.39799e-12	-1.83589e-10	-1.22857	0.000332574	-1.83589e-10	-1.23006	0.000333085	-1.83589e-10	-1.23006
84631739	rs12900895	3.16607e-11	1.71323	-0.709904	9.16319e-05	-1.30821	-1.21093	9.17143e-05	-1.30886	-1.21092
84632544	rs2086442	1.00881e-12	-1.4689	-0.974074	7.6078e-05	-1.91836	-0.786807	7.61751e-05	-1.9185	-0.786925
84632667	rs57028207	3.54577e-12	-1.83589e-10	-1.18599	0.000372756	-1.83589e-10	-1.116	0.000373367	-1.83589e-10	-1.11589
84633360	rs59559865	5.33051e-12	0.342749	-1.12105	0.000118872	-1.22941	-1.02946	0.000119013	-1.22937	-1.02985
84633492	rs117891862	2.83535e-11	1.68977	-0.796765	9.00733e-05	-1.31001	-1.22629	9.01521e-05	-1.31067	-1.22628
84633764	rs139997276	6.5554e-13	-1.92871	-0.945338	0.000129735	-1.08734	-1.08409	0.000129713	-1.08913	-1.084
84634466	rs139155853	5.24233e-12	-1.83589e-10	-0.794981	0.000469227	-1.83589e-10	-0.885836	0.000469902	-1.83589e-10	-0.885932
84634587	rs117321344	3.81389e-12	-1.1131	-1.95846e-10	0.000245631	-1.53309	-1.95846e-10	0.000246009	-1.53309	-1.95846e-10
84634651	rs76466285	4.18672e-12	-1.83589e-10	-1.01983	0.000426715	-1.83589e-10	-0.980806	0.000427283	-1.83589e-10	-0.98101
84635535	rs184817873	3.43602e-12	-1.83589e-10	-1.21744	0.000335782	-1.83589e-10	-1.22046	0.000336306	-1.83589e-10	-1.22043
84636232	rs112409013	8.00365e-12	0.74237	-1.11422	0.00018169	-0.808837	-1.02578	0.000181284	-0.812215	-1.02617
84637219	rs138532692	2.87749e-12	-1.39483	-1.95846e-10	0.000247521	-1.52543	-1.95846e-10	0.000247286	-1.52791	-1.95846e-10
84637350	rs141495175	5.3153e-12	-0.781158	-1.95846e-10	0.000180053	-1.84367	-1.95846e-10	0.000180409	-1.84323	-1.95846e-10
84637651	rs55781136	8.32637e-12	0.76665	-1.09897	0.000188321	-0.79307	-1.00571	0.000187892	-0.796472	-1.00612
84637928	rs7166641	4.94468e-13	-1.92558	-1.23045	0.000587776	0.439271	-1.09985	0.000585376	0.433979	-1.10018
84637978	rs146608508	3.79043e-12	-1.83589e-10	-1.11927	0.000441411	-1.83589e-10	-0.946947	0.000442165	-1.83589e-10	-0.946773
84638976	rs9788720	8.17562e-13	-1.47803	-1.17515	5.05864e-05	-1.88743	-1.22581	5.0663e-05	-1.88743	-1.22584
84639350	rs2277849	2.00067e-11	1.66499	-1.12067	0.000263769	-0.426886	-1.03496	0.000263084	-0.430642	-1.03534
84639807	rs117628406	2.38154e-12	-1.584	-1.95846e-10	0.000164535	-1.9338	-1.95846e-10	0.000164793	-1.93376	-1.95846e-10
84640977	rs113959087	4.1703e-12	-1.02376	-1.95846e-10	0.000187121	-1.80517	-1.95846e-10	0.000187473	-1.80482	-1.95846e-10
84641018	rs12148239	6.43486e-12	0.604932	-1.19495	0.000123716	-1.07951	-1.13943	0.000123534	-1.08224	-1.1397
84641125	rs4842841	1.33677e-09	5.68824	-0.941974	5.08342e-05	-1.87875	-1.2296	5.0916e-05	-1.87867	-1.22961
84642762	rs147279181	1.817e-12	-1.85456	-1.95846e-10	0.000226756	-1.61305	-1.95846e-10	0.000227328	-1.61206	-1.95846e-10
84643134	rs9329363	7.61406e-13	-1.68499	-1.03935	0.000124053	-1.01754	-1.19868	0.000124065	-1.01912	-1.19854
84643242	rs9329364	7.52265e-13	-1.71488	-1.02154	0.000137838	-0.920932	-1.18991	0.000137837	-0.922633	-1.18975
84643342	rs11638355	2.65091e-12	-1.47684	-1.95846e-10	0.000198337	-1.74695	-1.95846e-10	0.000198613	-1.7471	-1.95846e-10
84643399	rs76028887	3.39234e-12	-1.83589e-10	-1.23023	0.000430612	-1.83589e-10	-0.971715	0.000431135	-1.83589e-10	-0.972034
84643479	rs4842927	1.24035e-12	-1.04026	-1.1961	0.000133512	-0.933026	-1.20971	0.00013339	-0.935342	-1.20983
84643657	rs12101685	7.57425e-13	-1.70802	-1.02156	0.000136214	-0.935479	-1.18722	0.000136214	-0.937168	-1.18706
84643956	rs4842842	1.32683e-09	5.56041	-0.821616	5.20316e-05	-1.87214	-1.21293	5.2118e-05	-1.87203	-1.21292
84643989	rs537950919	2.21739e-12	-1.65542	-1.95846e-10	0.000179488	-1.84682	-1.95846e-10	0.000179694	-1.8472	-1.95846e-10
84644707	rs12902549	1.1273e-11	-0.0293345	-1.95846e-10	0.000165307	-1.92912	-1.95846e-10	0.000165555	-1.92915	-1.95846e-10
84644839	rs7171383	7.34885e-13	-1.82122	-0.93857	0.00019315	-0.630702	-1.14275	0.000193111	-0.632668	-1.14252
84644967	rs146705544	1.67611e-12	-1.93527	-1.95846e-10	0.000177612	-1.85732	-1.95846e-10	0.000177971	-1.85684	-1.95846e-10
84644971	rs4354897	1.83687e-09	5.94482	-0.880752	5.04365e-05	-1.89351	-1.2227	5.05177e-05	-1.89343	-1.2227
84645007	rs4374136	1.58538e-09	5.79344	-0.876612	5.1068e-05	-1.8817	-1.22207	5.11508e-05	-1.88161	-1.22207
84645052	rs4359399	1.22313e-12	-1.07004	-1.1803	0.000120288	-1.02629	-1.22075	0.000120209	-1.02839	-1.22083
84645095	rs148849462	3.17107e-12	-1.29768	-1.95846e-10	0.000268757	-1.44312	-1.95846e-10	0.000269217	-1.44294	-1.95846e-10
84645928	rs72748643	2.49935e-12	-0.326672	-1.20904	6.36474e-05	-1.72683	-1.15674	6.3739e-05	-1.72668	-1.15698
84646473	rs713467	1.46844e-12	-1.02086	-1.04669	6.00491e-05	-1.74396	-1.1978	6.01841e-05	-1.74339	-1.19766
84646691	rs713468	6.88934e-12	0.698423	-1.2202	6.39459e-05	-1.69889	-1.17999	6.40506e-05	-1.6986	-1.18018
84646982	rs881984	7.0638e-12	0.722619	-1.21938	6.3378e-05	-1.70607	-1.18173	6.34817e-05	-1.70579	-1.18192
84647207	rs906427	1.53201e-12	-1.26272	-0.762449	0.000101756	-1.9169	-0.497453	0.000101911	-1.91679	-0.497571
84647308	rs881983	1.98863e-09	6.00971	-0.866257	4.99202e-05	-1.9061	-1.22039	5.00003e-05	-1.90603	-1.2204
84650008	rs77038617	4.57232e-12	-1.83589e-10	-0.931727	0.000428864	-1.83589e-10	-0.975783	0.000429462	-1.83589e-10	-0.975921
84651057	rs140206840	2.13929e-12	-1.69127	-1.95846e-10	0.000164366	-1.93483	-1.95846e-10	0.000164623	-1.93479	-1.95846e-10
84651185	rs8031704	7.48224e-12	0.774378	-1.21359	6.19832e-05	-1.71253	-1.19753	6.20865e-05	-1.71225	-1.19767
84651290	rs7176737	1.69644e-12	-1.20381	-0.719407	0.000108922	-1.90247	-0.443828	0.000109091	-1.90232	-0.443949
84654908	rs117822550	3.70295e-12	-1.83589e-10	-1.14262	0.000344994	-1.83589e-10	-1.19339	0.000345506	-1.83589e-10	-1.19345
84654930	rs79954062	6.76146e-11	1.76208	-1.95846e-10	0.000612178	-0.6199	-1.95846e-10	0.000611428	-0.622659	-1.95846e-10
84655048	rs72748648	8.29661e-12	-0.335901	-1.95846e-10	0.000189303	-1.79357	-1.95846e-10	0.000189613	-1.79347	-1.95846e-10
84655733	rs7168418	1.12461e-12	-1.47952	-0.854794	8.91542e-05	-1.93227	-0.614289	8.92769e-05	-1.93232	-0.614397
84656648	rs58035991	3.40078e-12	-1.83589e-10	-1.22774	0.000345133	-1.83589e-10	-1.19299	0.000345682	-1.83589e-10	-1.19294
84657720	rs141297202	7.93028e-13	-1.93368	-0.749964	0.000108855	-1.42834	-0.91856	0.000108902	-1.42951	-0.918499
84657869	rs188626186	3.47478e-12	-1.83589e-10	-1.20622	0.000364056	-1.83589e-10	-1.13962	0.000364582	-1.83589e-10	-1.1397
84660256	rs2341	2.74779e-12	-0.221032	-1.21992	6.39448e-05	-1.68772	-1.19118	6.40419e-05	-1.68756	-1.19135
84660797	rs144335430	1.7075e-11	0.385868	-1.95846e-10	0.00213559	0.629577	-1.95846e-10	0.00213767	0.629014	-1.95846e-10
84661145	rs62027818	2.76957e-09	6.35493	-0.880231	4.89681e-05	-1.92313	-1.22262	4.90454e-05	-1.92309	-1.22262
84661290	rs67389173	2.77101e-12	-0.208631	-1.22391	6.12067e-05	-1.72138	-1.20129	6.13004e-05	-1.72123	-1.20144
84661307	rs12900471	8.42647e-12	0.875053	-1.19542	5.86484e-05	-1.74809	-1.21727	5.8748e-05	-1.74783	-1.21737
84661481	rs11638600	9.09934e-12	0.950303	-1.19385	5.75345e-05	-1.76688	-1.21765	5.76315e-05	-1.76664	-1.21775
84662211	rs72748650	5.09901e-12	-0.822702	-1.95846e-10	0.00021543	-1.66429	-1.95846e-10	0.000215706	-1.66454	-1.95846e-10
84662420	rs6603013	1.19442e-12	-1.41929	-0.854794	8.88848e-05	-1.93529	-0.614289	8.90115e-05	-1.93529	-0.614397
84662817	rs72748651	1.81311e-12	-1.8567	-1.95846e-10	0.000165622	-1.92722	-1.95846e-10	0.000165884	-1.92717	-1.95846e-10
84662880	rs139481610	2.46442e-12	-1.54979	-1.95846e-10	0.000591373	-0.654476	-1.95846e-10	0.000591732	-0.655402	-1.95846e-10
84663107	rs2135877	8.46659e-12	0.900029	-1.21565	5.95874e-05	-1.75446	-1.19501	5.96846e-05	-1.75421	-1.19517
84663642	rs117894267	3.82244e-12	-1.83589e-10	-1.11086	0.000421437	-1.83589e-10	-0.993252	0.000422122	-1.83589e-10	-0.993161
84664154	rs117247718	4.55817e-12	-1.83589e-10	-0.934828	0.000428247	-1.83589e-10	-0.977222	0.000428812	-1.83589e-10	-0.977437
84664263	rs12912716	2.39358e-09	6.20096	-0.872162	4.94895e-05	-1.9138	-1.22136	4.95684e-05	-1.91373	-1.22137
84664456	rs12913054	2.40561e-09	6.19982	-0.866002	4.94093e-05	-1.91643	-1.22035	4.94878e-05	-1.91637	-1.22036
84665205	rs2401185	2.30333e-12	-0.411808	-1.20559	5.94897e-05	-1.77962	-1.1715	5.95762e-05	-1.77949	-1.17171
84665328	rs11630708	5.87369e-12	-0.681265	-1.95846e-10	0.000286698	-1.37849	-1.95846e-10	0.000287316	-1.37787	-1.95846e-10
84667235	rs142228009	2.31042e-12	-1.61432	-1.95846e-10	0.000524478	-0.77452	-1.95846e-10	0.000524819	-0.775402	-1.95846e-10
84667242	rs9989259	7.93492e-13	-1.49764	-1.18542	7.00084e-05	-1.57643	-1.21188	7.01803e-05	-1.57565	-1.21174
84667431	rs151214247	1.00586e-11	-0.143323	-1.95846e-10	0.000436471	-0.958201	-1.95846e-10	0.000437479	-0.957426	-1.95846e-10
84668157	rs147158308	1.34994e-11	0.150897	-1.95846e-10	0.000412385	-1.01497	-1.95846e-10	0.00041295	-1.01513	-1.95846e-10
84668276	rs72748652	1.7889e-12	-1.87015	-1.95846e-10	0.000166476	-1.92207	-1.95846e-10	0.000166742	-1.92201	-1.95846e-10
84670186	rs117751053	3.53617e-12	-1.83589e-10	-1.1887	0.000356397	-1.83589e-10	-1.16088	0.000356966	-1.83589e-10	-1.16081
84670975	rs58824810	1.89281e-12	-0.58579	-1.22789	5.22431e-05	-1.85095	-1.23007	5.23275e-05	-1.85085	-1.23009
84672018	rs72748654	2.18213e-12	-0.452161	-1.21929	5.6204e-05	-1.77733	-1.23061	5.63013e-05	-1.77713	-1.23061
84672181	rs11633088	1.97203e-09	6.05235	-0.917279	4.9861e-05	-1.90161	-1.22608	4.99413e-05	-1.90153	-1.22608
84672756	rs12912812	5.04166e-12	0.226164	-1.06018	5.97146e-05	-1.72895	-1.2184	5.98196e-05	-1.72881	-1.21832
84672914	rs11259938	3.4096e-12	-1.83589e-10	-1.22515	0.000343917	-1.83589e-10	-1.19652	0.000344462	-1.83589e-10	-1.19647
84673030	rs12911536	3.81675e-09	6.72257	-0.927167	4.89731e-05	-1.91845	-1.2272	4.90508e-05	-1.9184	-1.2272
84673536	rs4842929	9.2001e-12	0.680982	-0.913516	5.31812e-05	-1.87145	-1.19177	5.32748e-05	-1.87137	-1.19162
84673880	rs56193063	3.57415e-12	-0.058175	-1.11984	5.16133e-05	-1.89344	-1.1997	5.16994e-05	-1.89346	-1.19954
84674174	rs72748655	2.52916e-12	-1.52386	-1.95846e-10	0.000173113	-1.88298	-1.95846e-10	0.000173361	-1.88308	-1.95846e-10
84674366	rs72748656	1.72694e-12	-1.90539	-1.95846e-10	0.000168992	-1.90707	-1.95846e-10	0.000169268	-1.90697	-1.95846e-10
84674583	rs8043256	2.89714e-12	-0.234143	-1.15388	4.98227e-05	-1.91944	-1.20902	4.99043e-05	-1.91945	-1.2089
84675518	rs12438301	1.60524e-12	-1.11294	-0.865536	8.84401e-05	-1.89325	-0.661353	8.85912e-05	-1.89305	-0.661378
84676068	rs6603014	2.08558e-12	-1.22588	-0.490822	7.73739e-05	-1.79153	-0.896744	7.75528e-05	-1.79115	-0.896349
84676670	rs2401186	1.79792e-12	-1.2287	-0.636423	7.13945e-05	-1.7968	-0.971905	7.15556e-05	-1.79642	-0.971561
84676855	rs2401187	1.81765e-12	-1.0418	-0.812406	0.000102764	-1.86343	-0.54106	0.000102938	-1.86318	-0.541152
84677166	rs77488738	9.03734e-12	-0.250383	-1.95846e-10	0.000570622	-0.690196	-1.95846e-10	0.000570681	-0.691625	-1.95846e-10
84678221	rs116967101	5.10968e-13	-1.92501	-1.19818	5.9121e-05	-1.78316	-1.17418	5.9186e-05	-1.78356	-1.17421
84678473	rs116601655	4.1826e-12	-1.83589e-10	-1.02081	0.000387977	-1.83589e-10	-1.07598	0.00038855	-1.83589e-10	-1.07603
84679049	rs12443145	5.10119e-12	-1.83589e-10	-0.822273	0.000493793	-1.83589e-10	-0.834806	0.000494657	-1.83589e-10	-0.83459
84679158	rs1531683	2.58282e-12	-0.800591	-0.702275	0.000123131	-1.8109	-0.412771	0.000123356	-1.81056	-0.412817
84680553	rs12903883	3.98309e-09	6.64891	-0.81085	4.92443e-05	-1.91646	-1.22367	4.93224e-05	-1.91641	-1.22367
84680594	rs4297647	7.38691e-12	0.65285	-1.10489	5.07438e-05	-1.87972	-1.23041	5.08249e-05	-1.87967	-1.2304
84681337	rs1480824	1.83436e-12	-1.02204	-0.823008	9.4496e-05	-1.87024	-0.618126	9.46635e-05	-1.87002	-0.618111
84681402	rs75666428	6.84295e-12	-0.52853	-1.95846e-10	0.000262608	-1.46626	-1.95846e-10	0.000263295	-1.46518	-1.95846e-10
84681782	rs765524	3.89639e-09	6.61123	-0.795175	4.94391e-05	-1.91465	-1.22153	4.95177e-05	-1.9146	-1.22153
84682482	rs139122453	2.01085e-12	-1.75319	-1.95846e-10	0.000177593	-1.85743	-1.95846e-10	0.000177918	-1.85713	-1.95846e-10
84682900	rs76745332	3.89454e-12	-1.83589e-10	-1.09217	0.000391192	-1.83589e-10	-1.06772	0.00039174	-1.83589e-10	-1.06786
84682906	rs2895953	1.79428e-12	-1.35189	-0.515248	8.00358e-05	-1.71901	-0.935443	8.0225e-05	-1.71856	-0.935062
84683091	rs1534191	1.66381e-12	-1.11076	-0.831873	9.63927e-05	-1.89226	-0.576235	9.65542e-05	-1.89208	-0.576276
84684221	rs7166267	1.98691e-12	-0.969377	-0.795789	9.91349e-05	-1.85558	-0.58486	9.93124e-05	-1.85534	-0.584845
84684669	rs2063035	1.96135e-12	-0.984928	-0.793188	9.60155e-05	-1.89072	-0.581692	9.61814e-05	-1.89054	-0.581676
84684978	rs17371460	2.38323e-12	-1.58329	-1.95846e-10	0.000170181	-1.90006	-1.95846e-10	0.000170457	-1.89997	-1.95846e-10
84685070	rs146448200	1.83657e-12	-1.84385	-1.95846e-10	0.000164376	-1.93477	-1.95846e-10	0.000164634	-1.93473	-1.95846e-10
84686061	rs62026482	1.02837e-11	-0.121189	-1.95846e-10	0.000192005	-1.7794	-1.95846e-10	0.000192422	-1.77876	-1.95846e-10
84686077	rs143582552	3.53146e-12	-1.83589e-10	-1.19004	0.000349132	-1.83589e-10	-1.18147	0.000349657	-1.83589e-10	-1.1815
84686080	rs77328593	6.34378e-13	-1.93243	-0.974433	0.000188313	-0.836923	-0.961895	0.000188373	-0.837474	-0.962555
84686227	rs7183235	9.73557e-12	0.878473	-1.05443	4.88653e-05	-1.92056	-1.2273	4.8945e-05	-1.9205	-1.22726
84686339	rs8042328	2.07036e-12	-1.13883	-0.585199	6.3866e-05	-1.88038	-0.999753	6.40054e-05	-1.88006	-0.999429
84686759	rs61655717	3.35784e-12	-0.0961961	-1.14425	5.1353e-05	-1.89176	-1.20644	5.14363e-05	-1.89179	-1.20633
84686773	rs117922127	1.67643e-12	-1.93508	-1.95846e-10	0.000299116	-1.33609	-1.95846e-10	0.000299801	-1.33534	-1.95846e-10
84686856	rs182024331	2.07364e-11	-1.83589e-10	0.580142	0.000762304	-1.83589e-10	-0.400578	0.000763616	-1.83589e-10	-0.40039
84688052	rs12914602	1.3977e-11	1.03949	-0.853819	5.15601e-05	-1.91987	-1.17431	5.16507e-05	-1.91982	-1.17413
84688740	rs12595485	3.41975e-12	-1.83589e-10	-1.22218	0.000332403	-1.83589e-10	-1.23058	0.000332912	-1.83589e-10	-1.23058
84688897	rs4842930	2.10696e-12	-0.923533	-0.782968	0.000102053	-1.84217	-0.569256	0.00010224	-1.8419	-0.56924
84689225	rs6603015	2.29674e-12	-0.839697	-0.780561	0.000105111	-1.81558	-0.566332	0.000105307	-1.81526	-0.566316
84689429	rs17158445	1.00432e-12	-1.78176	-0.665679	7.53439e-05	-1.8442	-0.870661	7.54099e-05	-1.84472	-0.870794
84690420	rs144266852	4.9671e-12	-1.83589e-10	-0.848913	0.000339864	-1.83589e-10	-1.20838	0.000340356	-1.83589e-10	-1.20846
84691014	rs12911612	8.04931e-09	7.22561	-0.684019	4.94918e-05	-1.93504	-1.20008	4.95682e-05	-1.93503	-1.20008
84691024	rs150142791	1.62436e-11	0.335954	-1.95846e-10	0.000466936	-0.890731	-1.95846e-10	0.00046757	-0.890906	-1.95846e-10
84691261	rs12905952	7.68152e-09	7.18674	-0.691918	4.94128e-05	-1.93479	-1.20192	4.94892e-05	-1.93478	-1.20192
84691807	rs34529571	8.27352e-09	7.26846	-0.699394	4.93078e-05	-1.93521	-1.20363	4.93836e-05	-1.93521	-1.20363
84692236	rs10163186	2.10494e-12	-1.01195	-0.695511	0.000116436	-1.87522	-0.40436	0.000116636	-1.87499	-0.404406
84692289	rs117529862	6.17494e-11	1.67134	-1.95846e-10	0.000580058	-0.673795	-1.95846e-10	0.00057938	-0.676497	-1.95846e-10
84692530	rs146071158	3.78852e-12	-1.83589e-10	-1.11977	0.000360384	-1.83589e-10	-1.14975	0.000360912	-1.83589e-10	-1.14982
84692877	rs4842931	1.90842e-12	-1.10398	-0.701493	0.000107313	-1.89022	-0.470958	0.000107501	-1.89001	-0.470941
84692937	rs12050701	2.56169e-12	-0.333246	-1.17784	4.84631e-05	-1.93326	-1.22287	4.85401e-05	-1.93326	-1.2228
84692938	rs11259939	2.48657e-12	-0.35604	-1.1848	4.8677e-05	-1.93	-1.22172	4.8755e-05	-1.93	-1.22165
84694510	rs2279924	2.3276e-12	-1.11743	-0.489481	7.01274e-05	-1.8465	-0.940105	7.02845e-05	-1.84618	-0.939726
84695785	rs12905265	2.20616e-12	-0.999023	-0.661473	0.000121856	-1.87189	-0.362192	0.000122066	-1.87165	-0.362238
84697044	rs12592470	1.82459e-12	-1.0916	-0.758795	6.06135e-05	-1.86592	-1.06649	6.07427e-05	-1.86563	-1.06618
84697503	rs72478432	8.52679e-13	-1.83625	-0.774871	7.27214e-05	-1.7917	-0.95859	7.27759e-05	-1.79236	-0.958715
84698064	rs2895992	1.48988e-11	1.2725	-1.02297	4.83686e-05	-1.93263	-1.22544	4.84462e-05	-1.93261	-1.22539
84698075	rs113356275	3.73177e-11	1.16772	-1.95846e-10	0.00027171	-1.43219	-1.95846e-10	0.000272429	-1.43108	-1.95846e-10
84698563	rs77186724	6.05044e-12	-0.651618	-1.95846e-10	0.00031015	-1.29987	-1.95846e-10	0.000310606	-1.29993	-1.95846e-10
84698780	rs55701738	1.98206e-12	-1.76761	-1.95846e-10	0.000167325	-1.91699	-1.95846e-10	0.000167571	-1.91705	-1.95846e-10
84699034	rs12901010	9.69624e-09	7.42781	-0.700061	4.95232e-05	-1.93456	-1.19992	4.95987e-05	-1.93458	-1.19992
84699113	rs12901166	9.67349e-09	7.42781	-0.702411	4.94953e-05	-1.93456	-1.20048	4.95708e-05	-1.93458	-1.20048
84699212	rs62026483	1.28603e-12	-1.4555	-0.744687	7.37539e-05	-1.80059	-0.935599	7.38099e-05	-1.80121	-0.935748
84699596	rs117508006	1.75113e-12	-1.89149	-1.95846e-10	0.000248061	-1.52325	-1.95846e-10	0.000248278	-1.5239	-1.95846e-10
84700042	rs79074742	1.93598e-12	-1.79114	-1.95846e-10	0.000167313	-1.91706	-1.95846e-10	0.000167569	-1.91706	-1.95846e-10
84700108	rs35633782	3.79278e-12	-1.11865	-1.95846e-10	0.000270383	-1.43708	-1.95846e-10	0.000270806	-1.43705	-1.95846e-10
84700375	rs141690737	3.45883e-12	-1.83589e-10	-1.21082	0.000357347	-1.83589e-10	-1.15822	0.000357897	-1.83589e-10	-1.15821
84700783	rs2292188	2.08449e-12	-1.44019	-0.277029	0.000111601	-1.80152	-0.520469	0.000111763	-1.80173	-0.520351
84700948	rs75375656	3.51886e-12	-1.83589e-10	-1.19361	0.000340376	-1.83589e-10	-1.20687	0.000340867	-1.83589e-10	-1.20696
84701558	rs12148842	4.49842e-12	-0.948022	-1.95846e-10	0.000182409	-1.83067	-1.95846e-10	0.000182684	-1.8307	-1.95846e-10
84702401	rs139198574	4.8816e-12	-0.866275	-1.95846e-10	0.000180117	-1.84332	-1.95846e-10	0.000180387	-1.84335	-1.95846e-10
84702444	rs1960770	2.03122e-12	-1.16023	-0.582881	0.0001055	-1.92842	-0.449795	0.000105671	-1.92849	-0.449636
84702727	rs2049511	2.87485e-12	-1.70816	0.312407	0.000112522	-1.80224	-0.511537	0.000112608	-1.80293	-0.511609
84702734	rs146571195	1.72762e-12	-1.905	-1.95846e-10	0.000170218	-1.89984	-1.95846e-10	0.000170518	-1.89962	-1.95846e-10
84702818	rs571183728	6.18604e-12	-1.83589e-10	-0.629452	0.000564002	-1.83589e-10	-0.701866	0.000564948	-1.83589e-10	-0.701721
84703470	rs34672825	2.08115e-06	11.4443	0.652343	9.25067e-05	-1.89636	-0.613286	9.26713e-05	-1.89646	-0.612936
84703874	rs11637666	2.66496e-05	12.3524	2.2941	0.000157605	-1.85817	-0.118658	0.000157865	-1.85831	-0.118405
84704349	rs17299684	8.6804e-12	-0.290681	-1.95846e-10	0.000174128	-1.87713	-1.95846e-10	0.000174399	-1.87711	-1.95846e-10
84704372	rs72748659	8.78433e-12	-0.278779	-1.95846e-10	0.000172748	-1.88509	-1.95846e-10	0.000173018	-1.88506	-1.95846e-10
84705110	rs17158441	1.17847e-12	-1.81129	-0.476243	0.000280102	-1.0357	-0.366069	0.00028012	-1.03697	-0.366264
84705405	rs2279925	6.63286e-13	-1.76865	-1.09364	5.74402e-05	-1.87139	-1.11478	5.75281e-05	-1.87115	-1.11503
84705426	rs2279926	1.6029e-12	-1.57735	-0.402587	0.00053807	-0.474803	-0.274131	0.000537885	-0.476499	-0.274311
84706197	rs950168	1.29077e-12	-1.84224	-0.354267	0.000143813	-1.4686	-0.599816	0.000143694	-1.47048	-0.600288
84706290	rs139585441	4.8198e-12	-1.83589e-10	-0.879016	0.000368119	-1.83589e-10	-1.12852	0.000368637	-1.83589e-10	-1.12864
84706461	rs950169	0.00101447	16.058	2.22789	0.000294093	-1.19732	-0.15571	0.000294482	-1.19778	-0.155462
84707851	rs2135551	0.00023902	14.7142	2.12612	0.000215034	-1.45402	-0.212111	0.000215327	-1.45443	-0.211869
84708663	rs113317779	5.8787e-12	-0.680413	-1.95846e-10	0.000219533	-1.64542	-1.95846e-10	0.000219852	-1.6455	-1.95846e-10
84709342	rs137931991	2.71553e-12	-1.45276	-1.95846e-10	0.000165408	-1.92851	-1.95846e-10	0.000165643	-1.92862	-1.95846e-10
84709472	rs149452567	5.95167e-13	-1.76733	-1.20333	8.99358e-05	-1.30771	-1.23011	8.9982e-05	-1.30873	-1.23011
84709614	rs59981300	6.41026e-13	-1.84742	-1.04902	6.28416e-05	-1.83803	-1.05827	6.29354e-05	-1.83774	-1.05861
84709657	rs144183188	5.92127e-12	-1.83589e-10	-0.673197	0.000513954	-1.83589e-10	-0.794789	0.000514829	-1.83589e-10	-0.794621
84711080	rs117090762	1.69549e-12	-1.92378	-1.95846e-10	0.00016542	-1.92844	-1.95846e-10	0.000165683	-1.92838	-1.95846e-10
84711974	rs118125642	7.7109e-12	-1.83589e-10	-0.409113	0.000736629	-1.83589e-10	-0.434838	0.000737776	-1.83589e-10	-0.434816
84712303	rs146893461	3.63894e-12	-1.16006	-1.95846e-10	0.00017301	-1.88357	-1.95846e-10	0.000173313	-1.88336	-1.95846e-10
84712461	rs62026487	1.9186e-12	-0.746193	-1.05396	0.00016662	-0.715358	-1.20585	0.000166281	-0.718933	-1.20584
84713454	rs141724470	2.44631e-11	0.936887	-0.191467	0.000133268	-1.2929	-0.851662	0.000133415	-1.29324	-0.851751
84713456	rs143514218	3.38498e-12	-0.755111	-0.47729	7.03744e-05	-1.93502	-0.84807	7.04739e-05	-1.93498	-0.84823
84715412	rs150509883	1.68443e-12	-1.93032	-1.95846e-10	0.000283437	-1.38993	-1.95846e-10	0.000283711	-1.3905	-1.95846e-10
84715689	rs59158066	5.45644e-13	-1.87922	-1.17832	8.89354e-05	-1.32687	-1.22215	8.89991e-05	-1.32768	-1.22215
84716122	rs62026489	2.2113e-12	-1.65817	-1.95846e-10	0.000386965	-1.07859	-1.95846e-10	0.000386636	-1.08097	-1.95846e-10
84716986	rs12902672	0.00050576	15.2455	2.34435	0.000264772	-1.36769	-0.0903593	0.000265129	-1.36814	-0.0901033
84717655	rs113748448	7.49928e-12	-0.436941	-1.95846e-10	0.00017971	-1.84558	-1.95846e-10	0.000179991	-1.84555	-1.95846e-10
84717797	rs112627987	5.49401e-13	-1.8683	-1.18237	5.61015e-05	-1.80099	-1.20877	5.61982e-05	-1.80066	-1.20891
84718769	rs56060577	7.29548e-12	-0.464493	-1.95846e-10	0.000180954	-1.83868	-1.95846e-10	0.000181237	-1.83865	-1.95846e-10
84718803	rs56297431	7.4018e-12	-0.450025	-1.95846e-10	0.000180292	-1.84234	-1.95846e-10	0.000180574	-1.84231	-1.95846e-10
84718807	rs35252052	2.20239e-11	0.640382	-1.95846e-10	0.000165245	-1.9295	-1.95846e-10	0.000165506	-1.92945	-1.95846e-10
84719498	rs28600121	6.19146e-13	-1.89298	-1.03818	0.000195877	-0.794569	-0.964868	0.00019617	-0.794812	-0.96466
84720967	rs145238893	3.59646e-12	-1.83589e-10	-1.1718	0.000384469	-1.83589e-10	-1.08506	0.000385041	-1.83589e-10	-1.08511
84721019	rs6603018	3.47166e-11	1.75051	-0.655034	0.000344173	-0.817058	-0.378721	0.000344624	-0.817411	-0.378589
84721415	rs147282360	3.57885e-12	-1.83589e-10	-1.17671	0.000373479	-1.83589e-10	-1.11406	0.00037408	-1.83589e-10	-1.11399
84721543	rs28420713	1.07605e-12	-1.85207	-0.52638	0.000134386	-1.42727	-0.708931	0.000134295	-1.4291	-0.709318
84721558	rs111912159	2.00888e-12	-0.62823	-1.12594	0.000230768	-0.371954	-1.22355	0.00023021	-0.375916	-1.22355
84721615	rs113658860	1.7723e-12	-1.87947	-1.95846e-10	0.000173247	-1.88221	-1.95846e-10	0.000173477	-1.88241	-1.95846e-10
84721619	rs185191325	3.58309e-12	-1.83589e-10	-1.17552	0.000379445	-1.83589e-10	-1.09821	0.000380082	-1.83589e-10	-1.09807
84721620	rs189751591	3.63028e-12	-1.83589e-10	-1.16244	0.000387072	-1.83589e-10	-1.07831	0.000387725	-1.83589e-10	-1.07816
84721787	rs145394290	3.86823e-12	-1.83589e-10	-1.09895	0.000442054	-1.83589e-10	-0.945491	0.000442776	-1.83589e-10	-0.945391
84722233	rs114637845	5.46727e-13	-1.85977	-1.19579	5.4365e-05	-1.82408	-1.21712	5.4459e-05	-1.82377	-1.21724
84722309	rs145305460	3.39111e-12	-1.83589e-10	-1.23059	0.000336693	-1.83589e-10	-1.21775	0.000337218	-1.83589e-10	-1.21773
84722521	rs1818950	0.000292439	14.6972	2.34479	0.000234347	-1.47034	-0.109785	0.000234674	-1.47075	-0.109511
84722797	rs116443262	1.33528e-11	0.561179	-0.421204	0.000100366	-1.44308	-0.985015	0.000100478	-1.4434	-0.985109
84722798	rs4559876	1.33528e-11	0.561179	-0.421204	0.000100366	-1.44308	-0.985015	0.000100478	-1.4434	-0.985109
84723307	rs72630440	1.49599e-11	0.655376	-0.401752	0.000106729	-1.39375	-0.972875	0.000106845	-1.39411	-0.972968
84723788	rs12438293	1.19134e-11	0.656256	-0.630341	9.79062e-05	-1.37584	-1.07708	9.80134e-05	-1.3762	-1.07715
84723820	rs12903820	0.000322303	14.7591	2.38016	0.000243245	-1.45291	-0.0899428	0.000243582	-1.45333	-0.0896665
84723879	rs7170641	5.76398e-13	-1.92793	-1.07478	0.000150755	-0.983837	-1.03743	0.000150992	-0.983979	-1.03725
84724422	rs117197343	3.41037e-12	-1.83589e-10	-1.22493	0.000334288	-1.83589e-10	-1.22492	0.000334772	-1.83589e-10	-1.22501
84725145	rs144936399	1.77787e-12	-1.87633	-1.95846e-10	0.000164746	-1.93252	-1.95846e-10	0.000164993	-1.93255	-1.95846e-10
84725960	rs111915655	3.23162e-12	-0.354042	-0.924724	9.99779e-05	-1.30174	-1.13024	9.99801e-05	-1.3033	-1.13019
84726269	rs74596645	3.54053e-12	-1.18747	-1.95846e-10	0.000170939	-1.89561	-1.95846e-10	0.000171232	-1.89543	-1.95846e-10
84726953	rs62026490	1.19237e-12	-1.19442	-1.08138	0.000108021	-1.14431	-1.21029	0.000107876	-1.1472	-1.21027
84727026	rs150437620	3.72361e-10	3.46811	-1.95846e-10	0.00127561	0.114259	-1.95846e-10	0.00127339	0.110981	-1.95846e-10
84727434	rs138206992	4.57835e-12	-0.930409	-1.95846e-10	0.000205781	-1.71011	-1.95846e-10	0.000206063	-1.71027	-1.95846e-10
84728001	rs1848099	2.38533e-11	1.77599	-1.05581	0.000208099	-0.806192	-0.892719	0.000208389	-0.806479	-0.892571
84728405	rs8040248	5.02215e-13	-1.93203	-1.20845	0.00012331	-1.03355	-1.18867	0.000123486	-1.03372	-1.1886
84729389	rs10520569	1.12576e-12	-1.24961	-1.08367	0.000101798	-1.20138	-1.21256	0.000101672	-1.20416	-1.21254
84729586	rs62026491	1.13379e-12	-1.24041	-1.08577	0.000102697	-1.19186	-1.21329	0.000102568	-1.19466	-1.21327
84732048	rs151182988	4.82281e-12	-1.83589e-10	-0.878392	0.000422955	-1.83589e-10	-0.989657	0.000423571	-1.83589e-10	-0.989733
84733595	rs72748665	9.21847e-12	-0.230538	-1.95846e-10	0.00017228	-1.8878	-1.95846e-10	0.000172548	-1.88778	-1.95846e-10
84734132	rs1608946	1.2641e-11	0.753864	-0.668665	0.000100067	-1.33	-1.10108	0.000100176	-1.33038	-1.10115
84734324	rs6603019	2.53741e-11	1.79304	-1.01106	0.000208722	-0.874841	-0.821077	0.000209015	-0.875108	-0.820942
84734464	rs12915589	0.000334816	14.7591	2.41825	0.000248519	-1.45291	-0.0684921	0.000248864	-1.45333	-0.0682131
84734581	rs75027361	2.03673e-12	-1.7404	-1.95846e-10	0.000323869	-1.25658	-1.95846e-10	0.000324022	-1.25764	-1.95846e-10
84734968	rs143008212	7.73221e-12	-0.406353	-1.95846e-10	0.000390351	-1.06988	-1.95846e-10	0.000390715	-1.07048	-1.95846e-10
84735388	rs72748666	8.95106e-12	-0.259977	-1.95846e-10	0.000173155	-1.88274	-1.95846e-10	0.000173424	-1.88271	-1.95846e-10
84735708	rs72748667	8.95106e-12	-0.259977	-1.95846e-10	0.000173155	-1.88274	-1.95846e-10	0.000173424	-1.88271	-1.95846e-10
84735782	rs62026492	1.17669e-12	-1.20393	-1.08511	0.00010657	-1.15414	-1.21398	0.000106429	-1.15701	-1.21396
84735861	rs116846867	8.45787e-12	-0.31665	-1.95846e-10	0.000175811	-1.86751	-1.95846e-10	0.000176085	-1.86749	-1.95846e-10
84735869	rs115500838	2.74022e-12	-0.213721	-1.22999	5.07184e-05	-1.88667	-1.22397	5.07961e-05	-1.88665	-1.22399
84735930	rs145016142	8.571e-12	-1.83589e-10	-0.303364	0.000817471	-1.83589e-10	-0.330707	0.000818745	-1.83589e-10	-0.330683
84735951	rs561184288	8.83095e-12	-1.83589e-10	-0.273486	0.000841893	-1.83589e-10	-0.30127	0.000843205	-1.83589e-10	-0.301245
84736278	rs188587784	1.20274e-11	-1.83589e-10	0.0354405	0.000486605	-1.83589e-10	-0.84947	0.000487423	-1.83589e-10	-0.849323
84736484	rs148869127	4.4161e-12	-1.83589e-10	-0.96649	0.00038936	-1.83589e-10	-1.07242	0.000389924	-1.83589e-10	-1.0725
84736657	rs66801143	0.000916983	15.6542	2.5307	0.000308915	-1.2992	-0.00466001	0.000309329	-1.29968	-0.0043735
84736663	rs61356803	5.46909e-13	-1.9252	-1.13002	0.000151491	-0.949474	-1.06692	0.000151719	-0.949654	-1.06677
84736872	rs28421399	9.02585e-13	-1.5872	-0.967041	0.000265571	-0.54617	-0.90887	0.000265522	-0.5477	-0.90906
84738484	rs138174079	6.36562e-13	-1.80747	-1.09595	5.70883e-05	-1.88133	-1.111	5.71744e-05	-1.88109	-1.11126
84739194	rs72748669	7.83689e-12	-0.392906	-1.95846e-10	0.000177854	-1.85596	-1.95846e-10	0.000178132	-1.85593	-1.95846e-10
84740748	rs35648189	0.000704441	15.4105	2.51072	0.000294079	-1.33702	-0.0160558	0.000294476	-1.33749	-0.0157706
84740769	rs118157350	8.49761e-13	-1.41233	-1.20221	0.00014467	-0.942702	-1.11977	0.000144777	-0.943514	-1.11974
84740813	rs75924893	1.17285e-11	0.0102698	-1.95846e-10	0.000199549	-1.74086	-1.95846e-10	0.000199892	-1.74068	-1.95846e-10
84741612	rs112939772	2.44706e-12	-1.55686	-1.95846e-10	0.000169344	-1.90499	-1.95846e-10	0.000169577	-1.90515	-1.95846e-10
84742007	rs8029202	2.69014e-11	1.85902	-1.01859	0.000215498	-0.839517	-0.824453	0.000215801	-0.839789	-0.824309
84742349	rs62026494	1.25163e-12	-1.1665	-1.0608	0.000111882	-1.11547	-1.20401	0.000111726	-1.11841	-1.20399
84742350	rs190165587	4.55855e-11	1.36784	-1.95846e-10	0.00117128	0.0289254	-1.95846e-10	0.00117283	0.0287218	-1.95846e-10
84742452	rs149131642	1.23225e-11	-1.83589e-10	0.0596784	0.00152067	-1.83589e-10	0.289986	0.00152338	-1.83589e-10	0.290234
84742827	rs35397346	0.000787425	15.4721	2.56043	0.000303635	-1.33344	0.01234	0.000304047	-1.3339	0.0126285
84743080	rs140574883	4.75698e-12	-0.892134	-1.95846e-10	0.000202899	-1.72422	-1.95846e-10	0.000203163	-1.72445	-1.95846e-10
84743380	rs113329244	4.93243e-12	-0.855915	-1.95846e-10	0.000567712	-0.69531	-1.95846e-10	0.00056651	-0.698961	-1.95846e-10
84745640	rs117852513	3.57455e-10	3.42726	-1.95846e-10	0.00124396	0.0891286	-1.95846e-10	0.00124181	0.0858707	-1.95846e-10
84745880	rs76216388	4.52616e-12	-1.83589e-10	-0.941873	0.000447318	-1.83589e-10	-0.933653	0.000447957	-1.83589e-10	-0.933759
84746237	rs62026496	1.60451e-11	0.323656	-1.95846e-10	0.000206804	-1.70515	-1.95846e-10	0.000207271	-1.70443	-1.95846e-10
84746556	rs138492786	2.29516e-12	-1.62095	-1.95846e-10	0.000410515	-1.01951	-1.95846e-10	0.000410125	-1.02199	-1.95846e-10
84746601	rs142514865	2.25865e-12	-1.63698	-1.95846e-10	0.000434035	-0.963797	-1.95846e-10	0.000434821	-0.963521	-1.95846e-10
84746849	rs141176134	3.57303e-12	-0.447511	-0.730822	6.04271e-05	-1.90698	-1.0285	6.0534e-05	-1.9066	-1.02865
84747605	rs62026499	1.23424e-11	0.708508	-0.647212	0.000100782	-1.3342	-1.08977	0.000100891	-1.33458	-1.08983
84747737	rs143371364	5.6797e-13	-1.82018	-1.19726	5.21967e-05	-1.86292	-1.21898	5.22842e-05	-1.86267	-1.21909
84748084	rs77029373	4.85343e-12	-1.83589e-10	-0.872062	0.000501787	-1.83589e-10	-0.818747	0.000502618	-1.83589e-10	-0.818625
84748099	rs117184136	8.28287e-12	-0.337559	-1.95846e-10	0.000411163	-1.01793	-1.95846e-10	0.000411539	-1.01855	-1.95846e-10
84748450	rs3814279	1.22409e-12	-1.82913	-0.420417	0.000176662	-1.17997	-0.682715	0.000176425	-1.18245	-0.683105
84748914	rs17841161	7.49457e-13	-1.8468	-0.893357	5.40493e-05	-1.92891	-1.11812	5.41418e-05	-1.92877	-1.11808
84749199	rs2135550	3.54212e-11	1.96045	-0.844884	0.000291853	-0.77957	-0.581104	0.00029225	-0.779872	-0.580973
84749345	rs146758007	4.12029e-12	-1.83589e-10	-1.03582	0.000449983	-1.83589e-10	-0.927714	0.000450699	-1.83589e-10	-0.927656
84749477	rs17300048	0.00081277	15.4105	2.65376	0.000319235	-1.33702	0.0660227	0.000319668	-1.33749	0.0663174
84749630	rs145789499	6.1687e-12	-1.83589e-10	-0.632259	0.000530766	-1.83589e-10	-0.762602	0.000531562	-1.83589e-10	-0.762635
84749635	rs148853248	6.17733e-12	-1.83589e-10	-0.630862	0.000531422	-1.83589e-10	-0.761367	0.000532219	-1.83589e-10	-0.7614
84750638	rs906194	3.09012e-11	2.049	-1.06996	0.0002246	-0.73111	-0.891491	0.000224904	-0.731417	-0.891365
84751971	rs117861230	4.66571e-12	-1.83589e-10	-0.911507	0.000548988	-1.83589e-10	-0.728847	0.000549433	-1.83589e-10	-0.729568
84752009	rs192196504	3.52655e-12	-1.83589e-10	-1.19143	0.000349191	-1.83589e-10	-1.1813	0.000349733	-1.83589e-10	-1.18129
84753177	rs12437525	4.53973e-11	2.40934	-1.04564	0.000269167	-0.578645	-0.862948	0.000269522	-0.578991	-0.862813
84753624	rs144105383	6.29871e-13	-1.83955	-1.07444	6.0095e-05	-1.84596	-1.09504	6.01881e-05	-1.84568	-1.0953
84753744	rs58822714	9.68304e-13	-1.64322	-0.840733	0.000267252	-0.660539	-0.788192	0.000267231	-0.662005	-0.788335
84753749	rs58671704	9.72163e-13	-1.64322	-0.836756	0.000271083	-0.660539	-0.773957	0.000271061	-0.662005	-0.774106
84753814	rs112532490	7.63932e-12	-0.418439	-1.95846e-10	0.000259659	-1.47755	-1.95846e-10	0.000260027	-1.47767	-1.95846e-10
84754222	rs62026523	1.88863e-12	-0.768234	-1.04766	0.000175455	-0.672199	-1.19734	0.000175082	-0.675881	-1.19732
84754307	rs116842409	1.72014e-12	-1.90934	-1.95846e-10	0.000164428	-1.93445	-1.95846e-10	0.000164683	-1.93443	-1.95846e-10
84754346	rs1852265	5.53695e-11	2.45587	-0.893591	0.000343621	-0.552588	-0.644797	0.00034407	-0.552938	-0.644673
84754785	rs117254903	4.69302e-12	-1.83589e-10	-0.905672	0.000422352	-1.83589e-10	-0.991085	0.000423079	-1.83589e-10	-0.990896
84754932	rs149858063	4.38597e-12	-1.83589e-10	-0.973338	0.00041252	-1.83589e-10	-1.01464	0.000413192	-1.83589e-10	-1.01454
84755375	rs117541138	2.13469e-12	-1.69343	-1.95846e-10	0.000198721	-1.74502	-1.95846e-10	0.000199048	-1.74491	-1.95846e-10
84755527	rs1848093	0.000831664	15.4043	2.68284	0.000327253	-1.32904	0.0828485	0.000327693	-1.32952	0.0831451
84755681	rs1848094	3.0816e-11	2.04679	-1.07051	0.000215418	-0.765961	-0.898382	0.000215703	-0.766297	-0.898254
84755683	rs1848095	7.23019e-11	1.8291	-1.95846e-10	0.000171489	-1.8924	-1.95846e-10	0.000171774	-1.89227	-1.95846e-10
84756655	rs140222340	3.47902e-12	-1.83589e-10	-1.205	0.000341916	-1.83589e-10	-1.20236	0.000342442	-1.83589e-10	-1.20235
84757262	rs72748670	6.91654e-12	-0.517833	-1.95846e-10	0.000184874	-1.81725	-1.95846e-10	0.000185165	-1.81721	-1.95846e-10
84757383	rs117378634	3.87943e-10	3.50911	-1.95846e-10	0.00130827	0.139536	-1.95846e-10	0.00130596	0.136238	-1.95846e-10
84757452	rs112799474	9.78093e-13	-1.25458	-1.21932	4.89625e-05	-1.91639	-1.22948	4.90345e-05	-1.91642	-1.22951
84757573	rs117135238	3.28827e-12	-1.26139	-1.95846e-10	0.000167637	-1.91512	-1.95846e-10	0.000167919	-1.91497	-1.95846e-10
84757886	rs2659126	1.89994e-12	-1.80993	-1.95846e-10	0.000165116	-1.93027	-1.95846e-10	0.000165364	-1.93031	-1.95846e-10
84758094	rs114873493	4.97804e-13	-1.92527	-1.22402	7.85779e-05	-1.50023	-1.1726	7.85878e-05	-1.50168	-1.17256
84758301	rs12915234	0.000630099	15.2905	2.51912	0.000309361	-1.31885	0.0164305	0.000309778	-1.31932	0.0167268
84758419	rs34751999	0.000682924	15.2856	2.60457	0.000305977	-1.35108	0.0376666	0.00030639	-1.35155	0.037958
84758698	rs1567085	9.61159e-13	-1.60565	-0.885715	0.000271974	-0.62492	-0.806296	0.000271933	-0.626449	-0.806451
84758840	rs1567086	2.56169e-12	-1.34687	-0.164212	0.000197488	-1.38814	-0.363101	0.000197509	-1.38966	-0.36301
84759255	rs35181082	0.000732742	15.2856	2.67497	0.000318663	-1.35108	0.0782926	0.000319095	-1.35155	0.0785886
84759331	rs79020856	4.42579e-12	-1.83589e-10	-0.964298	0.000420921	-1.83589e-10	-0.994479	0.000421523	-1.83589e-10	-0.994582
84759622	rs112282737	9.77925e-12	-0.171485	-1.95846e-10	0.000171967	-1.88962	-1.95846e-10	0.000172233	-1.88961	-1.95846e-10
84760038	rs1506694	2.77826e-12	-0.893026	-0.536898	6.82153e-05	-1.93529	-0.878964	6.83095e-05	-1.93529	-0.87912
84760099	rs72630441	2.07916e-12	-0.645885	-1.0739	0.000187307	-0.593947	-1.21023	0.000186887	-0.597747	-1.21021
84760189	rs882888	1.65159e-12	-0.803979	-1.14603	5.10405e-05	-1.89069	-1.21361	5.11052e-05	-1.89101	-1.21356
84760593	rs62026526	2.28123e-12	-0.558004	-1.06903	0.000198291	-0.537326	-1.20986	0.000197835	-0.541177	-1.20984
84760913	rs112695136	9.13512e-12	-0.239621	-1.95846e-10	0.000173893	-1.87849	-1.95846e-10	0.000174162	-1.87847	-1.95846e-10
84762319	rs61116535	6.10708e-13	-1.84742	-1.09747	5.94382e-05	-1.83803	-1.11395	5.95318e-05	-1.83774	-1.1142
84762568	rs17300292	0.000793931	15.2856	2.75518	0.000333865	-1.35108	0.124894	0.000334319	-1.35155	0.125195
84762725	rs140505172	4.70942e-12	-1.83589e-10	-0.902184	0.000487226	-1.83589e-10	-0.848195	0.000488037	-1.83589e-10	-0.848063
84763062	rs17300336	4.36288e-12	-0.978616	-1.95846e-10	0.000200649	-1.73537	-1.95846e-10	0.000200933	-1.73549	-1.95846e-10
84763285	rs12050551	1.94299e-12	-0.720513	-1.06701	0.000173765	-0.670086	-1.20913	0.000173394	-0.673777	-1.20911
84763736	rs11637533	0.000757008	15.2235	2.76961	0.000332878	-1.36247	0.133318	0.000333333	-1.36293	0.13362
84763942	rs56342395	9.13512e-12	-0.239621	-1.95846e-10	0.000173893	-1.87849	-1.95846e-10	0.000174162	-1.87847	-1.95846e-10
84764199	rs7171634	2.19058e-12	-1.32375	-0.343826	0.000158994	-1.41	-0.558062	0.000159017	-1.41148	-0.557959
84764241	rs7178655	2.17979e-12	-1.33537	-0.337154	0.000162554	-1.39913	-0.546788	0.000162577	-1.40063	-0.546675
84764510	rs7173765	2.28156e-11	1.76296	-1.08726	0.000184688	-0.889947	-0.928308	0.000184926	-0.890307	-0.928191
84764774	rs17300406	2.47615e-11	1.8448	-1.08726	0.000192942	-0.846223	-0.928308	0.00019319	-0.846591	-0.928191
84764860	rs7177414	2.24786e-12	-1.32375	-0.318017	0.000162612	-1.41	-0.535561	0.000162636	-1.41148	-0.535457
84765527	rs12916348	0.000857336	15.3477	2.76985	0.000340629	-1.33959	0.133455	0.000341091	-1.34006	0.133757
84765739	rs79238968	1.84915e-12	-0.739618	-1.0974	5.19674e-05	-1.8942	-1.1921	5.2035e-05	-1.8945	-1.19203
84770281	rs1827938	3.01309e-12	-1.41955	0.070771	0.00016979	-1.64267	-0.259694	0.000169698	-1.64418	-0.260258
84770946	rs28474939	2.75354e-11	1.76039	-0.896665	0.000250277	-0.858409	-0.655948	0.000250602	-0.858757	-0.655832
84771041	rs58467020	9.70219e-12	-1.83589e-10	-0.179396	0.000628408	-1.83589e-10	-0.593733	0.000629236	-1.83589e-10	-0.593949
84771249	rs111645810	8.37536e-12	-0.326454	-1.95846e-10	0.000868749	-0.269868	-1.95846e-10	0.000866413	-0.274093	-1.95846e-10
84772896	rs35297609	0.00112587	15.4728	2.91725	0.000376764	-1.32539	0.220083	0.00037728	-1.32586	0.220394
84773777	rs117532339	1.68931e-12	-1.92743	-1.95846e-10	0.000215143	-1.66562	-1.95846e-10	0.000215391	-1.666	-1.95846e-10
84774572	rs55886031	2.81629e-12	-1.41633	-1.95846e-10	0.000188828	-1.79609	-1.95846e-10	0.000189159	-1.79587	-1.95846e-10
84774626	rs137884228	1.9554e-12	-1.78115	-1.95846e-10	0.000166014	-1.92485	-1.95846e-10	0.000166262	-1.92489	-1.95846e-10
84775840	rs62026530	0.00100394	15.4105	2.865	0.000361101	-1.33702	0.189251	0.000361595	-1.33749	0.189559
84776046	rs12902936	1.88936e-12	-1.73232	-0.083189	0.000148278	-1.66724	-0.370599	0.000148224	-1.66859	-0.37114
84777000	rs2010167	1.57631e-11	1.39246	-1.08654	0.000154114	-1.07197	-0.927263	0.000154316	-1.07231	-0.927146
84777209	rs141001622	5.71544e-12	-1.83589e-10	-0.708576	0.000488139	-1.83589e-10	-0.846323	0.000488841	-1.83589e-10	-0.846419
84777733	rs62026531	9.27262e-12	-0.224682	-1.95846e-10	0.00104284	-0.0872241	-1.95846e-10	0.00103978	-0.0916945	-1.95846e-10
84778100	rs116979211	5.82972e-13	-1.85247	-1.1389	5.61142e-05	-1.83256	-1.17697	5.62039e-05	-1.83226	-1.1772
84778714	rs72748675	8.80259e-12	-0.276701	-1.95846e-10	0.000175173	-1.87115	-1.95846e-10	0.000175443	-1.87114	-1.95846e-10
84778891	rs9806618	2.14056e-12	-1.78661	0.0959312	0.000253082	-1.2929	-0.210307	0.000252758	-1.29516	-0.210861
84778928	rs11638394	0.00100782	15.4728	2.80648	0.000352981	-1.32539	0.15488	0.000353462	-1.32586	0.155184
84779026	rs111280059	5.17514e-12	-0.807881	-1.95846e-10	0.000197902	-1.74915	-1.95846e-10	0.000198239	-1.74898	-1.95846e-10
84779551	rs145334693	8.02339e-12	-1.83589e-10	-0.369386	0.000781139	-1.83589e-10	-0.37617	0.000782452	-1.83589e-10	-0.376023
84779738	rs2010790	6.64639e-13	-1.8028	-1.05746	5.83848e-05	-1.89354	-1.07633	5.84692e-05	-1.89334	-1.07662
84779832	rs148732635	1.6855e-12	-1.92969	-1.95846e-10	0.000164555	-1.93368	-1.95846e-10	0.000164803	-1.9337	-1.95846e-10
84780146	rs35658069	0.00079903	15.2917	2.7555	0.000331322	-1.35891	0.125081	0.000331777	-1.35938	0.125382
84780973	rs2010993	3.776e-11	1.95517	-0.77567	0.000314459	-0.777405	-0.508664	0.000314842	-0.777834	-0.508551
84781582	rs3748370	3.91591e-12	-1.83589e-10	-1.0867	0.000363124	-1.83589e-10	-1.14218	0.000363671	-1.83589e-10	-1.14221
84781838	rs1848097	2.27372e-12	-1.63033	-1.95846e-10	0.0001661	-1.92433	-1.95846e-10	0.000166339	-1.92443	-1.95846e-10
84782417	rs11638297	0.000856406	15.3538	2.76267	0.000336532	-1.34749	0.129265	0.000336993	-1.34796	0.129567
84783321	rs4402532	1.87175e-11	1.31374	-0.836026	0.000206242	-1.13069	-0.577189	0.000206518	-1.131	-0.577065
84783737	rs147077764	4.00342e-10	3.54057	-1.95846e-10	0.00133395	0.158976	-1.95846e-10	0.00133157	0.155662	-1.95846e-10
84784562	rs6603020	1.677e-12	-0.742671	-1.19207	4.96359e-05	-1.90429	-1.22792	4.96998e-05	-1.90455	-1.2279
84784919	rs62026533	8.87829e-12	-0.268138	-1.95846e-10	0.000927572	-0.204353	-1.95846e-10	0.00092496	-0.208705	-1.95846e-10
84784964	rs11637158	1.95301e-11	0.786684	-0.266473	0.000204359	-1.22438	-0.49266	0.000204387	-1.22589	-0.492555
84786150	rs79318564	0.000943103	15.4728	2.74011	0.000339559	-1.32539	0.116113	0.00034002	-1.32586	0.116414
84787023	rs117199206	3.98634e-12	-1.83589e-10	-1.06888	0.000374026	-1.83589e-10	-1.1126	0.000374643	-1.83589e-10	-1.11248
84787635	rs1911155	0.0010078	15.4728	2.80646	0.000352978	-1.32539	0.154871	0.000353459	-1.32586	0.155176
84787677	rs144234688	6.90974e-13	-1.7949	-1.0265	0.000128977	-1.36216	-0.815132	0.000129057	-1.36313	-0.815066
84788079	rs28415985	2.3192e-11	1.67578	-0.983723	0.000203689	-0.936049	-0.784279	0.000203959	-0.936401	-0.784137
84788496	rs145891774	8.32511e-13	-1.86743	-0.767625	7.91178e-05	-1.81432	-0.85166	7.9227e-05	-1.814	-0.852138
84788554	rs62026534	1.94476e-12	-0.706873	-1.07973	0.000180537	-0.626029	-1.21496	0.00018014	-0.629776	-1.21495
84788692	rs17372824	1.93751e-12	-0.694313	-1.09603	0.000182066	-0.613063	-1.21949	0.000181662	-0.616828	-1.21948
84788735	rs4106946	2.33031e-11	1.67578	-0.978945	0.000205	-0.936049	-0.777863	0.000205272	-0.936401	-0.77772
84788808	rs117360276	6.29072e-13	-1.86875	-1.04651	6.39681e-05	-1.81255	-1.06599	6.40682e-05	-1.81222	-1.06628
84789274	rs4287531	7.00525e-11	1.7975	-1.95846e-10	0.00212467	0.624447	-1.95846e-10	0.00212362	0.622423	-1.95846e-10
84789465	rs3913457	2.19223e-12	-1.80516	0.138327	0.000272237	-1.2858	-0.144453	0.000271886	-1.28807	-0.145004
84789596	rs116843644	5.68188e-13	-1.87096	-1.14609	5.68797e-05	-1.8095	-1.18648	5.69738e-05	-1.80917	-1.18669
84789681	rs148300038	3.17881e-12	-1.29524	-1.95846e-10	0.000192509	-1.77678	-1.95846e-10	0.000192757	-1.77702	-1.95846e-10
84790476	rs2659154	2.30458e-11	1.49228	-0.806546	0.000241302	-1.02076	-0.530113	0.000241618	-1.02111	-0.529985
84790654	rs2292190	2.17068e-12	-0.595143	-1.08157	0.000196018	-0.543644	-1.21507	0.00019557	-0.54748	-1.21506
84791092	rs144366739	2.56653e-12	-1.50919	-1.95846e-10	0.000190883	-1.78526	-1.95846e-10	0.000191178	-1.78525	-1.95846e-10
84791517	rs12904682	4.49313e-11	1.35339	-1.95846e-10	0.000184215	-1.82082	-1.95846e-10	0.000184537	-1.8206	-1.95846e-10
84791946	rs4106950	3.36024e-11	1.8448	-0.781951	0.000296516	-0.846223	-0.4986	0.0002969	-0.846591	-0.498469
84791960	rs148924891	2.37909e-12	-1.58503	-1.95846e-10	0.000164319	-1.93512	-1.95846e-10	0.000164567	-1.93514	-1.95846e-10
84792069	rs12915390	0.00119047	15.712	2.73391	0.000354058	-1.27996	0.112501	0.000354532	-1.28046	0.112801
84792083	rs12911210	0.00119047	15.712	2.73391	0.000354058	-1.27996	0.112501	0.000354532	-1.28046	0.112801
84792634	rs12910413	2.78545e-11	0.874286	0.000958633	0.000261894	-1.2606	-0.208385	0.000261934	-1.26208	-0.208285
84793161	rs1964060	2.24516e-11	0.874286	-0.214672	0.000209919	-1.2606	-0.4296	0.000209953	-1.26208	-0.429496
84793413	rs149450881	3.5083e-12	-1.83589e-10	-1.19662	0.000342634	-1.83589e-10	-1.20026	0.000343158	-1.83589e-10	-1.20027
84793438	rs117002130	1.06998e-11	-1.83589e-10	-0.0815275	0.00132577	-1.83589e-10	0.152828	0.00132802	-1.83589e-10	0.152988
84793558	rs12902070	0.00131814	15.712	2.83578	0.000375788	-1.27996	0.172065	0.000376294	-1.28046	0.172372
84793672	rs62026536	0.00117788	15.5922	2.84303	0.000368844	-1.30288	0.176329	0.000369344	-1.30336	0.176636
84794294	rs140124206	2.6926e-12	-1.46124	-1.95846e-10	0.000184183	-1.82099	-1.95846e-10	0.000184357	-1.82158	-1.95846e-10
84795746	rs117655872	5.52136e-12	-1.83589e-10	-0.743123	0.000683403	-1.83589e-10	-0.509838	0.000683793	-1.83589e-10	-0.5108
84796267	rs4420497	2.26849e-12	-1.73777	0.105139	0.000182415	-1.66911	-0.161525	0.000182362	-1.67049	-0.161978
84796462	rs72748679	3.13693e-12	-1.3085	-1.95846e-10	0.000188928	-1.79556	-1.95846e-10	0.000189176	-1.79578	-1.95846e-10
84796779	rs117392140	3.40257e-12	-1.83589e-10	-1.22722	0.000427268	-1.83589e-10	-0.979511	0.000428052	-1.83589e-10	-0.97921
84798306	rs17300790	8.88377e-12	-0.267522	-1.95846e-10	0.000173755	-1.87928	-1.95846e-10	0.000174024	-1.87926	-1.95846e-10
84798762	rs111469275	4.91846e-12	-0.858752	-1.95846e-10	0.000212357	-1.67865	-1.95846e-10	0.000212654	-1.67879	-1.95846e-10
84798787	rs111732972	9.66478e-12	-0.183259	-1.95846e-10	0.000172036	-1.88922	-1.95846e-10	0.000172302	-1.88921	-1.95846e-10
84799187	rs140222272	5.71161e-12	-1.83589e-10	-0.709247	0.000739585	-1.83589e-10	-0.430834	0.000739982	-1.83589e-10	-0.43183
84799247	rs117182234	6.49158e-13	-1.86844	-1.01538	6.70361e-05	-1.80378	-1.02791	6.71404e-05	-1.80343	-1.02824
84799399	rs112804275	9.91819e-12	-0.157377	-1.95846e-10	0.000170638	-1.89738	-1.95846e-10	0.000170901	-1.89737	-1.95846e-10
84799403	rs112294127	1.00775e-11	-0.14144	-1.95846e-10	0.000170248	-1.89967	-1.95846e-10	0.000170511	-1.89966	-1.95846e-10
84799409	rs72630444	4.67042e-12	-1.83589e-10	-0.9105	0.000366087	-1.83589e-10	-1.13405	0.000366664	-1.83589e-10	-1.13401
84800495	rs12905475	0.0015703	15.8161	2.9067	0.000490107	-1.26889	0.426593	0.000490771	-1.2694	0.426922
84801145	rs111943059	3.07699e-12	-1.3278	-1.95846e-10	0.000192878	-1.77486	-1.95846e-10	0.000193138	-1.77505	-1.95846e-10
84801525	rs72748684	9.44325e-12	-0.206447	-1.95846e-10	0.000171933	-1.88982	-1.95846e-10	0.000172198	-1.88981	-1.95846e-10
84801714	rs113993431	8.11703e-12	-0.357784	-1.95846e-10	0.000225605	-1.61814	-1.95846e-10	0.000225872	-1.61849	-1.95846e-10
84803060	rs62026537	2.24869e-12	-0.556887	-1.08451	0.000203618	-0.504665	-1.21601	0.000203141	-0.508555	-1.216
84803344	rs148228054	6.40279e-12	-0.595014	-1.95846e-10	0.000172171	-1.88843	-1.95846e-10	0.000172435	-1.88844	-1.95846e-10
84803540	rs62026538	2.1362e-12	-0.608207	-1.08451	0.000193244	-0.556957	-1.21601	0.000192805	-0.560775	-1.216
84803933	rs72748686	9.96996e-12	-0.152171	-1.95846e-10	0.000171397	-1.89294	-1.95846e-10	0.00017166	-1.89294	-1.95846e-10
84804014	rs35159785	0.00139705	15.6449	2.96101	0.000399451	-1.29284	0.246009	0.000399994	-1.29333	0.246323
84804602	rs147548477	2.88996e-12	-1.39051	-1.95846e-10	0.000190932	-1.78501	-1.95846e-10	0.000191096	-1.78568	-1.95846e-10
84804773	rs3860260	1.23276e-12	-1.7108	-0.531692	0.000319647	-0.804441	-0.465266	0.000319639	-0.805807	-0.465458
84804971	rs17373027	1.95032e-12	-0.68285	-1.10091	0.000178468	-0.631655	-1.22086	0.000178075	-0.635402	-1.22085
84806031	rs71395431	0.00143592	15.6368	2.99649	0.000430113	-1.27708	0.304202	0.000430688	-1.27758	0.304504
84806060	rs66486766	0.00152789	15.6989	2.99649	0.000435331	-1.26502	0.304202	0.000435911	-1.26552	0.304504
84806489	rs146664989	7.00557e-12	0.143879	-0.64892	0.000122237	-1.31981	-0.911155	0.000122601	-1.31817	-0.911355
84806542	rs7179113	1.72175e-11	0.394178	-1.95846e-10	0.000490004	-0.842509	-1.95846e-10	0.000491074	-0.841861	-1.95846e-10
84806608	rs147110604	3.25958e-12	-1.27015	-1.95846e-10	0.000197883	-1.74925	-1.95846e-10	0.000198145	-1.74946	-1.95846e-10
84806723	rs141825417	2.31622e-12	-1.61181	-1.95846e-10	0.000164507	-1.93397	-1.95846e-10	0.000164749	-1.93403	-1.95846e-10
84808065	rs116168389	3.19435e-12	-1.47458	0.184211	0.000155115	-1.70082	-0.29194	0.000155157	-1.70185	-0.292171
84808561	rs142040958	2.38597e-12	-1.58214	-1.95846e-10	0.000164309	-1.93517	-1.95846e-10	0.000164558	-1.93519	-1.95846e-10
84808766	rs62026541	2.0908e-12	-0.5649	-1.1493	0.000187566	-0.572189	-1.2306	0.00018712	-0.576103	-1.2306
84809243	rs148297400	3.15847e-12	-1.30166	-1.95846e-10	0.000185104	-1.816	-1.95846e-10	0.000185378	-1.81606	-1.95846e-10
84809695	rs142526864	4.0051e-12	-1.83589e-10	-1.06418	0.000480134	-1.83589e-10	-0.862858	0.000481243	-1.83589e-10	-0.862082
84810480	rs60606030	8.13894e-13	-1.44308	-1.21459	5.05533e-05	-1.9351	-1.17879	5.06251e-05	-1.93509	-1.17892
84810899	rs72630445	4.35818e-12	-1.83589e-10	-0.979694	0.000349631	-1.83589e-10	-1.18004	0.000350178	-1.83589e-10	-1.18001
84811769	rs117502239	3.87386e-12	-1.83589e-10	-1.0975	0.000375658	-1.83589e-10	-1.10824	0.000376237	-1.83589e-10	-1.10823
84811774	rs2063036	2.69576e-09	3.20204	2.24565	8.06338e-05	-1.8982	-0.748806	8.07725e-05	-1.89821	-0.748611
84811815	rs77057536	8.05667e-13	-1.47	-1.19783	6.90211e-05	-1.64377	-1.15874	6.90995e-05	-1.64398	-1.15893
84813500	rs12440039	1.7892e-12	-1.86998	-1.95846e-10	0.000250045	-1.51528	-1.95846e-10	0.000250246	-1.51601	-1.95846e-10
84813652	rs72748691	7.62282e-12	-0.420602	-1.95846e-10	0.000176952	-1.86105	-1.95846e-10	0.000177253	-1.86088	-1.95846e-10
84814202	rs4842937	0.000881121	16.4279	1.71708	9.13814e-05	-1.37471	-1.14717	9.14813e-05	-1.3752	-1.14712
84814727	rs113102649	7.37152e-12	-0.454124	-1.95846e-10	0.000175669	-1.86832	-1.95846e-10	0.000175967	-1.86816	-1.95846e-10
84815443	rs118023314	8.11218e-13	-1.4309	-1.23007	4.88164e-05	-1.93527	-1.21359	4.88879e-05	-1.93526	-1.21366
84815775	rs12595694	3.0012e-09	3.41528	2.13974	7.87249e-05	-1.87627	-0.794693	7.88587e-05	-1.87629	-0.794511
84815973	rs143730793	1.86497e-12	-1.8285	-1.95846e-10	0.000219664	-1.64482	-1.95846e-10	0.000219937	-1.64511	-1.95846e-10
84816354	rs117132876	0.000796394	16.3677	1.67613	9.6692e-05	-1.31785	-1.14755	9.67946e-05	-1.31837	-1.1475
84816651	rs117474129	1.91486e-12	-1.8021	-1.95846e-10	0.000164493	-1.93406	-1.95846e-10	0.000164738	-1.9341	-1.95846e-10
84816785	rs11635160	2.99447e-11	1.75978	-0.81218	0.000114194	-1.75295	-0.546081	0.000114356	-1.75324	-0.545894
84817034	rs62026542	2.24827e-12	-0.455943	-1.18564	0.000211029	-0.459681	-1.22525	0.00021048	-0.463809	-1.22526
84817152	rs4494498	0.0006348	16.1834	1.63372	9.18606e-05	-1.35928	-1.15737	9.196e-05	-1.35978	-1.15732
84817338	rs146848952	3.87228e-11	1.20468	-1.95846e-10	0.000366346	-1.13335	-1.95846e-10	0.000366835	-1.13354	-1.95846e-10
84818455	rs143250016	8.00452e-13	-1.46048	-1.21385	5.0646e-05	-1.9346	-1.17747	5.07183e-05	-1.93458	-1.17759
84818792	rs151265687	8.05577e-13	-1.46048	-1.20747	5.1284e-05	-1.9346	-1.16495	5.13565e-05	-1.93458	-1.16509
84818842	rs77238978	2.0617e-12	-0.572161	-1.15605	0.000193028	-0.543579	-1.23051	0.000192552	-0.547577	-1.23051
84818871	rs8037078	0.000691948	16.2438	1.65943	9.21867e-05	-1.3599	-1.15321	9.22871e-05	-1.36039	-1.15316
84821108	rs117437389	2.38575e-12	-1.58223	-1.95846e-10	0.000183579	-1.82428	-1.95846e-10	0.000183887	-1.82414	-1.95846e-10
84822385	rs4586394	0.00072038	16.4918	1.45172	0.000102198	-1.22587	-1.18415	0.000102308	-1.22636	-1.1841
84822964	rs10444973	2.68318e-11	1.66686	-0.829018	0.000107781	-1.78916	-0.567666	0.000107939	-1.78941	-0.567482
84823096	rs112807160	2.87227e-12	-1.39665	-1.95846e-10	0.000164821	-1.93206	-1.95846e-10	0.000165065	-1.93212	-1.95846e-10
84823459	rs145709834	2.98974e-12	-1.35656	-1.95846e-10	0.00210036	0.612942	-1.95846e-10	0.00210365	0.612974	-1.95846e-10
84823460	rs118033618	1.19691e-11	-1.83589e-10	0.0305826	0.00161849	-1.83589e-10	0.352324	0.00162125	-1.83589e-10	0.352499
84823902	rs8025070	0.000702855	16.493	1.42591	9.28962e-05	-1.31487	-1.19057	9.29946e-05	-1.31539	-1.19053
84825067	rs113246297	2.8182e-12	-1.41565	-1.95846e-10	0.000165094	-1.93041	-1.95846e-10	0.000165336	-1.93048	-1.95846e-10
84825609	rs60011907	1.56559e-11	0.50343	-0.204331	0.000166421	-1.30965	-0.612757	0.000166886	-1.30816	-0.612985
84826455	rs62026543	2.41155e-12	-0.428172	-1.14331	0.000223262	-0.398127	-1.23045	0.000222667	-0.402329	-1.23045
84826871	rs111744925	2.86466e-12	-1.17344	-0.225861	9.75638e-05	-1.85395	-0.602463	9.76344e-05	-1.85457	-0.602651
84826996	rs150388938	4.62575e-12	-1.83589e-10	-0.920109	0.000583246	-1.83589e-10	-0.668315	0.000583692	-1.83589e-10	-0.669083
84827051	rs137896526	1.90055e-12	-1.80961	-1.95846e-10	0.00020295	-1.72396	-1.95846e-10	0.000203298	-1.72378	-1.95846e-10
84827202	rs142389716	1.16198e-11	-1.83589e-10	0.000959717	0.00108589	-1.83589e-10	-0.0467714	0.00108774	-1.83589e-10	-0.0466021
84827966	rs4842939	0.00100286	16.3838	1.8906	0.000116781	-1.19706	-1.07957	0.000116913	-1.19753	-1.07949
84828326	rs61148413	2.79496e-09	3.30751	2.17632	8.48157e-05	-1.88648	-0.709958	8.49616e-05	-1.88652	-0.709736
84828760	rs58782822	3.93832e-12	-1.83589e-10	-1.08099	0.000415573	-1.83589e-10	-1.00727	0.000416269	-1.83589e-10	-1.00712
84829232	rs11634849	5.17769e-11	2.3749	-0.879701	0.000117957	-1.63333	-0.633273	0.000118113	-1.63372	-0.633098
84830170	rs6603022	0.000333106	16.1851	0.987133	8.44379e-05	-1.37031	-1.23059	8.45261e-05	-1.3708	-1.23059
84831225	rs4842940	0.000335505	16.1834	0.996043	8.53734e-05	-1.35928	-1.23061	8.54617e-05	-1.35978	-1.23061
84831312	rs4842941	0.000335505	16.1834	0.996043	8.53734e-05	-1.35928	-1.23061	8.54617e-05	-1.35978	-1.23061
84831671	rs12911223	0.000314039	16.1247	0.988571	8.44894e-05	-1.3697	-1.2306	8.45772e-05	-1.37019	-1.2306
84832483	rs72748698	3.67133e-12	-1.15119	-1.95846e-10	0.000165754	-1.92642	-1.95846e-10	0.000165994	-1.92651	-1.95846e-10
84832650	rs11639244	0.000306893	16.1255	0.964776	8.35665e-05	-1.3808	-1.23048	8.36541e-05	-1.38128	-1.23049
84832856	rs8024218	4.67036e-12	-0.910511	-1.95846e-10	0.000164363	-1.93485	-1.95846e-10	0.000164618	-1.93483	-1.95846e-10
84832932	rs12901468	4.90296e-11	2.26765	-0.826971	0.000128769	-1.61387	-0.565036	0.000128945	-1.61422	-0.564852
84833394	rs4106951	0.000314854	16.1238	0.99212	8.44788e-05	-1.36987	-1.23055	8.45664e-05	-1.37036	-1.23056
84833591	rs117855064	2.01932e-12	-1.74899	-1.95846e-10	0.000188716	-1.79668	-1.95846e-10	0.000189038	-1.79651	-1.95846e-10
84833634	rs10083595	1.49572e-12	-0.930954	-1.11819	0.000138977	-0.874429	-1.22818	0.000138722	-0.877808	-1.22818
84833769	rs10083628	5.95025e-11	2.33892	-0.70465	0.000151632	-1.6203	-0.39517	0.000151825	-1.62071	-0.395018
84853852	rs2563905	3.63224e-06	12.04	0.613657	5.65366e-05	-1.77332	-1.22871	5.66091e-05	-1.77357	-1.22872
84915252	rs72750803	4.86981e-12	-0.868693	-1.95846e-10	0.000164989	-1.93104	-1.95846e-10	0.000165252	-1.93098	-1.95846e-10
84915380	rs55639064	3.16906e-11	1.80039	-0.796121	0.000109683	-1.7645	-0.574829	0.000109833	-1.76482	-0.574674
84915399	rs56179839	3.16248e-11	1.80039	-0.7982	0.000109403	-1.7645	-0.577384	0.000109553	-1.76482	-0.577229
84916043	rs201144538	3.6422e-12	-1.83589e-10	-1.15916	0.00034352	-1.83589e-10	-1.19768	0.000344058	-1.83589e-10	-1.19764
84916063	rs4337266	0.000286157	15.9969	1.02337	8.26158e-05	-1.39213	-1.2306	8.27025e-05	-1.39261	-1.2306
84916198	rs562645943	9.37471e-12	-1.83589e-10	-0.213732	0.000560714	-1.83589e-10	-0.707712	0.000561629	-1.83589e-10	-0.707614
84916447	rs199767436	3.69645e-12	-1.83589e-10	-1.14438	0.000332727	-1.83589e-10	-1.2296	0.000333237	-1.83589e-10	-1.2296
84916836	rs4338765	0.000130202	15.3352	0.897646	7.41215e-05	-1.50215	-1.22906	7.42026e-05	-1.50259	-1.22907
84916886	rs28581904	1.8979e-12	-1.811	-1.95846e-10	0.000388065	-1.07575	-1.95846e-10	0.000388288	-1.07671	-1.95846e-10
84916971	rs534768823	1.78458e-12	-1.87257	-1.95846e-10	0.000188671	-1.79692	-1.95846e-10	0.000188853	-1.79749	-1.95846e-10
84916972	rs548705513	1.86278e-12	-1.82968	-1.95846e-10	0.000179488	-1.84681	-1.95846e-10	0.000179681	-1.84727	-1.95846e-10
84916981	rs141301836	1.82781e-12	-1.84863	-1.95846e-10	0.000180128	-1.84326	-1.95846e-10	0.000180324	-1.8437	-1.95846e-10
84916986	rs191555879	1.78788e-12	-1.87072	-1.95846e-10	0.000184883	-1.8172	-1.95846e-10	0.000185074	-1.8177	-1.95846e-10
84917288	rs146986968	2.91465e-12	-1.382	-1.95846e-10	0.000401923	-1.04066	-1.95846e-10	0.000402502	-1.04075	-1.95846e-10
84917314	rs4536430	4.269e-05	14.1836	0.93411	5.71665e-05	-1.76107	-1.22989	5.72385e-05	-1.76134	-1.22989
84917327	rs3897130	5.99426e-11	2.69292	-1.05128	9.2617e-05	-1.52179	-0.986658	9.2725e-05	-1.52231	-0.986505
84918155	rs137944686	3.39572e-12	-1.83589e-10	-1.22923	0.000342472	-1.83589e-10	-1.20073	0.000343021	-1.83589e-10	-1.20066
84918172	rs2401448	0.000264807	16.0603	0.882476	8.37005e-05	-1.38105	-1.22863	8.37872e-05	-1.38154	-1.22863
84918288	rs2401446	4.75575e-11	2.20589	-0.795695	0.000122717	-1.69311	-0.533926	0.000122882	-1.69348	-0.533754
84918678	rs34709882	4.73505e-11	2.20589	-0.800056	0.000122042	-1.69311	-0.539449	0.000122205	-1.69348	-0.539278
84918978	rs145184508	2.17997e-12	-1.67244	-1.95846e-10	0.00018649	-1.80855	-1.95846e-10	0.000186717	-1.80886	-1.95846e-10
84919109	rs78597714	1.91862e-12	-1.09967	-0.700475	0.000240149	-0.454145	-1.10152	0.000240314	-0.454964	-1.10154
84919364	rs6603024	1.53886e-11	0.450736	-0.168858	7.33235e-05	-1.57658	-1.16546	7.334e-05	-1.57791	-1.16544
84919375	rs62028133	0.000247508	15.8986	0.976572	8.28553e-05	-1.38938	-1.23045	8.29432e-05	-1.38985	-1.23045
84919431	rs113664065	2.937e-12	-1.37436	-1.95846e-10	0.000182269	-1.83144	-1.95846e-10	0.000182518	-1.83161	-1.95846e-10
84919556	rs6603026	2.10313e-12	-1.7857	0.077377	9.23527e-05	-1.57782	-0.933492	9.23491e-05	-1.57923	-0.933652
84919557	rs6603027	2.05716e-12	-1.7987	0.0682745	9.13812e-05	-1.58406	-0.937822	9.13785e-05	-1.58546	-0.93798
84919983	rs7162248	1.60026e-12	-0.953125	-1.02845	0.000138937	-0.897219	-1.20568	0.000138689	-0.900562	-1.20566
84919996	rs17589320	0.000244012	15.8763	0.98471	8.09194e-05	-1.41296	-1.23051	8.10049e-05	-1.41343	-1.23051
84920144	rs3994401	1.77624e-12	-1.87725	-1.95846e-10	0.000214123	-1.67037	-1.95846e-10	0.000214356	-1.67082	-1.95846e-10
84920148	rs147457753	4.52159e-12	-1.83589e-10	-0.942885	0.000406856	-1.83589e-10	-1.02846	0.000407457	-1.83589e-10	-1.02852
84920368	rs191254623	2.96265e-12	-1.36566	-1.95846e-10	0.000182955	-1.82768	-1.95846e-10	0.000183205	-1.82785	-1.95846e-10
84920483	rs147742610	1.14451e-12	-1.27688	-1.03989	7.49797e-05	-1.92608	-0.793623	7.50603e-05	-1.92616	-0.794004
84920560	rs111828750	5.17707e-12	-0.807509	-1.95846e-10	0.000165149	-1.93007	-1.95846e-10	0.000165415	-1.93	-1.95846e-10
84920758	rs35203246	0.000226701	15.8189	0.968448	8.0143e-05	-1.42274	-1.23037	8.0228e-05	-1.42321	-1.23038
84920962	rs71395439	3.29254e-11	1.88263	-0.840139	0.000108085	-1.76351	-0.590495	0.000108235	-1.76382	-0.590331
84920993	rs182029683	1.98345e-12	-1.76691	-1.95846e-10	0.000482342	-0.85827	-1.95846e-10	0.000482741	-0.858975	-1.95846e-10
84920996	rs186097379	1.97729e-12	-1.77002	-1.95846e-10	0.000478548	-0.866167	-1.95846e-10	0.000478945	-0.86687	-1.95846e-10
84922146	rs143862030	4.75234e-12	-0.89311	-1.95846e-10	0.000271585	-1.43265	-1.95846e-10	0.000272238	-1.43178	-1.95846e-10
84922273	rs151195091	2.18177e-12	-1.67161	-1.95846e-10	0.000190052	-1.78963	-1.95846e-10	0.000190276	-1.78998	-1.95846e-10
84922274	rs7402721	1.57907e-12	-0.886219	-1.10869	0.000145674	-0.828466	-1.22708	0.000145396	-0.831918	-1.22708
84922969	rs12592693	2.06635e-12	-1.79424	0.0682745	9.18964e-05	-1.57844	-0.937822	9.18919e-05	-1.57986	-0.93798
84923214	rs140774071	1.17415e-12	-1.26355	-1.02765	7.64989e-05	-1.92445	-0.7752	7.658e-05	-1.92453	-0.775588
84923520	rs4502182	0.000215318	15.7829	0.952978	8.05953e-05	-1.41729	-1.23019	8.06835e-05	-1.41773	-1.23019
84923827	rs77908433	2.01521e-12	-1.75103	-1.95846e-10	0.000164478	-1.93414	-1.95846e-10	0.000164728	-1.93416	-1.95846e-10
84923998	rs4842846	0.000208066	15.756	0.945629	7.93173e-05	-1.43339	-1.23008	7.94017e-05	-1.43385	-1.23008
84924822	rs58862855	6.45423e-12	-0.820625	0.233613	8.35687e-05	-1.75121	-0.860046	8.359e-05	-1.7523	-0.860235
84925147	rs149374892	4.78364e-12	-1.83589e-10	-0.886546	0.000455314	-1.83589e-10	-0.915937	0.000455997	-1.83589e-10	-0.915968
84925172	rs11635803	4.48599e-11	2.23418	-0.882379	0.000110584	-1.68624	-0.644916	0.00011073	-1.6866	-0.64476
84925265	rs28552439	1.40636e-11	0.400525	-0.208683	7.45716e-05	-1.55292	-1.17224	7.45858e-05	-1.55429	-1.17222
84925662	rs59332604	1.85029e-12	-1.79424	-0.0421661	8.77799e-05	-1.57844	-0.983651	8.77777e-05	-1.57986	-0.983787
84925780	rs58135151	1.85168e-12	-1.79424	-0.0414126	8.81296e-05	-1.57844	-0.979675	8.81278e-05	-1.57986	-0.979806
84925781	rs59378265	2.00124e-12	-1.79424	0.0362585	9.13914e-05	-1.57844	-0.943331	9.13887e-05	-1.57986	-0.943472
84926819	rs8033444	2.15026e-12	-1.79012	0.103959	9.41585e-05	-1.57119	-0.920753	9.41539e-05	-1.57261	-0.920916
84927118	rs111427166	5.04769e-12	-0.832816	-1.95846e-10	0.000165409	-1.9285	-1.95846e-10	0.000165675	-1.92843	-1.95846e-10
84927156	rs77370452	3.40273e-12	-1.83589e-10	-1.22717	0.000348097	-1.83589e-10	-1.18444	0.000348639	-1.83589e-10	-1.18442
84927372	rs8029866	6.39657e-12	-0.820625	0.224639	8.28194e-05	-1.75121	-0.869052	8.28402e-05	-1.7523	-0.869244
84927677	rs36034494	2.13811e-12	-1.69182	-1.95846e-10	0.000189136	-1.79445	-1.95846e-10	0.000189364	-1.79479	-1.95846e-10
84928368	rs7175448	1.45655e-11	0.450332	-0.223424	7.31328e-05	-1.57262	-1.17203	7.31486e-05	-1.57395	-1.17201
84928426	rs141062788	2.11113e-12	-1.70453	-1.95846e-10	0.000593963	-0.650105	-1.95846e-10	0.000594331	-0.651018	-1.95846e-10
84928457	rs7175634	1.78629e-12	-0.876099	-0.99551	0.000152253	-0.818072	-1.19331	0.000151963	-0.82154	-1.19328
84928519	rs138274484	6.11467e-12	-1.83589e-10	-0.641058	0.000543147	-1.83589e-10	-0.739543	0.000544056	-1.83589e-10	-0.739403
84928520	rs34828875	2.92313e-11	1.77987	-0.856381	0.000103854	-1.7826	-0.611339	0.000104	-1.78289	-0.611177
84928762	rs12916198	0.000125317	15.3482	0.846448	7.36836e-05	-1.50845	-1.22869	7.37652e-05	-1.50887	-1.2287
84928835	rs150790370	2.05957e-12	-1.72925	-1.95846e-10	0.000195133	-1.76324	-1.95846e-10	0.00019536	-1.76361	-1.95846e-10
84928883	rs60038041	6.53921e-12	-0.573932	-1.95846e-10	0.00017094	-1.89561	-1.95846e-10	0.000171232	-1.89543	-1.95846e-10
84929063	rs35156560	0.000123394	15.5296	0.649541	7.58899e-05	-1.47954	-1.2281	7.59726e-05	-1.47997	-1.22811
84929070	rs140338791	5.4331e-12	-0.759238	-1.95846e-10	0.00016655	-1.92163	-1.95846e-10	0.000166822	-1.92153	-1.95846e-10
84929150	rs28452655	2.05642e-12	-1.79808	0.0673	9.39043e-05	-1.55518	-0.939464	9.3896e-05	-1.55665	-0.939614
84929213	rs4625693	1.74636e-12	-1.89421	-1.95846e-10	0.000223045	-1.62955	-1.95846e-10	0.000223281	-1.63003	-1.95846e-10
84929711	rs4842942	3.17572e-11	1.88263	-0.876262	0.000103174	-1.76351	-0.636992	0.000103317	-1.76382	-0.636834
84931022	rs12906983	0.000106509	15.6358	0.396152	9.08384e-05	-1.33207	-1.19578	9.09238e-05	-1.33263	-1.1958
84931199	rs4842847	0.000105887	15.6422	0.38395	8.18201e-05	-1.43844	-1.19396	8.1906e-05	-1.43889	-1.19399
84931202	rs145042288	4.18769e-12	-1.83589e-10	-1.0196	0.000376189	-1.83589e-10	-1.10683	0.000376802	-1.83589e-10	-1.10673
84931310	rs4842943	1.81268e-10	2.49049	0.257732	4.81611e-05	-1.93436	-1.22802	4.82357e-05	-1.93436	-1.228
84931385	rs111801409	3.95012e-12	-1.078	-1.95846e-10	0.000165166	-1.92997	-1.95846e-10	0.000165409	-1.93004	-1.95846e-10
84931555	rs11636961	1.50842e-12	-1.7416	-0.29908	0.000182925	-1.1882	-0.639648	0.000183089	-1.18883	-0.639656
84931581	rs111709971	2.23819e-12	-1.64608	-1.95846e-10	0.00017384	-1.87879	-1.95846e-10	0.000174067	-1.87902	-1.95846e-10
84932158	rs144487136	2.64475e-11	0.823412	-1.95846e-10	0.000289909	-1.36736	-1.95846e-10	0.000289885	-1.36897	-1.95846e-10
84932710	rs184768886	1.67695e-12	-1.93477	-1.95846e-10	0.000178537	-1.85213	-1.95846e-10	0.000178759	-1.85241	-1.95846e-10
84932899	rs151263439	3.55019e-12	-1.18475	-1.95846e-10	0.000167881	-1.91367	-1.95846e-10	0.00016812	-1.91377	-1.95846e-10
84932924	rs7181827	5.90789e-12	-0.794037	0.118578	0.000133445	-1.30341	-0.839821	0.000133338	-1.30554	-0.84003
84933120	rs140499968	3.39872e-12	-1.22835	-1.95846e-10	0.000168134	-1.91216	-1.95846e-10	0.000168374	-1.91227	-1.95846e-10
84933273	rs150440085	3.35562e-12	-1.24111	-1.95846e-10	0.000169713	-1.90282	-1.95846e-10	0.000169951	-1.90295	-1.95846e-10
84933423	rs142198695	2.07885e-12	-1.71993	-1.95846e-10	0.000192809	-1.77522	-1.95846e-10	0.000193035	-1.77558	-1.95846e-10
84933913	rs371332060	3.94861e-12	-1.83589e-10	-1.07838	0.000361226	-1.83589e-10	-1.14742	0.000361771	-1.83589e-10	-1.14744
84934089	rs191192956	6.11589e-12	-1.83589e-10	-0.640858	0.000543246	-1.83589e-10	-0.73936	0.000544155	-1.83589e-10	-0.73922
84934121	rs57362923	3.6315e-12	-1.83589e-10	-1.1621	0.000334978	-1.83589e-10	-1.22286	0.000335493	-1.83589e-10	-1.22285
84934628	rs145707767	4.949e-12	-1.83589e-10	-0.852562	0.000369055	-1.83589e-10	-1.12598	0.000369641	-1.83589e-10	-1.12592
84935095	rs148937923	3.42693e-12	-1.22008	-1.95846e-10	0.000168975	-1.90717	-1.95846e-10	0.000169214	-1.90729	-1.95846e-10
84935322	rs4842848	7.40814e-11	2.75632	-0.902908	0.000133558	-1.47872	-0.663671	0.000133731	-1.47912	-0.663501
84935610	rs34544031	0.00012229	15.6992	0.470923	8.18338e-05	-1.42881	-1.20343	8.19197e-05	-1.42926	-1.20345
84935622	rs143065636	1.8885e-12	-1.81597	-1.95846e-10	0.000164297	-1.93525	-1.95846e-10	0.000164549	-1.93524	-1.95846e-10
84936243	rs35733428	0.000123074	15.6992	0.477308	8.17684e-05	-1.42881	-1.20423	8.18542e-05	-1.42926	-1.20425
84936529	rs149987188	0.000116975	15.6422	0.483539	8.07088e-05	-1.43844	-1.20764	8.07938e-05	-1.43889	-1.20767
84936763	rs147820943	3.91263e-12	-1.83589e-10	-1.08754	0.000364785	-1.83589e-10	-1.13762	0.000365335	-1.83589e-10	-1.13764
84937086	rs143593572	2.05093e-12	-1.73346	-1.95846e-10	0.000195151	-1.76315	-1.95846e-10	0.000195376	-1.76353	-1.95846e-10
84937278	rs151016453	1.89033e-12	-1.815	-1.95846e-10	0.000623574	-0.601456	-1.95846e-10	0.0006247	-0.601184	-1.95846e-10
84937688	rs6422423	2.78529e-12	-0.199801	-1.2276	0.000127007	-1.1718	-1.02088	0.000126813	-1.17462	-1.02113
84937714	rs145388936	2.78094e-12	-1.42896	-1.95846e-10	0.000169123	-1.90629	-1.95846e-10	0.00016943	-1.90601	-1.95846e-10
84937786	rs149409687	3.5808e-12	-1.83589e-10	-1.17616	0.000338003	-1.83589e-10	-1.21387	0.000338517	-1.83589e-10	-1.21388
84938003	rs144820996	3.39122e-12	-1.83589e-10	-1.23056	0.000335836	-1.83589e-10	-1.2203	0.000336362	-1.83589e-10	-1.22027
84938386	rs11639302	0.000109246	15.5795	0.477845	8.01343e-05	-1.44892	-1.20429	8.02192e-05	-1.44937	-1.20432
84938601	rs1619758	4.69748e-12	-1.83589e-10	-0.904722	0.000376416	-1.83589e-10	-1.10623	0.000377032	-1.83589e-10	-1.10612
84938608	rs1619727	4.48213e-12	-1.83589e-10	-0.951648	0.000365915	-1.83589e-10	-1.13452	0.00036651	-1.83589e-10	-1.13443
84938619	rs4405515	3.68696e-12	-1.83589e-10	-1.14695	0.000798556	-1.83589e-10	-0.354119	0.000799744	-1.83589e-10	-0.354164
84939390	rs72750809	4.59673e-12	-0.926402	-1.95846e-10	0.000182401	-1.83072	-1.95846e-10	0.000182643	-1.83092	-1.95846e-10
84940582	rs78249331	1.70842e-12	-1.73758	-0.178599	7.99129e-05	-1.6588	-0.99719	7.9926e-05	-1.66002	-0.997338
84941328	rs62028142	0.000127184	15.6992	0.510159	8.12778e-05	-1.42881	-1.21024	8.13634e-05	-1.42926	-1.21027
84941753	rs74674597	1.59166e-12	-0.89645	-1.09052	0.000140022	-0.872446	-1.22268	0.000139765	-0.875827	-1.22267
84941795	rs35372971	5.06886e-05	14.7982	0.49124	7.39518e-05	-1.52758	-1.20593	7.40393e-05	-1.52791	-1.20595
84941839	rs8042247	1.73959e-12	-1.74557	-0.152528	8.09173e-05	-1.66291	-0.980581	8.09307e-05	-1.66413	-0.980737
84941961	rs4842852	0.000117879	15.6422	0.49124	8.08471e-05	-1.43844	-1.20593	8.09324e-05	-1.43889	-1.20595
84942304	rs4842853	0.000202378	16.0665	0.607447	8.59879e-05	-1.365	-1.21772	8.60764e-05	-1.36549	-1.21773
84942331	rs4842946	0.00021564	16.1299	0.607447	8.69689e-05	-1.35366	-1.21772	8.7058e-05	-1.35415	-1.21773
84942339	rs4842854	0.0002014	16.1299	0.53913	8.75292e-05	-1.35366	-1.21129	8.76186e-05	-1.35415	-1.21131
84942729	rs7168581	1.71399e-12	-0.840185	-1.07274	0.000148909	-0.815544	-1.21804	0.000148623	-0.819014	-1.21803
84942889	rs149949689	1.09348e-12	-1.33083	-1.03155	7.59148e-05	-1.93145	-0.775866	7.59975e-05	-1.9315	-0.776259
84942903	rs57318309	1.07182e-11	-1.83589e-10	-0.0798076	0.000664173	-1.83589e-10	-0.538381	0.000665063	-1.83589e-10	-0.538574
84943479	rs143099562	1.10395e-12	-1.3113	-1.04156	7.48977e-05	-1.92975	-0.791054	7.4979e-05	-1.92981	-0.791441
84943497	rs4439724	2.23796e-12	-1.64618	-1.95846e-10	0.000182767	-1.82871	-1.95846e-10	0.000182994	-1.829	-1.95846e-10
84943956	rs12910381	0.000125681	15.6992	0.498276	8.15614e-05	-1.42881	-1.20676	8.16471e-05	-1.42926	-1.20679
84943990	rs12911596	0.000130511	15.8824	0.352825	8.55002e-05	-1.39737	-1.19103	8.55885e-05	-1.39784	-1.19106
84944075	rs66855142	4.81899e-12	-0.879183	-1.95846e-10	0.000164564	-1.93363	-1.95846e-10	0.000164822	-1.93359	-1.95846e-10
84944174	rs148079719	1.10642e-12	-1.31172	-1.0389	7.48011e-05	-1.93509	-0.787004	7.48859e-05	-1.9351	-0.787393
84944192	rs62028145	3.74767e-10	2.81464	0.659916	4.93694e-05	-1.92952	-1.20807	4.94472e-05	-1.92952	-1.20803
84944337	rs1134020	0.000119474	15.6422	0.504684	8.07194e-05	-1.43844	-1.20751	8.08046e-05	-1.43889	-1.20753
84944562	rs149686124	7.2955e-13	-1.89958	-0.867492	9.91504e-05	-1.65149	-0.788798	9.92452e-05	-1.65218	-0.788684
84944675	rs113078939	4.22034e-12	-1.01183	-1.95846e-10	0.0001644	-1.93462	-1.95846e-10	0.000164648	-1.93465	-1.95846e-10
84945121	rs2896002	0.000111177	15.5631	0.511745	8.43014e-05	-1.39421	-1.20831	8.43879e-05	-1.39469	-1.20834
84945185	rs3860265	0.000126489	15.6992	0.504684	8.15006e-05	-1.42881	-1.20751	8.15863e-05	-1.42926	-1.20753
84945248	rs147944915	4.17228e-12	-1.02329	-1.95846e-10	0.000242133	-1.54744	-1.95846e-10	0.000242682	-1.5467	-1.95846e-10
84945257	rs141855466	1.18332e-12	-1.18222	-1.10121	7.48648e-05	-1.83451	-0.88673	7.49508e-05	-1.83457	-0.887055
84945512	rs2401432	0.000128538	15.6992	0.520749	8.12669e-05	-1.42881	-1.21038	8.13526e-05	-1.42926	-1.2104
84945552	rs3994408	2.22415e-12	-1.65237	-1.95846e-10	0.000181301	-1.83676	-1.95846e-10	0.00018153	-1.83703	-1.95846e-10
84945579	rs148390022	6.5822e-13	-1.77047	-1.0995	6.34063e-05	-1.89229	-0.99507	6.35207e-05	-1.89192	-0.99517
84945589	rs4076702	2.22614e-12	-1.65148	-1.95846e-10	0.000183363	-1.82546	-1.95846e-10	0.000183589	-1.82576	-1.95846e-10
84945693	rs200216419	3.75155e-12	-1.83589e-10	-1.12958	0.000350775	-1.83589e-10	-1.17678	0.000351328	-1.83589e-10	-1.17673
84945754	rs114891423	1.24589e-12	-1.12636	-1.10554	7.30866e-05	-1.85147	-0.893806	7.3171e-05	-1.85153	-0.894128
84945784	rs117913377	3.76915e-12	-1.83589e-10	-1.1249	0.000351981	-1.83589e-10	-1.17335	0.000352536	-1.83589e-10	-1.1733
84946048	rs74885164	4.02082e-11	1.24232	-1.95846e-10	0.000322052	-1.26221	-1.95846e-10	0.000321985	-1.26395	-1.95846e-10
84946206	rs142070599	4.67446e-12	-1.83589e-10	-0.909635	0.00037419	-1.83589e-10	-1.11216	0.000374801	-1.83589e-10	-1.11206
84946273	rs2033284	0.000125129	15.6749	0.518177	8.82097e-05	-1.34817	-1.20904	8.83001e-05	-1.34866	-1.20906
84946277	rs117507021	1.08207e-12	-1.33083	-1.04205	7.50827e-05	-1.93145	-0.786887	7.51648e-05	-1.9315	-0.787276
84946288	rs113031444	1.69323e-12	-1.92511	-1.95846e-10	0.000234351	-1.5801	-1.95846e-10	0.000234581	-1.58066	-1.95846e-10
84946326	rs1808567	1.26632e-11	-1.11737	1.20433	0.00011717	-1.56063	-0.71267	0.000117153	-1.56215	-0.712823
84946377	rs62029576	6.73483e-12	-0.544455	-1.95846e-10	0.000705356	-0.478221	-1.95846e-10	0.000703634	-0.482198	-1.95846e-10
84946652	rs67387936	1.61015e-12	-1.23657	-0.738849	5.90668e-05	-1.90806	-1.0502	5.91518e-05	-1.9082	-1.05014
84946656	rs147108771	4.08703e-12	-1.04393	-1.95846e-10	0.00022038	-1.64157	-1.95846e-10	0.000220506	-1.64253	-1.95846e-10
84946709	rs145415793	3.98949e-12	-1.06808	-1.95846e-10	0.000164798	-1.9322	-1.95846e-10	0.000165043	-1.93225	-1.95846e-10
84946745	rs62029577	6.79355e-12	-0.535774	-1.95846e-10	0.000736043	-0.435634	-1.95846e-10	0.000734266	-0.439584	-1.95846e-10
84946922	rs72630450	5.26989e-12	-1.83589e-10	-0.789738	0.000387256	-1.83589e-10	-1.07784	0.000387867	-1.83589e-10	-1.07779
84947073	rs142029069	3.77332e-12	-1.83589e-10	-1.12379	0.000358729	-1.83589e-10	-1.15436	0.000359256	-1.83589e-10	-1.15442
84947173	rs372483065	8.17275e-12	-1.83589e-10	-0.350942	0.000650005	-1.83589e-10	-0.559943	0.00065112	-1.83589e-10	-0.559762
84947174	rs112431692	6.73483e-12	-0.544455	-1.95846e-10	0.000705356	-0.478221	-1.95846e-10	0.000703634	-0.482198	-1.95846e-10
84947204	rs142581848	2.03451e-12	-1.74149	-1.95846e-10	0.000233975	-1.58171	-1.95846e-10	0.000234278	-1.58195	-1.95846e-10
84947759	rs190466060	3.8178e-12	-1.83589e-10	-1.11207	0.000379534	-1.83589e-10	-1.09798	0.000380128	-1.83589e-10	-1.09795
84947928	rs3860266	5.13083e-12	-1.83589e-10	-0.816481	0.000378809	-1.83589e-10	-1.09989	0.00037941	-1.83589e-10	-1.09984
84948316	rs145699739	2.229e-12	-1.65019	-1.95846e-10	0.000165625	-1.9272	-1.95846e-10	0.000165855	-1.92734	-1.95846e-10
84948459	rs62029578	6.82283e-12	-0.531473	-1.95846e-10	0.00071479	-0.464934	-1.95846e-10	0.000713032	-0.468929	-1.95846e-10
84948463	rs62029579	8.07797e-12	-0.362607	-1.95846e-10	0.000849543	-0.292224	-1.95846e-10	0.00084726	-0.296447	-1.95846e-10
84948693	rs148259527	2.55189e-12	-1.51491	-1.95846e-10	0.000335887	-1.22015	-1.95846e-10	0.000336268	-1.22055	-1.95846e-10
84948873	rs117384388	2.61181e-12	-1.49171	-1.95846e-10	0.000191045	-1.78442	-1.95846e-10	0.000191405	-1.78406	-1.95846e-10
84949458	rs76146472	1.46715e-12	-1.8052	-0.263224	8.00656e-05	-1.55167	-1.10241	8.0077e-05	-1.55297	-1.1025
84949500	rs141005445	1.85412e-12	-1.83434	-1.95846e-10	0.000164484	-1.93411	-1.95846e-10	0.000164739	-1.93409	-1.95846e-10
84949664	rs11632988	0.00015912	15.8881	0.545313	8.49859e-05	-1.3825	-1.21193	8.50737e-05	-1.38298	-1.21195
84949847	rs149704851	1.13057e-12	-1.21481	-1.11421	6.70593e-05	-1.91751	-0.913837	6.71321e-05	-1.91762	-0.914177
84950368	rs193297095	3.94778e-12	-1.83589e-10	-1.07859	0.00065176	-1.83589e-10	-0.557247	0.000652745	-1.83589e-10	-0.557269
84950529	rs567390779	3.40462e-12	-1.83589e-10	-1.22662	0.00033442	-1.83589e-10	-1.22452	0.000334927	-1.83589e-10	-1.22454
84950634	rs72630453	1.64163e-12	-0.907746	-1.04831	0.000140124	-0.883873	-1.21052	0.000139871	-0.887236	-1.2105
84950757	rs118004141	1.05104e-12	-1.38179	-1.02018	7.71037e-05	-1.93448	-0.757293	7.719e-05	-1.9345	-0.757683
84950833	rs34591918	0.000140281	15.7621	0.545313	8.20136e-05	-1.41811	-1.21193	8.20996e-05	-1.41857	-1.21195
84950895	rs35407501	0.000141286	15.7621	0.552452	8.19542e-05	-1.41811	-1.21266	8.20402e-05	-1.41857	-1.21268
84951032	rs1864257	5.66521e-11	2.62528	-1.0401	0.000104713	-1.53575	-0.849947	0.000104841	-1.5362	-0.849807
84951052	rs151114975	1.96062e-12	-1.77849	-1.95846e-10	0.000172238	-1.88804	-1.95846e-10	0.00017257	-1.88765	-1.95846e-10
84951139	rs8029625	5.42004e-11	2.56276	-1.02182	0.000105129	-1.55745	-0.82429	0.000105257	-1.5579	-0.824146
84951201	rs139761582	1.94246e-12	-1.78779	-1.95846e-10	0.00029561	-1.34788	-1.95846e-10	0.000295772	-1.34887	-1.95846e-10
84951208	rs8025370	4.79954e-11	2.47748	-1.05812	9.74592e-05	-1.58188	-0.875614	9.75788e-05	-1.58232	-0.87548
84951233	rs8029806	4.79954e-11	2.47748	-1.05812	9.74592e-05	-1.58188	-0.875614	9.75788e-05	-1.58232	-0.87548
84951456	rs8025728	3.03855e-11	2.01149	-1.04927	8.76147e-05	-1.70101	-0.862965	8.77291e-05	-1.70137	-0.862828
84951645	rs8024271	3.0373e-11	2.01149	-1.04969	8.70558e-05	-1.70101	-0.869365	8.71689e-05	-1.70137	-0.869234
84951654	rs146364431	1.71734e-12	-1.91097	-1.95846e-10	0.000390179	-1.07032	-1.95846e-10	0.00039076	-1.07036	-1.95846e-10
84951752	rs72630454	1.63097e-12	-0.91898	-1.04359	0.000138761	-0.895237	-1.20893	0.000138512	-0.898582	-1.20891
84951905	rs139677560	7.26225e-12	-1.83589e-10	-0.469058	0.000552882	-1.83589e-10	-0.721778	0.000553839	-1.83589e-10	-0.721581
84951940	rs145740559	3.36629e-12	-1.23794	-1.95846e-10	0.00022727	-1.61079	-1.95846e-10	0.000227622	-1.61077	-1.95846e-10
84951958	rs145489610	3.7208e-12	-1.13781	-1.95846e-10	0.000407632	-1.02656	-1.95846e-10	0.000408235	-1.02661	-1.95846e-10
84951992	rs12911783	3.31114e-11	2.19981	-1.15168	7.84156e-05	-1.65722	-1.01768	7.85133e-05	-1.65761	-1.01757
84952006	rs116037038	3.54871e-12	-1.18516	-1.95846e-10	0.000235672	-1.57448	-1.95846e-10	0.000236037	-1.57447	-1.95846e-10
84952634	rs4842947	2.86979e-11	2.0109	-1.10583	8.03687e-05	-1.70457	-0.945725	8.0473e-05	-1.70493	-0.945605
84953374	rs28654520	4.52339e-12	-0.942487	-1.95846e-10	0.000165814	-1.92606	-1.95846e-10	0.000166082	-1.92597	-1.95846e-10
84953950	rs149952549	1.74921e-12	-1.89258	-1.95846e-10	0.000187166	-1.80493	-1.95846e-10	0.000187426	-1.80507	-1.95846e-10
84954069	rs8041752	3.51884e-12	-1.05585	-0.137762	7.31709e-05	-1.81878	-0.925344	7.32088e-05	-1.8196	-0.925536
84954257	rs118098387	5.32453e-12	-1.83589e-10	-0.779424	0.000386912	-1.83589e-10	-1.07873	0.000387529	-1.83589e-10	-1.07867
84954258	rs62029589	1.68797e-12	-0.89645	-1.03177	0.000142549	-0.872446	-1.20479	0.000142289	-0.875827	-1.20477
84954430	rs12903946	0.000108133	15.4602	0.586932	7.76606e-05	-1.46864	-1.21594	7.77441e-05	-1.46908	-1.21595
84954655	rs75661318	1.16091e-12	-1.3579	-0.944646	8.64227e-05	-1.93078	-0.646897	8.65128e-05	-1.93083	-0.647331
84954680	rs74026674	7.18141e-12	-0.480253	-1.95846e-10	0.000753251	-0.412524	-1.95846e-10	0.000751346	-0.41659	-1.95846e-10
84954685	rs140237330	1.84634e-12	-1.48875	-0.349795	0.000132462	-1.92528	-0.225349	0.000132686	-1.92517	-0.225298
84954730	rs8031662	2.90943e-11	1.98329	-1.06449	8.51407e-05	-1.70784	-0.884775	8.5252e-05	-1.7082	-0.884642
84954741	rs8025335	2.9054e-11	1.98329	-1.06588	8.49703e-05	-1.70784	-0.886778	8.50813e-05	-1.7082	-0.886646
84954775	rs111765714	3.95657e-12	-1.07637	-1.95846e-10	0.000164883	-1.93168	-1.95846e-10	0.000165128	-1.93174	-1.95846e-10
84954791	rs10796329	4.78666e-11	2.47748	-1.06081	9.70835e-05	-1.58188	-0.879476	9.72026e-05	-1.58232	-0.879342
84954985	rs11259942	1.55375e-12	-0.982897	-1.02818	0.000130873	-0.959909	-1.20279	0.000130653	-0.963148	-1.20277
84955080	rs62029591	1.6832e-12	-0.88509	-1.04596	0.000143485	-0.860956	-1.20974	0.00014322	-0.864356	-1.20971
84955107	rs35986397	9.87955e-05	15.3421	0.614677	7.70035e-05	-1.47476	-1.21831	7.70859e-05	-1.47521	-1.21833
84955180	rs62029593	0.000111175	15.4602	0.614677	7.74761e-05	-1.46864	-1.21831	7.75595e-05	-1.46908	-1.21833
84955252	rs62029594	0.000111175	15.4602	0.614677	7.74761e-05	-1.46864	-1.21831	7.75595e-05	-1.46908	-1.21833
84955301	rs62029595	8.97013e-05	15.6422	0.218066	8.40982e-05	-1.43844	-1.1665	8.41853e-05	-1.43889	-1.16654
84955331	rs117856133	5.36552e-12	-0.771754	-1.95846e-10	0.000183021	-1.82732	-1.95846e-10	0.000183271	-1.82749	-1.95846e-10
84955348	rs146914216	3.64876e-12	-1.15736	-1.95846e-10	0.000182927	-1.82783	-1.95846e-10	0.000183226	-1.82774	-1.95846e-10
84955434	rs62029596	0.000120002	15.5226	0.628624	7.81896e-05	-1.45836	-1.21942	7.82734e-05	-1.45881	-1.21944
84955456	rs4842951	1.24329e-12	-1.14406	-1.08992	7.51766e-05	-1.84138	-0.875706	7.52635e-05	-1.84143	-0.87603
84955734	rs4842952	2.56014e-11	1.95773	-1.16683	7.2458e-05	-1.71397	-1.03995	7.25514e-05	-1.71432	-1.03984
84955821	rs11852295	3.9349e-12	-0.928771	-0.153092	7.87982e-05	-1.69457	-0.975463	7.88093e-05	-1.6958	-0.975627
84955859	rs56082641	3.69282e-12	-0.968467	-0.176891	7.7553e-05	-1.69899	-0.986975	7.75653e-05	-1.7002	-0.987135
84955932	rs4842954	2.69291e-12	-0.823867	-0.637258	5.79486e-05	-1.77012	-1.20725	5.79804e-05	-1.77111	-1.20724
84955955	rs372418717	4.44922e-12	-1.83589e-10	-0.959019	0.000409585	-1.83589e-10	-1.02178	0.000410236	-1.83589e-10	-1.02172
84956235	rs4081123	0.000106629	15.3978	0.635283	7.65684e-05	-1.47881	-1.21993	7.66512e-05	-1.47924	-1.21995
84956244	rs139512954	4.95906e-12	-1.83589e-10	-0.850532	0.000387292	-1.83589e-10	-1.07775	0.000387934	-1.83589e-10	-1.07762
84956249	rs149703195	4.95906e-12	-1.83589e-10	-0.850532	0.000387292	-1.83589e-10	-1.07775	0.000387934	-1.83589e-10	-1.07762
84956424	rs188806101	4.46288e-12	-1.83589e-10	-0.955953	0.000410688	-1.83589e-10	-1.01909	0.000411341	-1.83589e-10	-1.01903
84956479	rs62029597	8.7446e-05	15.1922	0.64262	7.52194e-05	-1.49603	-1.22048	7.53e-05	-1.49648	-1.2205
84956557	rs10152179	1.45488e-12	-1.82201	-0.254816	8.59278e-05	-1.55847	-1.02495	8.59233e-05	-1.55991	-1.02509
84956565	rs62029599	0.000107414	15.3978	0.64262	7.65265e-05	-1.47881	-1.22048	7.66093e-05	-1.47924	-1.2205
84956641	rs116642008	4.55055e-11	1.36609	-1.95846e-10	0.000164314	-1.93515	-1.95846e-10	0.000164564	-1.93515	-1.95846e-10
84956894	rs4099846	0.000107414	15.3978	0.64262	7.65265e-05	-1.47881	-1.22048	7.66093e-05	-1.47924	-1.2205
84957091	rs138647948	3.70769e-12	-1.83589e-10	-1.14134	0.000402805	-1.83589e-10	-1.03847	0.00040337	-1.83589e-10	-1.0386
84957125	rs2401427	2.26245e-12	-1.6353	-1.95846e-10	0.000188295	-1.79891	-1.95846e-10	0.000188527	-1.79921	-1.95846e-10
84957148	rs72750825	1.79345e-12	-1.86761	-1.95846e-10	0.000210419	-1.68782	-1.95846e-10	0.000210686	-1.68809	-1.95846e-10
84957149	rs146260511	5.49707e-12	-0.747533	-1.95846e-10	0.0011533	0.0134621	-1.95846e-10	0.00115419	0.0126976	-1.95846e-10
84957252	rs34432900	1.49535e-12	-1.80646	-0.242932	8.63938e-05	-1.55854	-1.01947	8.63896e-05	-1.55997	-1.01962
84958026	rs138870600	5.32672e-12	-0.779012	-1.95846e-10	0.000182618	-1.82953	-1.95846e-10	0.000182868	-1.82969	-1.95846e-10
84958034	rs145447002	2.22741e-12	-1.65091	-1.95846e-10	0.000190354	-1.78804	-1.95846e-10	0.000190587	-1.78835	-1.95846e-10
84958078	rs8034390	6.54892e-12	-0.00806244	-0.564386	8.61695e-05	-1.3643	-1.21631	8.61577e-05	-1.36597	-1.2163
84958103	rs117476322	5.11174e-12	-1.83589e-10	-0.820208	0.000459916	-1.83589e-10	-0.905878	0.000460615	-1.83589e-10	-0.905894
84958171	rs77827812	3.95265e-12	-1.83589e-10	-1.07736	0.000397236	-1.83589e-10	-1.05239	0.000397857	-1.83589e-10	-1.05236
84958239	rs139563192	1.75975e-12	-1.88657	-1.95846e-10	0.000166933	-1.91933	-1.95846e-10	0.000167199	-1.91927	-1.95846e-10
84958243	rs145181071	1.74409e-12	-1.89551	-1.95846e-10	0.000167909	-1.9135	-1.95846e-10	0.000168178	-1.91343	-1.95846e-10
84958278	rs8035359	4.34829e-11	2.39299	-1.07237	9.09079e-05	-1.60549	-0.921582	9.10202e-05	-1.60592	-0.921454
84958318	rs12910334	0.000184969	15.9865	0.597495	8.47922e-05	-1.37633	-1.22039	8.4879e-05	-1.37682	-1.2204
84972961	rs369557871	7.69031e-12	-1.83589e-10	-0.411787	0.000489549	-1.83589e-10	-0.843439	0.000490343	-1.83589e-10	-0.84335
84975101	rs547171088	3.80106e-12	-1.83589e-10	-1.11647	0.000352041	-1.83589e-10	-1.17318	0.000352565	-1.83589e-10	-1.17322
85060496	rs143057502	1.93749e-12	-1.79036	-1.95846e-10	0.000207547	-1.70156	-1.95846e-10	0.000207774	-1.702	-1.95846e-10
85069496	rs61352356	1.59747e-11	1.41168	-1.09242	0.00014245	-1.14646	-0.931473	0.000142638	-1.14679	-0.931361
85070379	rs150613369	3.87258e-12	-1.09783	-1.95846e-10	0.000210918	-1.68545	-1.95846e-10	0.000211064	-1.68629	-1.95846e-10
85070931	rs17596327	5.21777e-12	-0.799679	-1.95846e-10	0.000166416	-1.92243	-1.95846e-10	0.000166687	-1.92234	-1.95846e-10
85072528	rs62029646	3.79855e-12	0.107554	-1.22468	6.68144e-05	-1.82591	-1.0091	6.68302e-05	-1.82694	-1.00936
85072558	rs62029647	1.9784e-12	-0.539232	-1.23023	9.81328e-05	-1.39073	-1.05988	9.80275e-05	-1.3931	-1.06011
85072875	rs145793141	1.93267e-12	-1.79285	-1.95846e-10	0.000173702	-1.87958	-1.95846e-10	0.000173921	-1.87986	-1.95846e-10
85073443	rs62029648	1.94724e-12	-0.554984	-1.23035	9.68886e-05	-1.40055	-1.06281	9.67869e-05	-1.4029	-1.06304
85074334	rs62029649	1.98419e-12	-0.539232	-1.22731	0.00010174	-1.39073	-1.02378	0.000101627	-1.3931	-1.02404
85074976	rs116163737	2.01398e-12	-1.75163	-1.95846e-10	0.000200771	-1.73476	-1.95846e-10	0.000200999	-1.73515	-1.95846e-10
85075711	rs143991533	2.94386e-12	-1.37202	-1.95846e-10	0.000207876	-1.69998	-1.95846e-10	0.000208197	-1.69997	-1.95846e-10
85075866	rs150968	3.32133e-11	2.05094	-0.999741	9.02409e-05	-1.73375	-0.80069	9.03674e-05	-1.73402	-0.800556
85076047	rs146438511	2.13021e-11	-1.83589e-10	0.60706	0.002037	-1.83589e-10	0.582311	0.0020403	-1.83589e-10	0.582398
85076607	rs117068033	9.97548e-12	-1.83589e-10	-0.151617	0.000636204	-1.83589e-10	-0.581404	0.000637073	-1.83589e-10	-0.581571
85076793	rs4090999	6.15663e-12	-0.634218	-1.95846e-10	0.000169286	-1.90534	-1.95846e-10	0.000169571	-1.90518	-1.95846e-10
85076953	rs13379732	2.07127e-12	-1.76176	0.0381723	8.56808e-05	-1.63437	-0.95192	8.5688e-05	-1.63566	-0.952082
85077058	rs138945003	1.91691e-12	-1.80103	-1.95846e-10	0.000210478	-1.68754	-1.95846e-10	0.000210706	-1.68799	-1.95846e-10
85077738	rs41430751	1.01085e-11	0.115939	-0.254313	0.000160867	-1.29879	-0.657552	0.000161352	-1.29711	-0.657758
85078143	rs150967	0.000109137	14.973	1.08338	7.32467e-05	-1.51307	-1.23002	7.33345e-05	-1.51341	-1.23002
85078876	rs4842987	4.5067e-12	-0.946183	-1.95846e-10	0.000190425	-1.78766	-1.95846e-10	0.0001907	-1.78775	-1.95846e-10
85080110	rs58886379	4.3065e-11	2.49459	-1.18363	0.000144341	-1.20615	-0.858587	0.000144157	-1.20861	-0.85894
85080527	rs150965	0.000131987	15.1547	1.09174	7.20026e-05	-1.53034	-1.22988	7.20833e-05	-1.53076	-1.22988
85080662	rs11073840	4.08081e-11	2.42951	-1.17238	0.000145055	-1.23242	-0.827392	0.000144876	-1.23483	-0.827749
85081422	rs200908910	4.57691e-12	-1.83589e-10	-0.930723	0.000426209	-1.83589e-10	-0.981993	0.000426874	-1.83589e-10	-0.981966
85081832	rs150964	1.97272e-12	-0.55871	-1.21363	6.20995e-05	-1.76769	-1.1405	6.21807e-05	-1.76798	-1.14043
85082321	rs79416421	1.97539e-12	-1.77098	-1.95846e-10	0.000202782	-1.72479	-1.95846e-10	0.000203009	-1.72521	-1.95846e-10
85082398	rs3870213	2.09043e-12	-1.76068	0.0463083	8.19203e-05	-1.67987	-0.951302	8.19319e-05	-1.68111	-0.951455
85082536	rs138809589	3.39157e-12	-1.83589e-10	-1.23046	0.000337792	-1.83589e-10	-1.21449	0.000338319	-1.83589e-10	-1.21447
85082953	rs118188629	5.00167e-12	-1.83589e-10	-0.841976	0.000472778	-1.83589e-10	-0.878297	0.000473493	-1.83589e-10	-0.878318
85083041	rs11073859	1.80257e-11	1.64416	-1.20411	0.000321717	-0.342304	-0.920947	0.000320972	-0.345843	-0.92126
85083606	rs150963	3.13922e-12	-0.152096	-1.15568	5.88251e-05	-1.93328	-1.02907	5.89233e-05	-1.93324	-1.02898
85083619	rs150730626	8.75161e-11	2.02007	-1.95846e-10	0.00054602	-0.734268	-1.95846e-10	0.000545487	-0.736777	-1.95846e-10
85083922	rs118119200	2.0626e-12	-1.72778	-1.95846e-10	0.000166908	-1.91948	-1.95846e-10	0.00016714	-1.91962	-1.95846e-10
85084302	rs141774452	5.2181e-12	-1.83589e-10	-0.799615	0.000428239	-1.83589e-10	-0.977241	0.000428941	-1.83589e-10	-0.977136
85084383	rs62029652	1.90568e-11	1.69741	-1.20174	0.00033604	-0.306712	-0.91298	0.000335247	-0.31029	-0.913297
85085013	rs140490726	3.41815e-12	-1.83589e-10	-1.22265	0.000333307	-1.83589e-10	-1.22786	0.000333815	-1.83589e-10	-1.22787
85085297	rs112729623	4.58806e-12	-0.928291	-1.95846e-10	0.000173695	-1.87962	-1.95846e-10	0.000173996	-1.87942	-1.95846e-10
85086532	rs59281450	9.6184e-12	0.0759582	-0.264028	0.00015161	-1.35062	-0.66499	0.000152059	-1.34899	-0.665194
85086958	rs4125566	1.94586e-11	1.71706	-1.20052	0.000492492	0.0715152	-0.908959	0.000491207	0.0676882	-0.909278
85086986	rs609513	4.18221e-10	2.39999	1.18428	0.000116336	-1.57905	-0.701385	0.000116386	-1.57999	-0.70155
85086988	rs609515	3.09971e-12	-0.157854	-1.16259	5.81443e-05	-1.93349	-1.04051	5.82412e-05	-1.93345	-1.04042
85087259	rs12591311	1.11696e-11	0.240532	-0.279086	0.000169577	-1.23138	-0.672237	0.000170098	-1.22963	-0.672455
85087604	rs149460081	3.4199e-12	-1.83589e-10	-1.22214	0.000348905	-1.83589e-10	-1.18212	0.000349438	-1.83589e-10	-1.18213
85088079	rs366717	2.23733e-11	1.86558	-1.20947	0.000376273	-0.167867	-0.938741	0.000375341	-0.171583	-0.939038
85089320	rs193243426	6.77479e-12	-0.53854	-1.95846e-10	0.000183208	-1.8263	-1.95846e-10	0.0001835	-1.82624	-1.95846e-10
85089351	rs60602924	7.39229e-12	-0.45131	-1.95846e-10	0.00017494	-1.87248	-1.95846e-10	0.000175247	-1.87226	-1.95846e-10
85089554	rs78760531	3.68561e-12	-1.83589e-10	-1.14731	0.000366357	-1.83589e-10	-1.13332	0.000366911	-1.83589e-10	-1.13334
85089705	rs144205215	1.95985e-12	-1.77888	-1.95846e-10	0.000204645	-1.71564	-1.95846e-10	0.000204872	-1.71607	-1.95846e-10
85090232	rs141288982	4.68491e-11	1.39518	-1.95846e-10	0.000222465	-1.63215	-1.95846e-10	0.00022286	-1.63191	-1.95846e-10
85090584	rs117682697	2.30537e-12	-1.61651	-1.95846e-10	0.000311349	-1.29601	-1.95846e-10	0.000311715	-1.29637	-1.95846e-10
85090683	rs3994541	8.24933e-07	11.0988	0.072538	5.47937e-05	-1.91201	-1.12134	5.48686e-05	-1.91211	-1.1214
85091075	rs72750829	5.89603e-12	-0.677468	-1.95846e-10	0.000172647	-1.88567	-1.95846e-10	0.000172944	-1.88549	-1.95846e-10
85091133	rs220333	0.000152802	15.2731	1.11984	7.34206e-05	-1.51195	-1.22877	7.35024e-05	-1.51238	-1.22876
85091174	rs113900391	6.37306e-12	-0.599668	-1.95846e-10	0.000170208	-1.8999	-1.95846e-10	0.000170497	-1.89974	-1.95846e-10
85091287	rs11638788	4.34517e-11	2.50872	-1.18882	0.000138541	-1.23238	-0.873382	0.000138376	-1.23478	-0.873706
85091770	rs1828571	5.07162e-11	2.66694	-1.19244	0.000149983	-1.14357	-0.882828	0.000149781	-1.14612	-0.883162
85092654	rs34921234	0.00015529	15.2731	1.13599	7.34557e-05	-1.51195	-1.22829	7.35377e-05	-1.51238	-1.22828
85092754	rs118074205	3.36909e-12	-1.23711	-1.95846e-10	0.000516789	-0.789289	-1.95846e-10	0.000517335	-0.789765	-1.95846e-10
85093191	rs35614403	5.54736e-11	1.30925	0.254905	7.81827e-05	-1.76958	-0.90829	7.82184e-05	-1.77044	-0.908508
85093264	rs144704122	4.30601e-12	-1.83589e-10	-0.991736	0.000570602	-1.83589e-10	-0.690231	0.000571469	-1.83589e-10	-0.690245
85093700	rs138631939	1.98511e-12	-1.76607	-1.95846e-10	0.000164867	-1.93179	-1.95846e-10	0.000165115	-1.93182	-1.95846e-10
85094318	rs117994748	4.1491e-12	-1.02886	-1.95846e-10	0.000278548	-1.40733	-1.95846e-10	0.000278844	-1.4078	-1.95846e-10
85094666	rs12914048	7.39344e-13	-1.5375	-1.21624	8.09146e-05	-1.88942	-0.754108	8.10456e-05	-1.88947	-0.753971
85095725	rs11630507	0.000138816	15.1547	1.14218	7.20859e-05	-1.53034	-1.22873	7.21669e-05	-1.53076	-1.22872
85096076	rs55691725	1.85151e-11	1.18137	-0.714533	0.000126816	-1.84179	-0.352397	0.000126908	-1.84203	-0.352971
85096278	rs72750833	2.12808e-12	-1.69653	-1.95846e-10	0.000167379	-1.91666	-1.95846e-10	0.000167624	-1.91673	-1.95846e-10
85096514	rs55794612	2.9613e-12	-1.36612	-1.95846e-10	0.000181316	-1.83668	-1.95846e-10	0.000181626	-1.8365	-1.95846e-10
85096662	rs138980841	3.46958e-12	-1.83589e-10	-1.20771	0.000332519	-1.83589e-10	-1.23022	0.000333028	-1.83589e-10	-1.23023
85097034	rs11635505	0.000119391	15.0437	1.10245	7.32726e-05	-1.51352	-1.22922	7.33541e-05	-1.51395	-1.22921
85097729	rs116665699	1.94724e-12	-1.78533	-1.95846e-10	0.000207844	-1.70013	-1.95846e-10	0.000208062	-1.70062	-1.95846e-10
85097960	rs117278053	4.49166e-12	-1.83589e-10	-0.949526	0.000532719	-1.83589e-10	-0.758928	0.000533523	-1.83589e-10	-0.758953
85098373	rs77111522	5.47199e-12	-1.83589e-10	-0.752105	0.000392942	-1.83589e-10	-1.06326	0.00039357	-1.83589e-10	-1.0632
85099237	rs35478610	0.000158759	15.3352	1.09594	7.40663e-05	-1.50215	-1.22981	7.41483e-05	-1.50259	-1.2298
85100929	rs11631096	0.000140807	15.2557	1.05545	7.56983e-05	-1.47978	-1.23038	7.57794e-05	-1.48025	-1.23038
85101311	rs146838886	1.648e-12	-1.74327	-0.208919	0.000161681	-1.90649	-0.0448078	0.000161967	-1.90621	-0.0448547
85102042	rs76604220	1.14396e-11	-0.0146654	-1.95846e-10	0.000596695	-0.645517	-1.95846e-10	0.000598525	-0.643988	-1.95846e-10
85102142	rs62019457	0.000144554	15.3776	0.959774	7.56619e-05	-1.48033	-1.23032	7.57429e-05	-1.48079	-1.23032
85102760	rs117325744	4.53932e-12	-0.93897	-1.95846e-10	0.000190958	-1.78487	-1.95846e-10	0.000191234	-1.78496	-1.95846e-10
85102964	rs143089708	3.23339e-12	-1.27822	-1.95846e-10	0.000198624	-1.74551	-1.95846e-10	0.00019878	-1.74626	-1.95846e-10
85103053	rs12900316	2.91625e-11	1.87634	-0.955204	9.4458e-05	-1.75424	-0.734531	9.45872e-05	-1.75456	-0.73437
85103071	rs1849287	2.91625e-11	1.87634	-0.955204	9.4458e-05	-1.75424	-0.734531	9.45872e-05	-1.75456	-0.73437
85103124	rs62019458	2.03992e-11	0.56375	-1.95846e-10	0.000212093	-1.6799	-1.95846e-10	0.000212587	-1.67911	-1.95846e-10
85103708	rs190957220	6.56501e-12	-0.569994	-1.95846e-10	0.000171056	-1.89493	-1.95846e-10	0.000171348	-1.89476	-1.95846e-10
85104030	rs67804993	0.000153848	15.44	0.959774	7.64337e-05	-1.47018	-1.23032	7.65152e-05	-1.47065	-1.23032
85104208	rs187582532	3.4162e-12	-1.83589e-10	-1.22322	0.00034505	-1.83589e-10	-1.19323	0.000345608	-1.83589e-10	-1.19315
85104237	rs191432293	3.37954e-12	-1.23401	-1.95846e-10	0.000171393	-1.89297	-1.95846e-10	0.000171686	-1.89279	-1.95846e-10
85104250	rs182802628	3.56476e-12	-1.18065	-1.95846e-10	0.000169367	-1.90486	-1.95846e-10	0.000169652	-1.9047	-1.95846e-10
85104346	rs12902143	0.000160798	15.4998	0.944141	7.87842e-05	-1.4401	-1.23011	7.88666e-05	-1.44058	-1.23011
85104378	rs146456358	1.42678e-11	0.206256	-1.95846e-10	0.000168023	-1.91282	-1.95846e-10	0.000168293	-1.91275	-1.95846e-10
85105200	rs11633606	4.19328e-10	3.73912	-0.15222	5.55429e-05	-1.93017	-1.08959	5.56289e-05	-1.93001	-1.08974
85105686	rs2341203	1.35857e-11	1.25889	-1.10162	0.000135811	-1.18524	-0.940424	0.000135986	-1.1856	-0.940301
85105982	rs12902973	0.000133046	15.3185	0.935973	7.64537e-05	-1.47026	-1.22998	7.65348e-05	-1.47073	-1.22998
85106505	rs12148368	4.47521e-12	0.276199	-1.22939	6.66904e-05	-1.78736	-1.0495	6.66973e-05	-1.78855	-1.04974
85106528	rs67669752	6.53921e-12	-0.573932	-1.95846e-10	0.00017094	-1.89561	-1.95846e-10	0.000171232	-1.89543	-1.95846e-10
85106999	rs6496862	2.20848e-11	1.73105	-1.08791	0.000173836	-0.958782	-0.920026	0.000174054	-0.959189	-0.919899
85108443	rs34117475	0.000133851	15.3327	0.927819	7.54791e-05	-1.48324	-1.22983	7.55608e-05	-1.48368	-1.22984
85108755	rs145329226	4.70735e-12	-0.902624	-1.95846e-10	0.000180216	-1.84277	-1.95846e-10	0.000180462	-1.84294	-1.95846e-10
85108833	rs62021162	2.22116e-12	-0.432919	-1.2208	9.62262e-05	-1.32846	-1.14176	9.61191e-05	-1.33094	-1.14193
85109039	rs141905864	3.47898e-12	-1.83589e-10	-1.20501	0.000333833	-1.83589e-10	-1.22628	0.000334341	-1.83589e-10	-1.22629
85109116	rs12593780	1.98865e-12	-1.81908	0.0547912	9.02329e-05	-1.59242	-0.942114	9.02341e-05	-1.59379	-0.942257
85109578	rs2879976	0.00012392	15.3327	0.850722	7.56436e-05	-1.48324	-1.22765	7.57251e-05	-1.48368	-1.22766
85109718	rs4360908	4.22379e-05	14.2123	0.894733	7.23804e-05	-1.52542	-1.22957	7.24597e-05	-1.52585	-1.22957
85109830	rs59495507	2.18534e-12	-0.449272	-1.2207	9.50515e-05	-1.33883	-1.14367	9.49477e-05	-1.34129	-1.14384
85109876	rs138567963	2.06422e-11	1.06456	-0.48897	0.000278501	-0.589035	-0.818467	0.000279467	-0.58693	-0.818642
85110242	rs146259036	4.90058e-12	-1.83589e-10	-0.862395	0.000478536	-1.83589e-10	-0.866191	0.000479262	-1.83589e-10	-0.866207
85110509	rs11638630	0.000140599	15.3893	0.920419	7.61874e-05	-1.47404	-1.22968	7.62695e-05	-1.47449	-1.22969
85110943	rs34302901	0.000102634	15.1522	0.842722	7.35187e-05	-1.51204	-1.22734	7.35989e-05	-1.51247	-1.22736
85111457	rs12915832	0.000138436	15.3893	0.904919	7.62141e-05	-1.47404	-1.22933	7.62961e-05	-1.47449	-1.22934
85112069	rs4125577	4.4084e-10	4.15944	-0.522501	4.97762e-05	-1.93092	-1.19847	4.98536e-05	-1.93083	-1.19854
85112461	rs2879974	3.28441e-11	2.01718	-0.97716	9.32879e-05	-1.73708	-0.764154	9.34149e-05	-1.73741	-0.763998
85112536	rs34395289	0.000105734	15.1587	0.866035	7.2865e-05	-1.52011	-1.2282	7.29457e-05	-1.52053	-1.22821
85113337	rs11630760	0.000114512	15.215	0.889472	7.34567e-05	-1.5113	-1.22893	7.35379e-05	-1.51172	-1.22894
85113429	rs8032964	1.89749e-12	-1.84846	0.0372451	0.00010027	-1.47445	-0.9546	0.000100249	-1.47606	-0.954743
85113490	rs71395453	0.000110965	15.215	0.858007	7.35307e-05	-1.5113	-1.22792	7.36118e-05	-1.51172	-1.22793
85113542	rs142537265	2.82679e-12	-1.41261	-1.95846e-10	0.000189124	-1.79452	-1.95846e-10	0.000189457	-1.79429	-1.95846e-10
85113662	rs62021164	5.91151e-12	-0.674847	-1.95846e-10	0.000599769	-0.640379	-1.95846e-10	0.000598478	-0.644066	-1.95846e-10
85113740	rs79424432	1.15336e-11	-0.00648609	-1.95846e-10	0.000600709	-0.638812	-1.95846e-10	0.000602553	-0.63728	-1.95846e-10
85113972	rs11633075	0.000104889	15.1587	0.858007	7.28854e-05	-1.52011	-1.22792	7.29661e-05	-1.52053	-1.22793
85114237	rs62021165	2.16618e-12	-0.44835	-1.23043	0.000102418	-1.32257	-1.0853	0.000102299	-1.32505	-1.08551
85114268	rs12905223	9.48722e-05	15.0407	0.875606	7.14889e-05	-1.53833	-1.22905	7.15689e-05	-1.53873	-1.22906
85114447	rs12912934	0.000111291	15.2252	0.850722	7.22824e-05	-1.52869	-1.22765	7.23636e-05	-1.52909	-1.22766
85115210	rs116935008	1.95605e-12	-1.78082	-1.95846e-10	0.000164896	-1.93161	-1.95846e-10	0.000165143	-1.93164	-1.95846e-10
85115641	rs72750837	7.44401e-12	-0.444338	-1.95846e-10	0.000174615	-1.87434	-1.95846e-10	0.000174919	-1.87413	-1.95846e-10
85115935	rs17597076	1.96756e-12	-1.77495	-1.95846e-10	0.000203707	-1.72024	-1.95846e-10	0.000203933	-1.72066	-1.95846e-10
85116294	rs7180051	1.7494e-12	-1.86424	-0.0282374	0.000103002	-1.41262	-0.989552	0.00010297	-1.41432	-0.989691
85116522	rs71395454	1.69085e-12	-1.92652	-1.95846e-10	0.000165159	-1.93001	-1.95846e-10	0.000165406	-1.93005	-1.95846e-10
85116794	rs62021166	0.000135511	15.2302	1.04264	7.43908e-05	-1.49699	-1.2306	7.44734e-05	-1.49742	-1.2306
85116833	rs140601093	5.03478e-12	-1.83589e-10	-0.835378	0.000448693	-1.83589e-10	-0.930585	0.000449352	-1.83589e-10	-0.930648
85117153	rs895571	4.66832e-12	0.31473	-1.22568	6.97509e-05	-1.79064	-1.00135	6.97566e-05	-1.79181	-1.00163
85117468	rs2879971	1.45175e-11	1.32763	-1.10403	0.000136963	-1.16726	-0.949945	0.000137138	-1.16763	-0.949835
85118051	rs62021167	9.60134e-05	14.9892	0.939048	6.96149e-05	-1.56432	-1.22962	6.96947e-05	-1.5647	-1.22963
85118093	rs112353795	2.45442e-12	-1.55386	-1.95846e-10	0.000191333	-1.78291	-1.95846e-10	0.000191612	-1.78298	-1.95846e-10
85118128	rs2341186	1.95862e-12	-1.78616	0.00664869	9.06654e-05	-1.55595	-0.973794	9.06583e-05	-1.55742	-0.973937
85118307	rs36090723	9.77394e-05	14.9276	1.01842	6.89202e-05	-1.57339	-1.23058	6.89999e-05	-1.57377	-1.23059
85119086	rs2020365	3.18154e-10	3.49374	-0.182953	5.45966e-05	-1.93528	-1.10167	5.46718e-05	-1.93529	-1.10182
85120402	rs62021169	2.5918e-11	0.803189	-1.95846e-10	0.000233495	-1.58376	-1.95846e-10	0.000234057	-1.58289	-1.95846e-10
85122620	rs2019611	8.24619e-05	14.604	1.17206	7.15758e-05	-1.53864	-1.22752	7.16724e-05	-1.53883	-1.22751
85123516	rs2002375	0.000203518	15.5291	1.15044	7.18701e-05	-1.53381	-1.22825	7.1964e-05	-1.53405	-1.22824
85123543	rs1809033	1.25079e-11	1.23516	-1.16055	0.000113398	-1.25876	-1.04726	0.000113544	-1.25908	-1.04718
85124642	rs11633534	0.000195655	15.5917	1.04845	7.24045e-05	-1.52428	-1.23038	7.24987e-05	-1.52451	-1.23038
85124985	rs143510687	3.39425e-12	-1.83589e-10	-1.22967	0.000332439	-1.83589e-10	-1.23047	0.00033295	-1.83589e-10	-1.23046
85126047	rs34973912	0.00019256	15.4723	1.1519	7.12598e-05	-1.54239	-1.2282	7.13532e-05	-1.54262	-1.2282
85126944	rs147625842	4.28894e-12	-0.995709	-1.95846e-10	0.000528443	-0.766989	-1.95846e-10	0.000529105	-0.767269	-1.95846e-10
85127399	rs77171777	2.01658e-12	-1.75035	-1.95846e-10	0.000200078	-1.73822	-1.95846e-10	0.00020028	-1.73874	-1.95846e-10
85128550	rs62021171	1.20275e-12	-1.03657	-1.23056	7.44352e-05	-1.66454	-1.06246	7.44104e-05	-1.66616	-1.0627
85129486	rs8023310	2.1547e-11	1.73698	-1.11849	7.039e-05	-1.81836	-0.964512	7.04885e-05	-1.8186	-0.964407
85131257	rs56130099	1.77584e-12	-0.989759	-0.887716	0.000104213	-1.80588	-0.584614	0.000104359	-1.80552	-0.585093
85131417	rs309427	1.67947e-12	-1.93327	-1.95846e-10	0.000164323	-1.93509	-1.95846e-10	0.000164576	-1.93508	-1.95846e-10
85132449	rs17531523	0.000455202	16.0909	1.39358	8.1294e-05	-1.41982	-1.21903	8.13997e-05	-1.42007	-1.21901
85134089	rs58759099	5.53875e-12	-0.739979	-1.95846e-10	0.000166908	-1.91948	-1.95846e-10	0.000167182	-1.91937	-1.95846e-10
85135783	rs72750843	0.000298145	15.6417	1.41961	7.51417e-05	-1.50189	-1.21566	7.52403e-05	-1.50212	-1.21565
85136250	rs57319053	8.67129e-12	-0.113159	-0.178572	0.000227859	-1.03218	-0.576016	0.00022856	-1.03043	-0.576228
85136684	rs11637026	0.000924209	16.4268	1.76593	0.000105742	-1.1961	-1.17983	0.000105873	-1.19642	-1.1798
85137187	rs11633344	5.08195e-10	3.56026	0.218858	6.80751e-05	-1.86625	-0.950066	6.82073e-05	-1.86559	-0.95031
85137694	rs11638445	0.00117465	16.7758	1.65664	8.91905e-05	-1.34184	-1.20431	8.93026e-05	-1.34213	-1.20429
85138014	rs72750845	3.07053e-11	2.12137	-1.14868	0.000193379	-0.551654	-1.22062	0.000193108	-0.554539	-1.22067
85138983	rs78756746	6.37498e-12	-0.599366	-1.95846e-10	0.000372194	-1.11751	-1.95846e-10	0.000372369	-1.11857	-1.95846e-10
85139072	rs78886265	5.51453e-12	-1.83589e-10	-0.744361	0.000437238	-1.83589e-10	-0.956446	0.0004379	-1.83589e-10	-0.956466
85139125	rs142402520	3.23338e-12	-1.27822	-1.95846e-10	0.000194988	-1.76398	-1.95846e-10	0.000195338	-1.76373	-1.95846e-10
85139458	rs188202219	3.46071e-12	-1.83589e-10	-1.21027	0.000333857	-1.83589e-10	-1.22621	0.000334372	-1.83589e-10	-1.2262
85139810	rs111263111	2.40728e-12	-1.57325	-1.95846e-10	0.000167869	-1.91374	-1.95846e-10	0.000168107	-1.91385	-1.95846e-10
85140350	rs57465407	1.40756e-12	-1.93266	-0.177225	9.68592e-05	-1.38053	-1.08313	9.6832e-05	-1.38221	-1.08327
85140587	rs6496090	3.55589e-11	2.34915	-1.22971	6.55483e-05	-1.65007	-1.20407	6.56309e-05	-1.65037	-1.20404
85140794	rs7176527	1.24793e-12	-1.01266	-1.2176	7.97585e-05	-1.54403	-1.11389	7.9704e-05	-1.54603	-1.11411
85141717	rs3762170	4.31258e-12	-1.83589e-10	-0.990213	0.000356058	-1.83589e-10	-1.16183	0.000356628	-1.83589e-10	-1.16176
85141959	rs3762169	1.22071e-12	-1.03639	-1.21593	7.81642e-05	-1.55942	-1.11869	7.81142e-05	-1.56138	-1.1189
85142647	rs3762168	1.83277e-12	-0.762426	-1.08349	8.61074e-05	-1.37584	-1.20549	8.60283e-05	-1.37823	-1.20555
85142959	rs3762167	8.48893e-12	-1.83589e-10	-0.312986	0.00046586	-1.83589e-10	-0.893038	0.000466547	-1.83589e-10	-0.893097
85143277	rs11631921	0.000322642	15.5098	1.63048	5.94875e-05	-1.72442	-1.22674	5.95865e-05	-1.7243	-1.22673
85143407	rs192209813	3.46979e-12	-1.83589e-10	-1.20765	0.000333803	-1.83589e-10	-1.22637	0.000334316	-1.83589e-10	-1.22637
85143490	rs7181273	9.71813e-12	0.91888	-1.09664	7.18054e-05	-1.55904	-1.20392	7.19037e-05	-1.55917	-1.20396
85144747	rs17597517	2.17014e-12	-1.67696	-1.95846e-10	0.000181793	-1.83405	-1.95846e-10	0.000182033	-1.83427	-1.95846e-10
85144791	rs17531768	2.32977e-12	-1.60598	-1.95846e-10	0.000173765	-1.87922	-1.95846e-10	0.000174004	-1.87937	-1.95846e-10
85145067	rs28612692	6.06045e-12	-0.649964	-1.95846e-10	0.000168543	-1.90973	-1.95846e-10	0.000168826	-1.90959	-1.95846e-10
85146420	rs67152013	2.29324e-12	-1.62178	-1.95846e-10	0.00017495	-1.87242	-1.95846e-10	0.00017519	-1.87259	-1.95846e-10
85146718	rs139336600	6.00801e-12	-1.83589e-10	-0.658654	0.000390923	-1.83589e-10	-1.06841	0.000391553	-1.83589e-10	-1.06833
85147589	rs3827937	3.52117e-12	-1.83589e-10	-1.19296	0.000336263	-1.83589e-10	-1.21903	0.000336781	-1.83589e-10	-1.21902
85147910	rs7169769	1.99984e-11	1.08353	-0.539629	6.01258e-05	-1.78102	-1.15946	6.01807e-05	-1.78159	-1.15951
85148231	rs11638554	0.0631801	20.8325	1.58498	8.90865e-05	-1.31785	-1.22946	8.92381e-05	-1.31769	-1.22946
85148471	rs79046212	4.30857e-11	-1.83589e-10	1.31144	0.004041	-1.83589e-10	1.26732	0.00404788	-1.83589e-10	1.26749
85148886	rs75963579	1.7e-11	-1.83589e-10	0.381466	0.000978893	-1.83589e-10	-0.150501	0.000980211	-1.83589e-10	-0.150688
85149575	rs748455	0.0270589	20.1597	1.40983	7.6172e-05	-1.4751	-1.22883	7.63016e-05	-1.47492	-1.22884
85149771	rs2271433	3.7584e-12	-0.169783	-0.957971	5.87212e-05	-1.83165	-1.13247	5.88084e-05	-1.83166	-1.13251
85150902	rs147294178	1.69906e-12	-1.92168	-1.95846e-10	0.000335294	-1.22192	-1.95846e-10	0.000335899	-1.22164	-1.95846e-10
85151496	rs57455980	1.15059e-12	-1.89217	-0.419305	9.9655e-05	-1.31717	-1.11804	9.96004e-05	-1.31919	-1.1181
85151545	rs149982840	3.45431e-12	-1.83589e-10	-1.21212	0.000332576	-1.83589e-10	-1.23005	0.000333082	-1.83589e-10	-1.23007
85151589	rs7181779	8.92246e-12	0.756103	-1.01928	7.17561e-05	-1.59296	-1.17069	7.18553e-05	-1.59306	-1.17074
85151625	rs6496164	8.92246e-12	0.756103	-1.01928	7.17561e-05	-1.59296	-1.17069	7.18553e-05	-1.59306	-1.17074
85151820	rs118055229	2.75379e-12	-1.43877	-1.95846e-10	0.000214082	-1.67056	-1.95846e-10	0.000214336	-1.67091	-1.95846e-10
85153179	rs12593423	4.83308e-12	0.117774	-0.994038	6.18779e-05	-1.75816	-1.1536	6.197e-05	-1.75818	-1.15363
85153184	rs12913702	0.0302052	20.2372	1.44238	7.67647e-05	-1.46661	-1.22957	7.68956e-05	-1.46643	-1.22958
85153804	rs71395455	0.0376148	20.4296	1.46934	7.76806e-05	-1.45428	-1.23003	7.78129e-05	-1.45411	-1.23004
85154117	rs16974946	5.47087e-13	-1.8243	-1.2306	0.000175666	-0.856516	-1.01182	0.000175852	-0.857037	-1.01178
85154137	rs150606231	2.65449e-12	-1.4755	-1.95846e-10	0.000374057	-1.11251	-1.95846e-10	0.000374424	-1.11307	-1.95846e-10
85156574	rs10852053	1.12715e-10	2.28615	-0.01304	5.5759e-05	-1.84794	-1.16794	5.58414e-05	-1.84792	-1.16802
85156819	rs12594450	2.79879e-12	-0.202296	-1.22027	6.76917e-05	-1.76943	-1.05253	6.77082e-05	-1.77052	-1.05273
85156972	rs149633049	1.46987e-11	0.236013	-1.95846e-10	0.000486152	-0.850403	-1.95846e-10	0.000485454	-0.853371	-1.95846e-10
85157657	rs116861726	6.75938e-11	1.76177	-1.95846e-10	0.000287155	-1.3769	-1.95846e-10	0.000287276	-1.37801	-1.95846e-10
85157720	rs7180895	5.65094e-12	-0.719926	-1.95846e-10	0.000165948	-1.92525	-1.95846e-10	0.000166217	-1.92516	-1.95846e-10
85158387	rs189950602	4.06033e-12	-1.83589e-10	-1.05048	0.000396927	-1.83589e-10	-1.05317	0.000397543	-1.83589e-10	-1.05315
85158656	rs72630460	2.83347e-12	-0.187845	-1.2224	6.8645e-05	-1.76494	-1.04303	6.86605e-05	-1.76605	-1.04324
85159119	rs150974287	2.33773e-12	-1.60257	-1.95846e-10	0.000203589	-1.72082	-1.95846e-10	0.000203994	-1.72037	-1.95846e-10
85159397	rs10083683	9.32685e-12	0.724713	-0.943563	7.31913e-05	-1.61373	-1.13012	7.32917e-05	-1.61382	-1.13019
85159553	rs118149048	3.73476e-12	-1.83589e-10	-1.13406	0.000377984	-1.83589e-10	-1.10207	0.000378599	-1.83589e-10	-1.10198
85159995	rs3817193	8.18631e-12	0.594279	-0.943563	6.9633e-05	-1.66357	-1.13012	6.97293e-05	-1.66365	-1.13019
85160278	rs141491773	3.59214e-12	-1.83589e-10	-1.173	0.000383616	-1.83589e-10	-1.08728	0.00038419	-1.83589e-10	-1.08732
85160294	rs180971777	4.15798e-12	-1.83589e-10	-1.02672	0.000455337	-1.83589e-10	-0.915885	0.000456041	-1.83589e-10	-0.915873
85160333	rs28708599	9.71354e-12	0.493093	-0.67132	6.18478e-05	-1.71389	-1.19836	6.18793e-05	-1.71488	-1.19839
85161272	rs16974951	2.89239e-12	-0.171717	-1.21795	6.76621e-05	-1.75988	-1.06252	6.76767e-05	-1.761	-1.06271
85161281	rs78525387	1.21973e-11	0.0494632	-1.95846e-10	0.00020118	-1.73272	-1.95846e-10	0.000201515	-1.73259	-1.95846e-10
85161425	rs139013249	3.74767e-12	-1.83589e-10	-1.13061	0.00037949	-1.83589e-10	-1.09809	0.000380108	-1.83589e-10	-1.098
85162251	rs12438261	3.75922e-12	-1.83589e-10	-1.12754	0.000380836	-1.83589e-10	-1.09456	0.000381456	-1.83589e-10	-1.09446
85162429	rs7181035	1.43672e-12	-1.21453	-0.874848	5.67135e-05	-1.91076	-1.08815	5.67969e-05	-1.91077	-1.0882
85162551	rs7180952	2.08626e-08	7.56394	-0.0699705	5.2533e-05	-1.92198	-1.1535	5.2611e-05	-1.92194	-1.15359
85162553	rs7180956	1.58886e-08	7.31831	-0.0967028	5.25036e-05	-1.92963	-1.14641	5.25807e-05	-1.9296	-1.1465
85163605	rs2036949	0.00195899	17.6517	1.29224	5.03208e-05	-1.89363	-1.22488	5.04004e-05	-1.89356	-1.22489
85163638	rs61322921	1.65677e-08	7.41514	-0.151675	5.36821e-05	-1.92699	-1.12686	5.37609e-05	-1.92696	-1.12695
85163998	rs2044502	1.64187e-12	-1.0746	-0.881316	5.60258e-05	-1.92579	-1.08533	5.61098e-05	-1.92579	-1.08536
85165699	rs11635597	0.00151435	17.3943	1.29224	4.97673e-05	-1.90469	-1.22488	4.98455e-05	-1.90463	-1.22489
85166478	rs145905835	3.85627e-12	-1.83589e-10	-1.10205	0.000392071	-1.83589e-10	-1.06548	0.000392714	-1.83589e-10	-1.06537
85167603	rs201785441	3.53604e-12	-1.83589e-10	-1.18874	0.000338135	-1.83589e-10	-1.21348	0.000338654	-1.83589e-10	-1.21348
85167697	rs117592640	3.91162e-12	-1.83589e-10	-1.0878	0.000398436	-1.83589e-10	-1.04938	0.000399091	-1.83589e-10	-1.04927
85167756	rs56267093	1.76319e-12	-1.88462	-1.95846e-10	0.000359306	-1.15275	-1.95846e-10	0.000359672	-1.15326	-1.95846e-10
85167814	rs12440488	1.37416e-12	-1.24729	-0.886619	5.73828e-05	-1.89917	-1.08801	5.74681e-05	-1.89918	-1.08805
85167868	rs12438739	1.58705e-12	-1.08578	-0.904088	5.53226e-05	-1.92457	-1.09917	5.5405e-05	-1.92457	-1.09921
85167896	rs147396075	4.97129e-12	-1.83589e-10	-0.848069	0.000429678	-1.83589e-10	-0.973888	0.000430399	-1.83589e-10	-0.973742
85167932	rs56104862	1.85661e-12	-0.687439	-1.14556	5.48124e-05	-1.88833	-1.14468	5.48902e-05	-1.88841	-1.14471
85168176	rs11858419	4.27716e-12	-0.169965	-0.828495	5.40268e-05	-1.81949	-1.22796	5.40771e-05	-1.82008	-1.22797
85168786	rs907551	1.40627e-12	-1.26823	-0.842572	5.93573e-05	-1.89417	-1.05917	5.94453e-05	-1.89418	-1.05922
85169865	rs117805003	1.86978e-10	2.77924	-1.95846e-10	0.000491145	-0.840183	-1.95846e-10	0.000491052	-0.841906	-1.95846e-10
85170174	rs61394864	1.23182e-08	7.13522	-0.168138	5.36874e-05	-1.93208	-1.12167	5.37654e-05	-1.93206	-1.12177
85170583	rs62021193	0.00189521	17.6592	1.25162	5.03195e-05	-1.89576	-1.22277	5.03989e-05	-1.8957	-1.22279
85171317	rs17598114	0.0026886	17.9123	1.34827	5.07076e-05	-1.88362	-1.22722	5.07884e-05	-1.88355	-1.22724
85171495	rs17532346	0.00250797	17.8519	1.3391	5.0571e-05	-1.88666	-1.22688	5.06515e-05	-1.88659	-1.2269
85172183	rs11634320	0.00134229	17.4252	1.14066	5.03686e-05	-1.90236	-1.21519	5.04475e-05	-1.9023	-1.21522
85172209	rs11634322	0.00258757	17.9788	1.24344	5.11339e-05	-1.88018	-1.2223	5.12151e-05	-1.8801	-1.22232
85172438	rs4842983	3.99468e-12	-1.83589e-10	-1.06678	0.000407942	-1.83589e-10	-1.0258	0.000408615	-1.83589e-10	-1.02568
85172638	rs78455984	6.55497e-12	-1.83589e-10	-0.571525	0.000418777	-1.83589e-10	-0.999585	0.000419457	-1.83589e-10	-0.999494
85173479	rs16974460	3.99468e-12	-1.83589e-10	-1.06678	0.000407942	-1.83589e-10	-1.0258	0.000408615	-1.83589e-10	-1.02568
85173872	rs4603535	0.00231868	17.8519	1.26063	5.07544e-05	-1.88666	-1.22327	5.08349e-05	-1.88659	-1.22328
85173963	rs67504883	1.81318e-12	-1.85666	-1.95846e-10	0.000164386	-1.93471	-1.95846e-10	0.000164638	-1.93471	-1.95846e-10
85174600	rs4842977	1.34973e-12	-1.29564	-0.856201	5.88093e-05	-1.89443	-1.06819	5.88966e-05	-1.89444	-1.06824
85174631	rs3825877	5.18011e-08	8.69112	-0.287702	5.9209e-05	-1.89468	-1.06117	5.9297e-05	-1.89462	-1.06127
85174755	rs3825878	5.78079e-08	8.79515	-0.282023	5.94626e-05	-1.88801	-1.06357	5.95513e-05	-1.88795	-1.06367
85175102	rs2121452	1.39641e-12	-1.26623	-0.851611	5.8575e-05	-1.90145	-1.06516	5.86619e-05	-1.90146	-1.06521
85175750	rs2292463	5.50246e-08	8.74581	-0.282023	5.92713e-05	-1.89123	-1.06357	5.93596e-05	-1.89117	-1.06367
85175940	rs56747535	1.42935e-11	1.4223	-1.21424	0.000119569	-1.16675	-1.08628	0.000119443	-1.16919	-1.08643
85175996	rs78003169	4.06066e-12	-1.83589e-10	-1.0504	0.000415464	-1.83589e-10	-1.00753	0.000416152	-1.83589e-10	-1.00741
85176465	rs8040066	1.45306e-08	7.3338	-0.201543	5.41019e-05	-1.93232	-1.11374	5.41804e-05	-1.93229	-1.11384
85177208	rs698620	1.54859e-08	7.38474	-0.188808	5.39259e-05	-1.93133	-1.11798	5.40045e-05	-1.93131	-1.11808
85177297	rs10795	0.00212309	17.8519	1.1725	5.09614e-05	-1.88666	-1.21919	5.1042e-05	-1.88659	-1.21922
85177464	rs75762958	1.70894e-12	-1.91587	-1.95846e-10	0.000311011	-1.29709	-1.95846e-10	0.000311343	-1.29756	-1.95846e-10
85177723	rs36126054	0.00185953	17.7193	1.1725	5.06383e-05	-1.89302	-1.21919	5.07182e-05	-1.89295	-1.21922
85177898	rs12442117	7.1784e-12	-0.480671	-1.95846e-10	0.000169912	-1.90164	-1.95846e-10	0.000170198	-1.90149	-1.95846e-10
85178270	rs6496284	8.81931e-08	9.0445	-0.108963	5.67561e-05	-1.87226	-1.1259	5.68424e-05	-1.87219	-1.12598
85178308	rs76106987	8.87133e-11	2.03366	-1.95846e-10	0.00354539	1.13648	-1.95846e-10	0.00354383	1.13451	-1.95846e-10
85179039	rs2290003	3.40175e-12	-1.83589e-10	-1.22746	0.000335188	-1.83589e-10	-1.22223	0.000335712	-1.83589e-10	-1.2222
85180160	rs113081579	1.76298e-12	-1.88474	-1.95846e-10	0.000370375	-1.12241	-1.95846e-10	0.000370747	-1.12293	-1.95846e-10
85180371	rs374627407	3.45099e-12	-1.83589e-10	-1.21309	0.000332975	-1.83589e-10	-1.22885	0.000333474	-1.83589e-10	-1.22889
85180800	rs72750865	1.71293e-12	-1.91354	-1.95846e-10	0.000315093	-1.28406	-1.95846e-10	0.000315427	-1.28453	-1.95846e-10
85182622	rs117447476	1.10795e-11	-0.0466502	-1.95846e-10	0.000330486	-1.23636	-1.95846e-10	0.000330981	-1.23639	-1.95846e-10
85182786	rs1057946	1.47432e-11	1.42347	-1.18443	0.000112963	-1.16619	-1.14367	0.000112845	-1.16863	-1.14381
85183790	rs1061737	0.00378059	17.9037	1.6977	5.05e-05	-1.88649	-1.22846	5.05817e-05	-1.88642	-1.22845
85184243	rs3748374	1.79748e-11	1.58829	-1.15106	0.000117741	-1.10154	-1.1669	0.00011761	-1.10408	-1.167
85184554	rs3748373	1.04179e-12	-1.21708	-1.19373	0.000248264	-0.355251	-1.16718	0.00024846	-0.356007	-1.16716
85184963	rs12914433	0.00518644	18.0368	1.88075	5.11516e-05	-1.87968	-1.22245	5.12352e-05	-1.8796	-1.22243
85185225	rs78784443	3.89544e-12	-1.09194	-1.95846e-10	0.000241827	-1.5487	-1.95846e-10	0.000242282	-1.54835	-1.95846e-10
85185893	rs11073613	3.00445e-07	10.1748	-0.0135058	9.61844e-05	-1.31587	-1.15479	9.63142e-05	-1.31597	-1.15487
85186577	rs7237	0.000189587	14.9549	1.65369	5.68373e-05	-1.90365	-1.09308	5.69339e-05	-1.90364	-1.09292
85186637	rs510875	1.24044e-12	-1.24353	-0.992749	0.000173136	-0.666019	-1.21683	0.000172953	-0.668603	-1.21683
85186837	rs72750868	2.17972e-12	-1.67255	-1.95846e-10	0.000559815	-0.709317	-1.95846e-10	0.000560292	-0.709998	-1.95846e-10
85187103	rs11630487	0.00139989	17.3019	1.30601	4.92447e-05	-1.91313	-1.22699	4.93218e-05	-1.91308	-1.22701
85187152	rs11633762	0.00266922	17.6788	1.57454	4.98453e-05	-1.89857	-1.22943	4.9925e-05	-1.89851	-1.22942
85187542	rs145609116	4.09412e-12	-1.83589e-10	-1.04219	0.000378578	-1.83589e-10	-1.1005	0.00037913	-1.83589e-10	-1.10058
85187555	rs2137270	1.35907e-12	-1.22236	-0.922591	5.57031e-05	-1.90607	-1.11081	5.57859e-05	-1.90608	-1.11085
85188839	rs11073619	5.10546e-12	-0.821438	-1.95846e-10	0.000169674	-1.90304	-1.95846e-10	0.000169961	-1.90289	-1.95846e-10
85188994	rs2271432	1.30983e-12	-1.23515	-0.946701	5.47759e-05	-1.90801	-1.12566	5.48577e-05	-1.90801	-1.1257
85189464	rs2271431	0.000997407	16.3235	1.94543	4.9732e-05	-1.91152	-1.21875	4.98117e-05	-1.91148	-1.21872
85189879	rs79886065	8.02289e-12	-0.36945	-1.95846e-10	0.000201629	-1.7305	-1.95846e-10	0.000201888	-1.73074	-1.95846e-10
85190470	rs4842981	1.31246e-12	-1.23716	-0.942685	5.50496e-05	-1.90547	-1.12322	5.51316e-05	-1.90548	-1.12325
85190780	rs12916712	0.00136864	16.5016	2.08375	5.04799e-05	-1.90643	-1.20891	5.05617e-05	-1.90638	-1.20888
85191274	rs7169629	2.72546e-08	7.52454	0.236695	6.43889e-05	-1.66391	-1.20807	6.44856e-05	-1.66389	-1.20812
85191826	rs150818024	3.61301e-12	-1.83589e-10	-1.16721	0.000341607	-1.83589e-10	-1.20326	0.000342134	-1.83589e-10	-1.20325
85192426	rs118090997	4.20541e-12	-1.83589e-10	-1.01538	0.000431899	-1.83589e-10	-0.968731	0.000432619	-1.83589e-10	-0.968598
85193015	rs11630887	0.00407723	17.5528	2.12417	5.07832e-05	-1.90383	-1.20553	5.08658e-05	-1.90377	-1.20549
85193115	rs7181896	1.33093e-12	-1.23716	-0.928708	5.55251e-05	-1.90547	-1.11462	5.56077e-05	-1.90548	-1.11465
85193262	rs72750873	9.42548e-12	-0.208331	-1.95846e-10	0.000169786	-1.90239	-1.95846e-10	0.000170034	-1.90246	-1.95846e-10
85193554	rs11636189	0.00398043	17.4271	2.22577	5.10185e-05	-1.90868	-1.19606	5.11016e-05	-1.90863	-1.19601
85193727	rs28565484	1.32017e-12	-1.24725	-0.926741	5.57114e-05	-1.90334	-1.1134	5.57943e-05	-1.90335	-1.11343
85193869	rs62021197	0.00361542	17.3615	2.19524	5.07452e-05	-1.91106	-1.19905	5.08276e-05	-1.91101	-1.199
85193916	rs192484563	1.75311e-12	-1.89036	-1.95846e-10	0.000205901	-1.70953	-1.95846e-10	0.000206115	-1.71002	-1.95846e-10
85193937	rs62021198	0.00414795	17.4271	2.26699	5.12349e-05	-1.90868	-1.19182	5.13184e-05	-1.90863	-1.19177
85194038	rs9744239	1.32829e-12	-1.24725	-0.920605	5.59248e-05	-1.90334	-1.10957	5.60079e-05	-1.90335	-1.10961
85194088	rs118030529	1.39394e-11	-1.83589e-10	0.182971	0.000856052	-1.83589e-10	-0.284592	0.000857386	-1.83589e-10	-0.284567
85194355	rs188085666	2.33591e-10	3.99709	-0.995267	0.00109459	1.00724	-1.04603	0.0010915	1.00286	-1.04601
85195430	rs35516100	0.00404488	17.3615	2.30748	5.13368e-05	-1.91106	-1.18746	5.14205e-05	-1.91101	-1.1874
85195659	rs7180849	1.30076e-12	-1.26819	-0.920605	5.61888e-05	-1.89863	-1.10957	5.62723e-05	-1.89864	-1.10961
85195862	rs145079583	3.41485e-10	3.38156	-1.95846e-10	0.000676506	-0.519982	-1.95846e-10	0.000676339	-0.521761	-1.95846e-10
85196244	rs62021208	0.0038929	17.3019	2.32877	5.13528e-05	-1.91313	-1.18508	5.14366e-05	-1.91308	-1.18502
85197203	rs147776100	3.61339e-12	-1.1671	-1.95846e-10	0.000246075	-1.53128	-1.95846e-10	0.000246492	-1.53113	-1.95846e-10
85197253	rs4842978	9.71233e-08	8.39934	0.632645	4.95376e-05	-1.90473	-1.22946	4.96151e-05	-1.90469	-1.22947
85197561	rs141201919	5.78978e-12	-1.83589e-10	-0.695654	0.000768942	-1.83589e-10	-0.391907	0.000770168	-1.83589e-10	-0.391847
85198350	rs66810580	1.7514e-12	-1.89133	-1.95846e-10	0.00034971	-1.17982	-1.95846e-10	0.000350069	-1.18032	-1.95846e-10
85198362	rs1107179	9.33629e-08	8.41351	0.578988	4.97899e-05	-1.90248	-1.22663	4.98677e-05	-1.90244	-1.22664
85198606	rs17598561	1.74646e-12	-1.89416	-1.95846e-10	0.000355667	-1.16293	-1.95846e-10	0.000356034	-1.16343	-1.95846e-10
85198676	rs117966434	4.39153e-12	-0.972071	-1.95846e-10	0.00026261	-1.46625	-1.95846e-10	0.000263112	-1.46588	-1.95846e-10
85198891	rs3809508	1.43903e-12	-1.09906	-0.988722	5.27083e-05	-1.9216	-1.15055	5.27871e-05	-1.92161	-1.15058
85199582	rs117836980	1.7604e-12	-1.8862	-1.95846e-10	0.000324696	-1.25403	-1.95846e-10	0.000325288	-1.25374	-1.95846e-10
85199921	rs77523699	2.39852e-10	3.02827	-1.95846e-10	0.00257502	0.816688	-1.95846e-10	0.00256666	0.811906	-1.95846e-10
85200211	rs17598603	0.0180163	18.877	2.28575	5.58199e-05	-1.82089	-1.1939	5.5913e-05	-1.8208	-1.19386
85200520	rs1051168	0.0216821	19.0056	2.34243	5.67116e-05	-1.81118	-1.18777	5.68068e-05	-1.81108	-1.18772
85200754	rs2292462	9.63952e-08	8.48999	0.534471	5.33338e-05	-1.83206	-1.22829	5.34192e-05	-1.83198	-1.2283
85200946	rs2175567	0.0210546	19.0058	2.31288	5.71975e-05	-1.80389	-1.18652	5.72936e-05	-1.80379	-1.18647
85201419	rs12904605	0.0242639	18.9382	2.5223	5.81781e-05	-1.81631	-1.1571	5.82767e-05	-1.81622	-1.15703
85203070	rs309430	8.00791e-13	-1.64503	-1.02887	9.2371e-05	-1.28055	-1.23056	9.24929e-05	-1.28076	-1.23056
85203392	rs11637728	0.0107459	18.1543	2.49174	5.54426e-05	-1.872	-1.14958	5.5536e-05	-1.87192	-1.1495
85203704	rs62021209	0.000440546	14.7212	2.73053	0.000125164	-1.92038	-0.286921	0.000125393	-1.92034	-0.286666
85203792	rs73449350	1.70268e-12	-1.91954	-1.95846e-10	0.00020152	-1.73103	-1.95846e-10	0.000201783	-1.73126	-1.95846e-10
85203796	rs78936773	1.61926e-10	2.63539	-1.95846e-10	0.00224992	0.681727	-1.95846e-10	0.00224282	0.677035	-1.95846e-10
85204073	rs66830741	1.67714e-12	-1.93466	-1.95846e-10	0.000236109	-1.57263	-1.95846e-10	0.000236377	-1.57303	-1.95846e-10
85204311	rs148143973	3.44887e-12	-1.83589e-10	-1.2137	0.000332557	-1.83589e-10	-1.23011	0.000333067	-1.83589e-10	-1.23011
85204441	rs8034278	1.11465e-12	-1.4246	-0.91861	6.27139e-05	-1.78681	-1.11153	6.28027e-05	-1.78689	-1.11157
85205453	rs184360046	8.34174e-12	-1.83589e-10	-0.330476	0.000811279	-1.83589e-10	-0.338312	0.000812336	-1.83589e-10	-0.338541
85205454	rs8042926	4.60963e-07	10.3495	0.239806	0.000132264	-0.942122	-1.21	0.00013243	-0.942355	-1.21004
85206525	rs74631124	1.74716e-12	-1.89376	-1.95846e-10	0.000334462	-1.2244	-1.95846e-10	0.000335073	-1.22411	-1.95846e-10
85207048	rs8024567	6.47992e-11	1.86024	-0.140696	0.000302204	-0.498981	-0.82684	0.00030281	-0.498526	-0.826823
85207087	rs6496313	1.19497e-12	-1.4444	-0.829225	8.2999e-05	-1.56393	-1.05416	8.3101e-05	-1.56419	-1.05421
85207627	rs17533006	6.26816e-11	1.68632	-1.95846e-10	0.00186054	0.491699	-1.95846e-10	0.00185713	0.488331	-1.95846e-10
85207825	rs12908161	0.0698957	20.2609	2.25767	6.23601e-05	-1.70728	-1.19672	6.24635e-05	-1.70719	-1.19668
85208061	rs113039459	8.99054e-07	11.2574	-1.95846e-10	0.000172543	-1.88627	-1.95846e-10	0.00017285	-1.88603	-1.95846e-10
85208302	rs8026505	1.24307e-12	-1.38846	-0.845698	7.84241e-05	-1.60977	-1.06502	7.85219e-05	-1.61	-1.06507
85208497	rs116910511	3.83786e-11	1.19575	-1.95846e-10	0.00400367	1.25804	-1.95846e-10	0.00400376	1.25653	-1.95846e-10
85208522	rs17598814	5.25366e-13	-1.87677	-1.21864	5.93807e-05	-1.75303	-1.19993	5.94509e-05	-1.75333	-1.19998
85208932	rs57160224	1.67614e-12	-1.93525	-1.95846e-10	0.00024168	-1.54931	-1.95846e-10	0.000241951	-1.54972	-1.95846e-10
85209295	rs17598860	1.67652e-12	-1.93503	-1.95846e-10	0.000248665	-1.52081	-1.95846e-10	0.00024894	-1.52124	-1.95846e-10
85209456	rs17533139	1.67609e-12	-1.93529	-1.95846e-10	0.000242814	-1.54463	-1.95846e-10	0.000243085	-1.54504	-1.95846e-10
85210765	rs12905057	0.0083338	18.1951	2.19673	5.25305e-05	-1.87304	-1.20249	5.26154e-05	-1.873	-1.20245
85211258	rs1374463	3.34111e-11	2.01382	-0.956685	0.00027643	-0.808939	-0.606025	0.000275909	-0.811897	-0.606486
85213848	rs142092794	4.41493e-12	-1.83589e-10	-0.966755	0.000542672	-1.83589e-10	-0.740417	0.000543489	-1.83589e-10	-0.740447
85213891	rs113664362	1.67828e-12	-1.93398	-1.95846e-10	0.000233033	-1.58575	-1.95846e-10	0.000233298	-1.58614	-1.95846e-10
85215229	rs6496318	5.147e-07	10.4874	0.212207	0.000129519	-0.977103	-1.196	0.000129653	-0.977542	-1.19605
85215383	rs7176522	1.1974e-07	9.0509	0.190433	8.21862e-05	-1.43234	-1.19559	8.22976e-05	-1.43247	-1.19565
85216399	rs181742183	6.74746e-12	-1.83589e-10	-0.542582	0.000459297	-1.83589e-10	-0.907225	0.000459998	-1.83589e-10	-0.907234
85216471	rs146974906	4.00011e-12	-1.83589e-10	-1.06542	0.000467938	-1.83589e-10	-0.888586	0.000468643	-1.83589e-10	-0.888614
85216493	rs186958787	3.43869e-12	-1.83589e-10	-1.21666	0.000341768	-1.83589e-10	-1.20279	0.000342306	-1.83589e-10	-1.20275
85216738	rs118057636	4.06273e-12	-1.04989	-1.95846e-10	0.000214214	-1.66995	-1.95846e-10	0.000214566	-1.66984	-1.95846e-10
85217105	rs76860279	5.0463e-12	-1.83589e-10	-0.833092	0.000476972	-1.83589e-10	-0.869465	0.000477635	-1.83589e-10	-0.869608
85217216	rs59078443	1.67784e-12	-1.93424	-1.95846e-10	0.000234074	-1.58129	-1.95846e-10	0.00023434	-1.58168	-1.95846e-10
85217326	rs61298723	1.67784e-12	-1.93424	-1.95846e-10	0.000234074	-1.58129	-1.95846e-10	0.00023434	-1.58168	-1.95846e-10
85217787	rs77583755	7.59609e-12	-1.83589e-10	-0.424114	0.000748154	-1.83589e-10	-0.419314	0.00074918	-1.83589e-10	-0.419476
85219452	rs60772425	2.86842e-11	1.31391	-0.409308	0.000141337	-1.10746	-0.978313	0.000141618	-1.10702	-0.9783
85219638	rs8023276	5.31457e-07	10.547	0.184596	0.000131312	-0.969641	-1.1897	0.000131449	-0.970078	-1.18976
85220113	rs55945116	1.75522e-12	-0.918985	-0.970171	7.02943e-05	-1.55927	-1.22496	7.03322e-05	-1.56027	-1.22496
85220209	rs117890238	2.53622e-12	-1.52107	-1.95846e-10	0.000188273	-1.79903	-1.95846e-10	0.000188512	-1.79929	-1.95846e-10
85221289	rs67752071	1.68264e-12	-1.93138	-1.95846e-10	0.00022605	-1.61617	-1.95846e-10	0.000226311	-1.61654	-1.95846e-10
85221653	rs79817680	2.61833e-12	-1.48921	-1.95846e-10	0.000175114	-1.87149	-1.95846e-10	0.000175308	-1.87191	-1.95846e-10
85221993	rs34452033	0.00227737	16.7254	2.36909	5.13466e-05	-1.91337	-1.18495	5.14302e-05	-1.91333	-1.1849
85224154	rs66516446	1.67986e-12	-1.93304	-1.95846e-10	0.000229975	-1.59895	-1.95846e-10	0.000230239	-1.59934	-1.95846e-10
85224185	rs17533454	4.75779e-11	1.41062	-1.95846e-10	0.00148611	0.266994	-1.95846e-10	0.00148362	0.263786	-1.95846e-10
85225765	rs113374918	1.67712e-12	-1.93467	-1.95846e-10	0.000236189	-1.57229	-1.95846e-10	0.000236457	-1.57269	-1.95846e-10
85226746	rs142349820	1.69458e-12	-1.92431	-1.95846e-10	0.000289116	-1.3701	-1.95846e-10	0.000289209	-1.37131	-1.95846e-10
85226810	rs11854597	1.62882e-12	-0.972389	-0.991503	7.29828e-05	-1.52562	-1.22107	7.30191e-05	-1.52667	-1.22106
85226931	rs150660411	2.15506e-11	0.618657	-1.95846e-10	0.000532256	-0.759799	-1.95846e-10	0.000533038	-0.759863	-1.95846e-10
85227407	rs17533573	1.67929e-12	-1.93338	-1.95846e-10	0.000230984	-1.59458	-1.95846e-10	0.000231248	-1.59496	-1.95846e-10
85227636	rs11638290	0.0118872	18.6068	2.14023	5.2958e-05	-1.85902	-1.2084	5.30441e-05	-1.85897	-1.20837
85227771	rs117200332	1.71505e-12	-1.91231	-1.95846e-10	0.000211011	-1.68501	-1.95846e-10	0.000211199	-1.68565	-1.95846e-10
85228157	rs145212770	8.22319e-12	-1.83589e-10	-0.34479	0.000445226	-1.83589e-10	-0.938342	0.000445912	-1.83589e-10	-0.938333
85229745	rs150079613	1.23164e-12	-1.74363	-0.499768	7.45721e-05	-1.87056	-0.8546	7.46371e-05	-1.87115	-0.854672
85230126	rs8023611	1.24792e-12	-1.39627	-0.833998	7.83711e-05	-1.61815	-1.05732	7.84685e-05	-1.61839	-1.05737
85230199	rs111905148	1.67929e-12	-1.93338	-1.95846e-10	0.000230984	-1.59458	-1.95846e-10	0.000231248	-1.59496	-1.95846e-10
85230235	rs112297596	1.67929e-12	-1.93338	-1.95846e-10	0.000230984	-1.59458	-1.95846e-10	0.000231248	-1.59496	-1.95846e-10
85231144	rs16974494	1.89484e-12	-0.833868	-0.978745	0.000231016	-1.58524	-0.00919369	0.000231298	-1.58518	-0.00956222
85231408	rs17533603	1.679e-12	-1.93355	-1.95846e-10	0.000236214	-1.57218	-1.95846e-10	0.000236482	-1.57258	-1.95846e-10
85231460	rs59867363	1.67986e-12	-1.93304	-1.95846e-10	0.000229975	-1.59895	-1.95846e-10	0.000230239	-1.59934	-1.95846e-10
85231585	rs34028043	0.0108952	18.5393	2.12058	5.26608e-05	-1.86308	-1.20997	5.27462e-05	-1.86303	-1.20994
85231906	rs34784022	0.0089582	18.3435	2.12058	5.20752e-05	-1.87427	-1.20997	5.21594e-05	-1.87422	-1.20994
85232503	rs116896350	2.08734e-12	-1.71586	-1.95846e-10	0.000171865	-1.89021	-1.95846e-10	0.000172103	-1.89036	-1.95846e-10
85232617	rs111357263	1.48512e-10	2.54892	-1.95846e-10	0.000188745	-1.79652	-1.95846e-10	0.000189096	-1.7962	-1.95846e-10
85235375	rs149628116	4.10952e-12	-1.03844	-1.95846e-10	0.000210621	-1.68686	-1.95846e-10	0.000210959	-1.68679	-1.95846e-10
85235543	rs78919548	3.90638e-12	-1.83589e-10	-1.08914	0.000364878	-1.83589e-10	-1.13736	0.000365479	-1.83589e-10	-1.13725
85235757	rs12900890	1.11766e-12	-1.51129	-0.829225	8.93915e-05	-1.48974	-1.05416	8.94982e-05	-1.49003	-1.05421
85235950	rs67598809	1.68049e-12	-1.93266	-1.95846e-10	0.000228978	-1.6033	-1.95846e-10	0.000229241	-1.60368	-1.95846e-10
85237084	rs72750891	4.43593e-12	-0.96201	-1.95846e-10	0.000525293	-0.772967	-1.95846e-10	0.000525951	-0.773248	-1.95846e-10
85237295	rs67175503	1.68116e-12	-1.93227	-1.95846e-10	0.000227991	-1.60762	-1.95846e-10	0.000228254	-1.608	-1.95846e-10
85237518	rs111783599	1.5438e-12	-1.01599	-1.0015	7.43045e-05	-1.5115	-1.21725	7.43409e-05	-1.51256	-1.21724
85238203	rs8031332	1.43733e-12	-1.2096	-0.879353	6.78476e-05	-1.73283	-1.08683	6.79354e-05	-1.73302	-1.08688
85238276	rs12917049	1.50813e-12	-1.03872	-1.00216	7.66374e-05	-1.48041	-1.21743	7.66714e-05	-1.48151	-1.21742
85238778	rs113115311	8.66084e-13	-1.59357	-1.00195	8.40314e-05	-1.91157	-0.694166	8.41338e-05	-1.91146	-0.694591
85238969	rs80165358	1.99375e-12	-1.76173	-1.95846e-10	0.000165005	-1.93095	-1.95846e-10	0.000165272	-1.93086	-1.95846e-10
85239123	rs7171167	4.03795e-08	8.09857	0.0557603	8.32158e-05	-1.44551	-1.16997	8.33159e-05	-1.44577	-1.17005
85239209	rs7162474	1.13687e-12	-1.49424	-0.829225	8.78728e-05	-1.50687	-1.05416	8.79783e-05	-1.50715	-1.05421
85240008	rs12911736	0.00756155	18.2825	2.01208	5.15058e-05	-1.87757	-1.21766	5.15886e-05	-1.87752	-1.21764
85240144	rs72630461	4.41067e-11	2.357	-1.02214	0.000295674	-0.622331	-0.725334	0.000295062	-0.625525	-0.725746
85240403	rs12908699	0.00852679	18.3435	2.07122	5.18826e-05	-1.87427	-1.21367	5.19664e-05	-1.87422	-1.21364
85241214	rs142826642	1.68358e-12	-1.93083	-1.95846e-10	0.000192753	-1.77551	-1.95846e-10	0.000193061	-1.77545	-1.95846e-10
85242363	rs113288365	1.67929e-12	-1.93338	-1.95846e-10	0.000230984	-1.59458	-1.95846e-10	0.000231248	-1.59496	-1.95846e-10
85242529	rs8029660	1.84641e-07	9.47725	0.19717	0.000102239	-1.21833	-1.19128	0.000102351	-1.21871	-1.19134
85242597	rs117364174	5.32567e-11	1.52338	-1.95846e-10	0.000265426	-1.45559	-1.95846e-10	0.000265567	-1.45659	-1.95846e-10
85243028	rs78744479	3.8348e-12	-1.83589e-10	-1.10763	0.000351748	-1.83589e-10	-1.17401	0.000352251	-1.83589e-10	-1.17411
85243681	rs11636499	0.00931018	18.4119	2.09074	5.27187e-05	-1.8597	-1.21225	5.28044e-05	-1.85964	-1.21222
85243978	rs140580063	1.67974e-12	-1.93311	-1.95846e-10	0.000182123	-1.83224	-1.95846e-10	0.000182344	-1.83256	-1.95846e-10
85244588	rs113191259	1.67986e-12	-1.93304	-1.95846e-10	0.000229975	-1.59895	-1.95846e-10	0.000230239	-1.59934	-1.95846e-10
85245018	rs138788563	1.70924e-12	-1.9157	-1.95846e-10	0.000305212	-1.31592	-1.95846e-10	0.000305293	-1.31718	-1.95846e-10
85245449	rs62021217	1.01423e-11	-0.135029	-1.95846e-10	0.000235883	-1.57359	-1.95846e-10	0.000236116	-1.57413	-1.95846e-10
85245648	rs185820720	5.99061e-12	-1.83589e-10	-0.661555	0.00066802	-1.83589e-10	-0.532606	0.000668916	-1.83589e-10	-0.532797
85247519	rs67307573	1.68826e-12	-1.92805	-1.95846e-10	0.00022047	-1.64116	-1.95846e-10	0.000220729	-1.64152	-1.95846e-10
85247697	rs118073455	4.79707e-11	1.41884	-1.95846e-10	0.00025542	-1.49401	-1.95846e-10	0.000255566	-1.49497	-1.95846e-10
85248133	rs35316992	0.00827781	18.3435	2.04159	5.17758e-05	-1.87427	-1.21573	5.18593e-05	-1.87422	-1.21571
85248216	rs12912342	0.00102956	16.37	1.93062	6.57047e-05	-1.63345	-1.2183	6.58031e-05	-1.63351	-1.21828
85249807	rs150853616	3.63227e-11	1.1407	-1.95846e-10	0.00029633	-1.34545	-1.95846e-10	0.000296845	-1.34524	-1.95846e-10
85250022	rs921094	1.36649e-12	-1.3267	-0.812799	7.56357e-05	-1.66778	-1.04321	7.57312e-05	-1.668	-1.04327
85250117	rs72630462	4.12025e-11	2.38301	-1.11626	0.000249738	-0.607929	-0.908584	0.000249272	-0.61114	-0.908772
85250132	rs117598979	4.70048e-11	1.3985	-1.95846e-10	0.000253548	-1.50137	-1.95846e-10	0.000253695	-1.50232	-1.95846e-10
85250196	rs68108526	1.68524e-12	-1.92984	-1.95846e-10	0.000223215	-1.62879	-1.95846e-10	0.000223475	-1.62916	-1.95846e-10
85250253	rs4643294	0.0109954	18.478	2.191	5.27804e-05	-1.86668	-1.2041	5.28662e-05	-1.86662	-1.20407
85250860	rs68032966	1.68524e-12	-1.92984	-1.95846e-10	0.000223215	-1.62879	-1.95846e-10	0.000223475	-1.62916	-1.95846e-10
85251535	rs11636294	2.09739e-11	0.59153	-1.95846e-10	0.000507155	-0.808106	-1.95846e-10	0.000507863	-0.808243	-1.95846e-10
85251713	rs1984829	1.33598e-12	-1.34672	-0.815359	7.65364e-05	-1.65423	-1.04493	7.66325e-05	-1.65445	-1.04498
85253258	rs8033459	1.97687e-07	9.47725	0.265444	0.000101181	-1.21833	-1.20168	0.000101293	-1.21871	-1.20173
85253725	rs112189499	1.68393e-12	-1.93062	-1.95846e-10	0.00021873	-1.64909	-1.95846e-10	0.000218988	-1.64944	-1.95846e-10
85254225	rs143680795	4.66264e-12	-0.912166	-1.95846e-10	0.000166571	-1.9215	-1.95846e-10	0.000166851	-1.92135	-1.95846e-10
85255335	rs117874843	1.27923e-11	-1.83589e-10	0.0970926	0.000769863	-1.83589e-10	-0.39071	0.000770949	-1.83589e-10	-0.390833
85255385	rs8027779	4.48497e-08	8.1597	0.099624	8.46682e-05	-1.41914	-1.17905	8.47707e-05	-1.41939	-1.17912
85255929	rs142851467	2.7067e-12	-1.45602	-1.95846e-10	0.000177392	-1.85856	-1.95846e-10	0.000177582	-1.85903	-1.95846e-10
85255997	rs8027776	1.55578e-12	-1.13858	-0.871199	6.56456e-05	-1.76781	-1.08484	6.57313e-05	-1.76799	-1.08489
85256159	rs62021219	0.00788204	18.2155	2.12058	5.17207e-05	-1.8811	-1.20997	5.18042e-05	-1.88105	-1.20994
85257039	rs142425261	1.71879e-12	-1.91013	-1.95846e-10	0.000314415	-1.28621	-1.95846e-10	0.000314489	-1.28751	-1.95846e-10
85257339	rs151324957	2.73703e-12	-1.44487	-1.95846e-10	0.000178192	-1.85406	-1.95846e-10	0.000178379	-1.85454	-1.95846e-10
85257478	rs55731561	1.69298e-12	-1.92526	-1.95846e-10	0.000216949	-1.65726	-1.95846e-10	0.000217205	-1.65761	-1.95846e-10
85257599	rs34900908	0.00958078	18.4107	2.12058	5.22702e-05	-1.87053	-1.20997	5.23548e-05	-1.87048	-1.20994
85257618	rs67480959	1.68524e-12	-1.92984	-1.95846e-10	0.000223215	-1.62879	-1.95846e-10	0.000223475	-1.62916	-1.95846e-10
85258203	rs35524990	0.0089582	18.3435	2.12058	5.20752e-05	-1.87427	-1.20997	5.21594e-05	-1.87422	-1.20994
85259454	rs149297329	1.74677e-12	-1.89398	-1.95846e-10	0.000197159	-1.75292	-1.95846e-10	0.000197399	-1.75323	-1.95846e-10
85259977	rs117206986	4.77937e-11	1.41515	-1.95846e-10	0.000496597	-0.829143	-1.95846e-10	0.000497583	-0.828693	-1.95846e-10
85260268	rs11073663	1.89673e-07	9.35252	0.348792	9.99362e-05	-1.22389	-1.2085	0.000100047	-1.22427	-1.20855
85260311	rs11073664	1.64895e-12	-1.07814	-0.873473	6.43443e-05	-1.79391	-1.07877	6.44288e-05	-1.79407	-1.07882
85260329	rs56141917	1.68346e-12	-1.9309	-1.95846e-10	0.000225094	-1.6204	-1.95846e-10	0.000225356	-1.62078	-1.95846e-10
85260839	rs185285564	1.67783e-12	-1.93425	-1.95846e-10	0.000287886	-1.37436	-1.95846e-10	0.000288299	-1.37446	-1.95846e-10
85262561	rs10468100	1.78656e-12	-1.87145	-1.95846e-10	0.00019169	-1.78104	-1.95846e-10	0.000191934	-1.78131	-1.95846e-10
85264067	rs11633185	1.15206e-12	-1.47686	-0.833334	8.62149e-05	-1.52367	-1.05641	8.63186e-05	-1.52394	-1.05647
85264190	rs140518064	5.30944e-12	-1.83589e-10	-0.782261	0.000640013	-1.83589e-10	-0.575434	0.00064101	-1.83589e-10	-0.575411
85264323	rs67672893	1.70477e-12	-1.91832	-1.95846e-10	0.000210355	-1.68812	-1.95846e-10	0.000210608	-1.68846	-1.95846e-10
85264461	rs58416181	0.00668263	17.6363	2.53473	5.31311e-05	-1.90574	-1.15842	5.32178e-05	-1.90571	-1.15836
85264477	rs187027863	5.75009e-12	-1.83589e-10	-0.702533	0.000638327	-1.83589e-10	-0.578072	0.000639188	-1.83589e-10	-0.578257
85265310	rs57891344	1.71187e-12	-1.91416	-1.95846e-10	0.000207273	-1.70288	-1.95846e-10	0.000207525	-1.7032	-1.95846e-10
85265719	rs72753004	2.92219e-12	-1.37941	-1.95846e-10	0.000337688	-1.2148	-1.95846e-10	0.000338153	-1.21496	-1.95846e-10
85266645	rs7175725	1.32835e-12	-1.33675	-0.831057	7.52618e-05	-1.66105	-1.0549	7.53564e-05	-1.66127	-1.05496
85266774	rs35641144	5.07848e-11	2.64312	-1.16727	0.000261283	-0.468138	-1.00318	0.000260764	-0.471492	-1.00335
85267909	rs113826655	7.94917e-12	-0.378681	-1.95846e-10	0.000165942	-1.92529	-1.95846e-10	0.000166193	-1.9253	-1.95846e-10
85268036	rs62021226	0.0107551	18.0466	2.60026	5.43969e-05	-1.88775	-1.15286	5.44859e-05	-1.88771	-1.15281
85268752	rs8027118	1.33872e-12	-1.3267	-0.833334	7.4644e-05	-1.66778	-1.05641	7.47381e-05	-1.668	-1.05647
85270275	rs12916867	0.0099102	18.0466	2.51845	5.35929e-05	-1.88775	-1.16775	5.36805e-05	-1.88771	-1.1677
85271027	rs456151	1.21277e-12	-1.44927	-0.809575	8.53986e-05	-1.54903	-1.04056	8.55019e-05	-1.5493	-1.04062
85271413	rs67609176	1.72377e-12	-1.90724	-1.95846e-10	0.000202996	-1.72374	-1.95846e-10	0.000203245	-1.72404	-1.95846e-10
85271767	rs112514022	1.29817e-12	-0.995717	-1.19508	5.40271e-05	-1.85733	-1.19011	5.41049e-05	-1.8574	-1.19013
85272956	rs72753007	3.16619e-12	-1.29922	-1.95846e-10	0.000362177	-1.14479	-1.95846e-10	0.000362649	-1.14502	-1.95846e-10
85273133	rs79348337	4.00516e-12	-1.83589e-10	-1.06416	0.000363917	-1.83589e-10	-1.14	0.000364427	-1.83589e-10	-1.14013
85273706	rs139296232	4.01596e-11	1.24111	-1.95846e-10	0.000239843	-1.55694	-1.95846e-10	0.000239998	-1.55783	-1.95846e-10
85273880	rs12592554	4.8635e-08	7.92357	0.416782	7.82302e-05	-1.4562	-1.22107	7.833e-05	-1.45643	-1.22109
85274788	rs8040206	1.16065e-12	-1.46716	-0.835606	8.53062e-05	-1.53276	-1.05792	8.54091e-05	-1.53303	-1.05797
85275041	rs117145514	2.84858e-12	-1.40493	-1.95846e-10	0.000205316	-1.71237	-1.95846e-10	0.000205562	-1.71271	-1.95846e-10
85275426	rs138052780	5.46873e-12	-1.83589e-10	-0.752701	0.000431353	-1.83589e-10	-0.969995	0.000431976	-1.83589e-10	-0.970085
85275463	rs111321230	1.70153e-12	-1.92022	-1.95846e-10	0.000211949	-1.68058	-1.95846e-10	0.000212203	-1.68091	-1.95846e-10
85275793	rs138818298	5.82249e-12	-1.83589e-10	-0.690021	0.000472558	-1.83589e-10	-0.878763	0.000473386	-1.83589e-10	-0.878544
85276101	rs28423065	1.17842e-12	-1.44927	-0.838307	8.37798e-05	-1.54903	-1.0597	8.38814e-05	-1.5493	-1.05975
85276399	rs113199263	1.70312e-12	-1.91928	-1.95846e-10	0.000211148	-1.68436	-1.95846e-10	0.000211401	-1.6847	-1.95846e-10
85276523	rs72753010	2.74199e-12	-1.44307	-1.95846e-10	0.000173223	-1.88234	-1.95846e-10	0.000173489	-1.88234	-1.95846e-10
85277486	rs2059927	1.76636e-12	-1.12417	-0.758659	7.34694e-05	-1.74101	-0.999044	7.35663e-05	-1.74115	-0.99912
85277745	rs57111049	3.49898e-11	1.34321	-0.239904	0.000164235	-1.09063	-0.845001	0.000164549	-1.09018	-0.845071
85277888	rs8028490	8.62346e-08	8.48077	0.432312	8.58044e-05	-1.36264	-1.22221	8.59115e-05	-1.3629	-1.22224
85278142	rs142100321	3.78018e-11	1.18061	-1.95846e-10	0.000234932	-1.57763	-1.95846e-10	0.000235089	-1.57849	-1.95846e-10
85278404	rs16974510	1.60091e-12	-1.57329	-0.407886	7.55165e-05	-1.92465	-0.787926	7.56084e-05	-1.92488	-0.788005
85278668	rs17599905	6.77787e-13	-1.91305	-0.927618	7.68369e-05	-1.7065	-0.988735	7.69402e-05	-1.70682	-0.988606
85279765	rs66828879	5.87746e-13	-1.91191	-1.0713	6.75022e-05	-1.7101	-1.11467	6.75905e-05	-1.71041	-1.11458
85280212	rs34570071	0.0113355	17.6953	3.00418	5.75732e-05	-1.89188	-1.09198	5.76685e-05	-1.89184	-1.09191
85280792	rs60957376	0.0143265	17.9181	3.0155	5.75796e-05	-1.89383	-1.08993	5.7675e-05	-1.89378	-1.08985
85280864	rs10220733	2.94982e-08	7.91761	-0.0772788	8.18971e-05	-1.46259	-1.16887	8.19994e-05	-1.46283	-1.16891
85281310	rs113210390	5.83257e-13	-1.92124	-1.06964	6.69101e-05	-1.72032	-1.11325	6.6996e-05	-1.72066	-1.11316
85281914	rs145010546	2.93191e-12	-1.37609	-1.95846e-10	0.000183495	-1.82473	-1.95846e-10	0.000183674	-1.82529	-1.95846e-10
85282045	rs11632465	0.00739164	17.2104	3.06144	5.69382e-05	-1.91972	-1.07523	5.70319e-05	-1.91969	-1.07515
85282071	rs11630416	3.85318e-05	15.0152	-1.95846e-10	0.000174189	-1.87678	-1.95846e-10	0.000174478	-1.87665	-1.95846e-10
85282284	rs58971990	6.23026e-13	-1.91742	-1.0075	6.96393e-05	-1.73414	-1.05945	6.97308e-05	-1.73447	-1.05934
85282536	rs72753018	1.71738e-12	-1.91095	-1.95846e-10	0.00019701	-1.75367	-1.95846e-10	0.000197251	-1.75398	-1.95846e-10
85282635	rs1030863	2.92068e-08	7.89734	-0.0669363	8.13345e-05	-1.46702	-1.17133	8.14362e-05	-1.46726	-1.17137
85283272	rs150215973	6.87225e-13	-1.91842	-0.908425	7.62975e-05	-1.73073	-0.971554	7.63994e-05	-1.73106	-0.971421
85283309	rs2340654	1.01521e-12	-1.49424	-0.942407	8.2078e-05	-1.50687	-1.12238	8.21778e-05	-1.50715	-1.12242
85283392	rs149291365	2.1679e-12	-1.67799	-1.95846e-10	0.000169714	-1.90281	-1.95846e-10	0.000169952	-1.90294	-1.95846e-10
85283724	rs9744499	1.9997e-10	3.83594	-0.989524	0.00016127	-0.800927	-1.15292	0.000161579	-0.800518	-1.15295
85284565	rs1429445	9.77498e-13	-1.528	-0.946505	8.47558e-05	-1.47226	-1.12489	8.48579e-05	-1.47256	-1.12492
85284686	rs11073686	1.23247e-12	-1.20935	-1.03337	8.98545e-05	-1.34346	-1.19527	8.98768e-05	-1.34472	-1.1953
85284721	rs148614154	1.93196e-12	-1.79321	-1.95846e-10	0.000750289	-0.416465	-1.95846e-10	0.000751507	-0.416374	-1.95846e-10
85285421	rs112041999	2.17919e-12	-1.6728	-1.95846e-10	0.00016761	-1.91528	-1.95846e-10	0.000167874	-1.91524	-1.95846e-10
85285536	rs17599989	0.00884331	17.3467	3.10447	5.77848e-05	-1.90684	-1.07336	5.78807e-05	-1.90679	-1.07328
85285725	rs66857148	1.71759e-12	-1.91082	-1.95846e-10	0.000196942	-1.75401	-1.95846e-10	0.000197182	-1.75433	-1.95846e-10
85285974	rs17534234	1.09498e-12	-1.46716	-0.893851	8.24563e-05	-1.53276	-1.09189	8.25569e-05	-1.53303	-1.09193
85287017	rs8025289	1.09498e-12	-1.46716	-0.893851	8.24563e-05	-1.53276	-1.09189	8.25569e-05	-1.53303	-1.09193
85287372	rs17600128	4.50875e-11	2.50926	-1.1524	0.000242202	-0.567396	-0.979753	0.000241746	-0.570644	-0.979923
85287891	rs79326640	4.66044e-11	1.62691	-0.236967	0.000190844	-0.949777	-0.835692	0.000191203	-0.949347	-0.835773
85288087	rs62019463	0.00762451	17.2088	3.09408	5.70502e-05	-1.91766	-1.07533	5.71442e-05	-1.91763	-1.07525
85289065	rs1808795	3.48095e-12	-1.83589e-10	-1.20444	0.000516763	-1.83589e-10	-0.789338	0.000517478	-1.83589e-10	-0.789489
85289921	rs140678565	4.56373e-11	2.5179	-1.14892	0.000256331	-0.53522	-0.955232	0.000255843	-0.538492	-0.955402
85290020	rs61125394	5.92881e-11	1.06639	0.564275	5.52663e-05	-1.86945	-1.15531	5.53274e-05	-1.86989	-1.1553
85290248	rs111542984	1.71172e-12	-1.91425	-1.95846e-10	0.000198883	-1.74421	-1.95846e-10	0.000199125	-1.74452	-1.95846e-10
85290642	rs73455511	1.70806e-12	-1.91639	-1.95846e-10	0.000200217	-1.73752	-1.95846e-10	0.000200458	-1.73785	-1.95846e-10
85292312	rs115447152	4.5207e-11	1.6462	-0.286697	0.0001806	-0.968839	-0.871797	0.000180942	-0.96841	-0.871867
85293001	rs34003212	1.0171e-12	-1.51129	-0.923507	8.4479e-05	-1.48974	-1.11068	8.4581e-05	-1.49003	-1.11072
85293268	rs147064584	4.15636e-12	-1.83589e-10	-1.02711	0.000345801	-1.83589e-10	-1.19106	0.000346316	-1.83589e-10	-1.1911
85293930	rs72630463	2.68501e-11	2.00033	-1.16181	0.000179698	-0.862217	-0.98343	0.000179464	-0.864883	-0.9836
85294180	rs113736895	1.82416e-12	-1.85063	-1.95846e-10	0.000167605	-1.91532	-1.95846e-10	0.000167868	-1.91528	-1.95846e-10
85294469	rs62019464	0.0095215	17.4651	3.06	5.74706e-05	-1.90906	-1.07659	5.75656e-05	-1.90901	-1.07652
85294892	rs7163355	1.06272e-12	-1.48559	-0.905328	8.29917e-05	-1.51531	-1.10287	8.3092e-05	-1.51559	-1.10292
85295927	rs11637142	0.0105442	17.4651	3.16203	5.86208e-05	-1.90906	-1.05678	5.8718e-05	-1.90901	-1.05669
85297786	rs55939547	6.9309e-13	-1.91425	-0.904093	7.31651e-05	-1.74421	-0.999999	7.32634e-05	-1.74452	-0.999869
85297793	rs6496401	3.59387e-08	8.15161	-0.113787	8.73388e-05	-1.40711	-1.16002	8.74456e-05	-1.40737	-1.16007
85297862	rs55633599	8.45247e-13	-1.74373	-0.876141	6.31872e-05	-1.91441	-0.976416	6.3286e-05	-1.91451	-0.976279
85298126	rs72630464	6.33192e-11	2.58681	-0.890372	0.000365493	-0.531975	-0.603701	0.000364843	-0.535121	-0.603868
85298432	rs138565163	2.52977e-12	-1.52362	-1.95846e-10	0.000438033	-0.954629	-1.95846e-10	0.000438148	-0.955899	-1.95846e-10
85298662	rs12910012	0.00901694	17.3994	3.07126	5.71611e-05	-1.91142	-1.07963	5.72556e-05	-1.91138	-1.07955
85298952	rs67759205	7.06786e-13	-1.91415	-0.884626	7.43526e-05	-1.74451	-0.983593	7.44529e-05	-1.74483	-0.983459
85300017	rs113253702	5.10354e-11	1.48077	-1.95846e-10	0.000514861	-0.793026	-1.95846e-10	0.000515866	-0.792608	-1.95846e-10
85300051	rs118182884	2.57495e-12	-1.50592	-1.95846e-10	0.000192664	-1.77597	-1.95846e-10	0.000192905	-1.77626	-1.95846e-10
85300195	rs11857312	3.20879e-11	1.27252	-0.255785	0.000152329	-1.15563	-0.855244	0.000152605	-1.15528	-0.855327
85300854	rs66607970	1.70135e-12	-1.92033	-1.95846e-10	0.000202979	-1.72382	-1.95846e-10	0.000203222	-1.72416	-1.95846e-10
85301273	rs190847933	1.77884e-12	-1.87579	-1.95846e-10	0.000164547	-1.93373	-1.95846e-10	0.000164796	-1.93375	-1.95846e-10
85301836	rs8024090	1.33125e-12	-1.3532	-0.812429	8.07674e-05	-1.60287	-1.04248	8.08654e-05	-1.60314	-1.04253
85301893	rs146513489	5.76679e-11	1.60295	-1.95846e-10	0.000384783	-1.08424	-1.95846e-10	0.000385716	-1.08335	-1.95846e-10
85302373	rs12899981	0.0106394	17.4651	3.17102	5.8727e-05	-1.90906	-1.05497	5.88243e-05	-1.90901	-1.05489
85302571	rs75740860	1.40159e-12	-1.66459	-0.449554	7.33726e-05	-1.90986	-0.831516	7.34543e-05	-1.9102	-0.831591
85302581	rs2115629	3.5978e-12	-1.83589e-10	-1.17143	0.000575804	-1.83589e-10	-0.681156	0.000576587	-1.83589e-10	-0.681329
85302582	rs17534409	2.072e-10	2.88194	-1.95846e-10	0.00230429	0.705604	-1.95846e-10	0.00229732	0.701042	-1.95846e-10
85304048	rs11854313	3.61055e-08	8.09789	-0.0554405	8.52763e-05	-1.41935	-1.17168	8.53811e-05	-1.4196	-1.17173
85304446	rs34162609	0.00933021	17.3338	3.17102	5.84566e-05	-1.91367	-1.05497	5.85533e-05	-1.91363	-1.05489
85304529	rs78920141	3.56234e-12	-1.83589e-10	-1.18133	0.000398373	-1.83589e-10	-1.04953	0.000398967	-1.83589e-10	-1.04958
85305142	rs11633788	0.000233412	15.5345	1.28208	5.9335e-05	-1.72325	-1.23047	5.94231e-05	-1.7233	-1.23048
85305270	rs2008262	1.17238e-10	3.51278	-1.20032	7.13661e-05	-1.85316	-0.915941	7.14526e-05	-1.85333	-0.916089
85306520	rs140090499	1.73347e-12	-1.90162	-1.95846e-10	0.000314116	-1.28716	-1.95846e-10	0.000314242	-1.28829	-1.95846e-10
85307287	rs11633450	0.0087702	17.2267	3.21613	5.89406e-05	-1.91453	-1.04586	5.90381e-05	-1.91449	-1.04578
85307292	rs72753029	4.38184e-12	-0.974278	-1.95846e-10	0.000188602	-1.79729	-1.95846e-10	0.000188883	-1.79733	-1.95846e-10
85308538	rs75510472	2.05456e-10	2.87349	-1.95846e-10	0.00218461	0.652268	-1.95846e-10	0.00217807	0.647737	-1.95846e-10
85308686	rs56342609	6.9819e-13	-1.91534	-0.895677	7.39306e-05	-1.74088	-0.992918	7.40299e-05	-1.7412	-0.992786
85309284	rs191936568	1.37619e-11	0.170153	-1.95846e-10	0.000454848	-0.916961	-1.95846e-10	0.000455716	-0.916587	-1.95846e-10
85309354	rs7169806	4.70718e-11	1.70415	-0.304221	0.000184184	-0.933827	-0.887163	0.000184539	-0.933353	-0.887244
85309650	rs6496404	1.01665e-12	-1.51969	-0.915544	8.41953e-05	-1.48104	-1.12274	8.42962e-05	-1.48133	-1.12279
85310071	rs11073702	6.7396e-08	8.20773	0.458858	8.27359e-05	-1.3974	-1.22387	8.28396e-05	-1.39766	-1.22389
85310581	rs79191054	8.43627e-12	-1.83589e-10	-0.319208	0.000844749	-1.83589e-10	-0.297883	0.000845914	-1.83589e-10	-0.298038
85310617	rs67784785	1.6998e-12	-1.92124	-1.95846e-10	0.00020369	-1.72032	-1.95846e-10	0.000203933	-1.72066	-1.95846e-10
85311252	rs60039139	3.80692e-11	1.54059	-0.352937	0.000169161	-0.992057	-0.914016	0.000169494	-0.991555	-0.914082
85311382	rs35758837	0.00815306	17.2758	3.09408	5.7042e-05	-1.9178	-1.07533	5.71361e-05	-1.91777	-1.07525
85312758	rs2028111	1.04115e-12	-1.48503	-0.926397	8.33683e-05	-1.49976	-1.1139	8.34688e-05	-1.50004	-1.11394
85313495	rs67804735	1.6998e-12	-1.92124	-1.95846e-10	0.00020369	-1.72032	-1.95846e-10	0.000203933	-1.72066	-1.95846e-10
85314054	rs12443381	2.40301e-12	-1.57502	-1.95846e-10	0.00016803	-1.91278	-1.95846e-10	0.000168275	-1.91286	-1.95846e-10
85314147	rs140092522	2.99601e-12	-1.35447	-1.95846e-10	0.00018529	-1.815	-1.95846e-10	0.000185466	-1.81559	-1.95846e-10
85314397	rs17534709	0.00582649	16.9761	3.05779	5.73362e-05	-1.91101	-1.07698	5.74304e-05	-1.91097	-1.07691
85316528	rs563015997	1.77792e-12	-1.8763	-1.95846e-10	0.000318269	-1.27402	-1.95846e-10	0.000318531	-1.27474	-1.95846e-10
85317193	rs140583528	4.6588e-12	-1.83589e-10	-0.91299	0.000410968	-1.83589e-10	-1.01841	0.000411589	-1.83589e-10	-1.01843
85318065	rs11633377	0.010816	17.6524	3.0001	5.69373e-05	-1.90467	-1.09031	5.70318e-05	-1.90462	-1.09023
85318080	rs9788687	2.15517e-08	7.76244	-0.235977	8.34041e-05	-1.4902	-1.12302	8.35077e-05	-1.49043	-1.12308
85318159	rs11633413	0.0105744	17.6524	2.97751	5.67049e-05	-1.90467	-1.09439	5.6799e-05	-1.90462	-1.09432
85318817	rs78176947	3.57126e-12	-1.83589e-10	-1.17883	0.000560252	-1.83589e-10	-0.708537	0.000561018	-1.83589e-10	-0.708703
85318856	rs144163342	3.39106e-12	-1.83589e-10	-1.23061	0.000519398	-1.83589e-10	-0.784252	0.000520318	-1.83589e-10	-0.784016
85318939	rs149486622	2.74965e-10	3.1649	-1.95846e-10	0.00270835	0.867172	-1.95846e-10	0.00269975	0.862457	-1.95846e-10
85319218	rs919437	9.98964e-13	-1.51074	-0.942044	8.5035e-05	-1.47372	-1.12014	8.51375e-05	-1.47401	-1.12018
85319258	rs17600551	0.00822339	17.401	2.97751	5.61877e-05	-1.91383	-1.09439	5.62806e-05	-1.91379	-1.09432
85319570	rs9920528	9.98964e-13	-1.51074	-0.942044	8.5035e-05	-1.47372	-1.12014	8.51375e-05	-1.47401	-1.12018
85319692	rs36033486	0.00948698	17.4667	3.05474	5.71183e-05	-1.91159	-1.08021	5.7213e-05	-1.91155	-1.08013
85320370	rs7183448	1.06564e-12	-1.46659	-0.921582	8.24381e-05	-1.51753	-1.10734	8.25384e-05	-1.5178	-1.10739
85320632	rs370640227	2.54643e-12	-1.51706	-1.95846e-10	0.000194392	-1.76705	-1.95846e-10	0.000194657	-1.76721	-1.95846e-10
85321220	rs62019469	0.00725599	17.2758	2.97751	5.59649e-05	-1.9178	-1.09439	5.60572e-05	-1.91777	-1.09432
85321795	rs75380520	3.40388e-12	-1.83589e-10	-1.22683	0.000343044	-1.83589e-10	-1.19906	0.000343536	-1.83589e-10	-1.19916
85322335	rs117521140	2.41939e-12	-1.56823	-1.95846e-10	0.000292271	-1.35924	-1.95846e-10	0.000292592	-1.35968	-1.95846e-10
85322351	rs12908549	0.00783856	17.2758	3.05474	5.67643e-05	-1.9178	-1.08021	5.68581e-05	-1.91777	-1.08013
85322750	rs1469905	1.04463e-12	-1.49424	-0.913847	8.34274e-05	-1.50687	-1.10607	8.35276e-05	-1.50715	-1.10612
85322772	rs117594401	2.95013e-12	-1.3699	-1.95846e-10	0.000184003	-1.82197	-1.95846e-10	0.000184181	-1.82253	-1.95846e-10
85322895	rs55738308	6.25843e-12	-0.617818	-1.95846e-10	0.000182633	-1.82944	-1.95846e-10	0.000182872	-1.82967	-1.95846e-10
85323470	rs55953445	4.27135e-11	1.05796	0.244802	5.24973e-05	-1.86528	-1.21088	5.25552e-05	-1.86572	-1.21087
85323568	rs55646601	2.99855e-08	8.09712	-0.240397	9.11008e-05	-1.40641	-1.11854	9.12087e-05	-1.4067	-1.11861
85324467	rs11633267	0.00907942	17.4667	3.01083	5.66556e-05	-1.91159	-1.08835	5.67493e-05	-1.91155	-1.08827
85324571	rs148103702	3.68552e-12	-1.83589e-10	-1.14734	0.000780481	-1.83589e-10	-0.377012	0.000782029	-1.83589e-10	-0.376564
85328352	rs3748376	0.0107906	17.684	2.96624	5.81946e-05	-1.87671	-1.09642	5.82922e-05	-1.87665	-1.09634
85328499	rs891289	1.07222e-12	-1.48314	-0.898878	8.45644e-05	-1.50059	-1.09882	8.4665e-05	-1.50089	-1.09886
85329026	rs79740321	4.07332e-11	1.70132	-0.446022	0.00017426	-0.904451	-0.971925	0.000174602	-0.903956	-0.97199
85329421	rs12906348	0.00826563	17.5579	2.82569	5.66766e-05	-1.88341	-1.11615	5.67711e-05	-1.88335	-1.11608
85329558	rs1975277	2.58184e-07	10.1263	-0.11665	0.000159409	-0.812127	-1.15333	0.000159564	-0.812634	-1.15337
85329846	rs56385235	1.0841e-12	-1.27935	-1.09165	9.30434e-05	-1.3316	-1.17226	9.30767e-05	-1.33273	-1.1723
85330216	rs8029167	1.14362e-12	-1.40789	-0.909662	7.6829e-05	-1.58976	-1.10558	7.69247e-05	-1.59	-1.10563
85330745	rs10438428	2.54693e-07	10.1263	-0.130265	0.00015999	-0.812127	-1.14969	0.000160146	-0.812634	-1.14974
85330889	rs117955738	3.12968e-12	-1.31082	-1.95846e-10	0.000189088	-1.79471	-1.95846e-10	0.000189259	-1.79534	-1.95846e-10
85331269	rs12595321	1.02258e-10	3.39772	-1.22197	8.33347e-05	-1.79143	-0.822629	8.34279e-05	-1.79167	-0.822799
85331271	rs34342559	0.0102769	17.6239	2.97751	5.81238e-05	-1.87995	-1.09439	5.82212e-05	-1.87989	-1.09432
85331493	rs62019472	0.0101617	17.6239	2.96624	5.80064e-05	-1.87995	-1.09642	5.81036e-05	-1.87989	-1.09634
85331629	rs35557864	0.00803593	17.3666	2.9888	5.74971e-05	-1.89283	-1.09236	5.7593e-05	-1.89278	-1.09228
85331831	rs56083611	6.98209e-13	-1.92811	-0.882871	8.05983e-05	-1.66534	-0.98211	8.06981e-05	-1.66577	-0.981975
85332208	rs10162762	1.05215e-12	-1.51129	-0.889627	8.63154e-05	-1.48974	-1.08918	8.64193e-05	-1.49003	-1.08922
85332633	rs75274999	4.83071e-11	1.42583	-1.95846e-10	0.00139362	0.202736	-1.95846e-10	0.00139182	0.199909	-1.95846e-10
85333396	rs61074241	0.000479997	14.5226	3.01495	5.54805e-05	-1.93086	-1.09003	5.55706e-05	-1.93085	-1.08995
85333404	rs78937355	9.61747e-12	-1.83589e-10	-0.188166	0.000618342	-1.83589e-10	-0.609881	0.000619219	-1.83589e-10	-0.609996
85333953	rs2241645	1.71404e-12	-1.30289	-0.610005	0.000115298	-1.40604	-0.883358	0.000115409	-1.40652	-0.883459
85334332	rs2241644	1.11437e-12	-1.43606	-0.907395	7.76067e-05	-1.5811	-1.10416	7.77027e-05	-1.58136	-1.10421
85334839	rs8043333	1.02986e-12	-1.51969	-0.902637	8.63465e-05	-1.48104	-1.09751	8.64504e-05	-1.48133	-1.09755
85334952	rs28595395	2.32781e-08	7.82117	-0.217646	0.000104148	-1.26289	-1.12822	0.000104265	-1.26324	-1.12828
85335080	rs68007905	6.89128e-13	-1.92746	-0.896621	7.93556e-05	-1.66927	-0.993712	7.94538e-05	-1.6697	-0.993581
85335240	rs74390640	1.13713e-12	-1.12339	-1.19985	5.5706e-05	-1.82162	-1.19522	5.57842e-05	-1.82173	-1.19523
85335725	rs191441905	2.82604e-12	-1.41287	-1.95846e-10	0.000200863	-1.7343	-1.95846e-10	0.000201107	-1.73462	-1.95846e-10
85335774	rs11073716	9.70953e-11	3.33928	-1.21534	7.43098e-05	-1.87706	-0.851616	7.44009e-05	-1.87722	-0.85177
85335828	rs3851678	1.12777e-12	-1.41835	-0.913156	7.53983e-05	-1.60996	-1.10418	7.54931e-05	-1.61019	-1.10422
85336157	rs117463830	1.78569e-12	-1.87194	-1.95846e-10	0.000184147	-1.82119	-1.95846e-10	0.000184385	-1.82143	-1.95846e-10
85336670	rs12595786	4.85279e-08	8.54587	-0.207727	9.47494e-05	-1.35435	-1.13134	9.48642e-05	-1.35461	-1.1314
85336806	rs41492149	1.10516e-12	-1.8329	-0.518851	0.000105879	-1.85297	-0.521648	0.000106009	-1.85311	-0.521822
85336949	rs56194751	6.52694e-13	-1.93292	-0.945476	9.26678e-05	-1.48984	-1.01807	9.27876e-05	-1.49026	-1.01788
85337699	rs12903134	0.0104221	17.5265	3.08892	5.76113e-05	-1.90945	-1.07375	5.7707e-05	-1.90941	-1.07367
85337800	rs35726233	0.0103039	17.5265	3.07752	5.74866e-05	-1.90945	-1.07592	5.7582e-05	-1.90941	-1.07584
85338472	rs145438513	6.33744e-11	1.69731	-1.95846e-10	0.000277835	-1.4099	-1.95846e-10	0.000277969	-1.41095	-1.95846e-10
85338766	rs72753043	1.67753e-12	-1.93443	-1.95846e-10	0.000171943	-1.88976	-1.95846e-10	0.000172192	-1.88985	-1.95846e-10
85339036	rs9806472	1.7194e-12	-1.26473	-0.645038	0.000103741	-1.4856	-0.909435	0.000103845	-1.48602	-0.909532
85339127	rs151075339	3.52271e-11	1.11007	-1.95846e-10	0.000292394	-1.35882	-1.95846e-10	0.000292903	-1.35862	-1.95846e-10
85339219	rs113397299	1.69971e-12	-1.92129	-1.95846e-10	0.000203729	-1.72013	-1.95846e-10	0.000203972	-1.72047	-1.95846e-10
85340200	rs75894809	3.40306e-11	1.07551	-1.95846e-10	0.000291066	-1.36337	-1.95846e-10	0.000291567	-1.36318	-1.95846e-10
85341072	rs56410875	1.68178e-12	-1.9319	-1.95846e-10	0.000221355	-1.63716	-1.95846e-10	0.000221594	-1.63761	-1.95846e-10
85341859	rs8182086	1.06671e-12	-1.30002	-1.08715	9.56652e-05	-1.3057	-1.17037	9.56961e-05	-1.30687	-1.1704
85343658	rs3748375	8.14552e-11	2.40913	-0.460824	0.00023795	-0.581294	-0.983568	0.000238432	-0.580743	-0.98363
85343878	rs8037997	2.37428e-12	-1.30561	-0.281446	0.000144426	-1.39947	-0.66469	0.000144573	-1.39999	-0.664687
85343980	rs35960805	0.0121872	17.7893	2.98261	5.71565e-05	-1.89527	-1.09586	5.72517e-05	-1.89521	-1.09579
85344013	rs150097784	2.85956e-12	-1.40108	-1.95846e-10	0.000355684	-1.16288	-1.95846e-10	0.000356057	-1.16337	-1.95846e-10
85344268	rs55698868	9.22934e-07	11.2836	-1.95846e-10	0.000174215	-1.87664	-1.95846e-10	0.000174533	-1.87634	-1.95846e-10
85344290	rs68097191	6.82337e-13	-1.92537	-0.908612	7.59986e-05	-1.70241	-1.00379	7.60981e-05	-1.70277	-1.00366
85344550	rs12912388	0.0112783	17.7231	2.97133	5.68748e-05	-1.8982	-1.09787	5.69694e-05	-1.89814	-1.0978
85345686	rs150620103	3.77052e-11	1.17805	-1.95846e-10	0.000304517	-1.3182	-1.95846e-10	0.000305043	-1.318	-1.95846e-10
85347114	rs9806315	1.13538e-12	-1.38543	-0.939357	7.18007e-05	-1.64252	-1.12051	7.18944e-05	-1.64271	-1.12054
85347709	rs17601029	0.00344048	16.6174	2.88976	5.48057e-05	-1.92332	-1.1098	5.48961e-05	-1.92328	-1.10973
85347809	rs75303648	5.47569e-12	-1.83589e-10	-0.75143	0.000461822	-1.83589e-10	-0.901744	0.000462627	-1.83589e-10	-0.901535
85348172	rs1719	1.68414e-12	-1.93049	-1.95846e-10	0.000213726	-1.67223	-1.95846e-10	0.000213974	-1.6726	-1.95846e-10
85349231	rs35630683	0.0540995	19.5239	2.73845	6.21994e-05	-1.77204	-1.13454	6.23046e-05	-1.77195	-1.13447
85349792	rs75315863	2.99306e-12	-1.35545	-1.95846e-10	0.000185207	-1.81545	-1.95846e-10	0.000185383	-1.81603	-1.95846e-10
85350081	rs11073729	1.35928e-07	9.65799	-0.289856	0.000134085	-1.03494	-1.1035	0.000134232	-1.03531	-1.10357
85351924	rs4456483	1.22193e-12	-1.42326	-0.828055	7.97576e-05	-1.60932	-1.04862	7.98565e-05	-1.60956	-1.04866
85352915	rs142674392	3.5959e-10	3.43322	-1.95846e-10	0.00346807	1.11443	-1.95846e-10	0.00345655	1.10957	-1.95846e-10
85353603	rs8023889	1.01989e-12	-1.32202	-1.11004	0.000105966	-1.21869	-1.15512	0.000105983	-1.22003	-1.15515
85353816	rs16974523	4.87918e-12	-1.83589e-10	-0.86677	0.000401177	-1.83589e-10	-1.04252	0.000401756	-1.83589e-10	-1.04261
85354070	rs75314237	1.87111e-10	2.77996	-1.95846e-10	0.00185954	0.49116	-1.95846e-10	0.00185444	0.486881	-1.95846e-10
85354328	rs2340651	6.04682e-13	-1.9275	-1.0273	6.97118e-05	-1.69133	-1.10122	6.98002e-05	-1.69169	-1.10113
85354596	rs11073730	2.47178e-08	8.00231	-0.33878	8.70532e-05	-1.48603	-1.08437	8.71606e-05	-1.48626	-1.08444
85354804	rs113698933	1.19776e-11	0.0312926	-1.95846e-10	0.000413274	-1.01281	-1.95846e-10	0.000414055	-1.01246	-1.95846e-10
85355494	rs8037423	9.56159e-08	9.38006	-0.363719	0.000134655	-1.06018	-1.07402	0.000134801	-1.06056	-1.0741
85355653	rs67320428	6.68187e-13	-1.92878	-0.926155	7.62979e-05	-1.6838	-1.01848	7.63964e-05	-1.68417	-1.01835
85355805	rs72753050	6.79218e-13	-1.92995	-0.908612	7.80239e-05	-1.67611	-1.00379	7.81246e-05	-1.67649	-1.00366
85355841	rs35828350	0.0448287	19.3524	2.72195	6.12271e-05	-1.78668	-1.13565	6.13302e-05	-1.78659	-1.13559
85355927	rs72630465	8.86783e-11	3.0894	-1.05613	0.000381288	-0.263924	-0.829444	0.000380553	-0.267236	-0.829595
85357094	rs75179753	9.99683e-11	-1.83589e-10	2.1531	0.000341315	-1.83589e-10	-1.20412	0.00034185	-1.83589e-10	-1.20408
85357396	rs11856496	6.94451e-11	2.3962	-0.607408	0.00032148	-0.203347	-1.06064	0.000322136	-0.202788	-1.06069
85357649	rs56864281	0.0374671	19.2421	2.65285	5.97546e-05	-1.80246	-1.14422	5.98552e-05	-1.80237	-1.14416
85357727	rs4445878	3.10183e-12	-1.11655	-0.203203	0.000136658	-1.53732	-0.582124	0.000136811	-1.53773	-0.58212
85360004	rs55736017	1.22839e-11	1.1779	-1.12136	5.25056e-05	-1.92687	-1.14914	5.25767e-05	-1.927	-1.14918
85360101	rs11857356	1.19083e-12	-1.39134	-0.885758	7.53566e-05	-1.62752	-1.08717	7.54488e-05	-1.62778	-1.08722
85361042	rs7179643	2.39602e-12	-1.3356	-0.242339	0.000142249	-1.43604	-0.643311	0.000142398	-1.43655	-0.643282
85361644	rs8039472	1.78099e-07	9.22654	0.411812	7.01823e-05	-1.56413	-1.2217	7.02887e-05	-1.56412	-1.22172
85361829	rs77882765	6.88242e-12	-1.83589e-10	-0.522778	0.000415421	-1.83589e-10	-1.00763	0.000416028	-1.83589e-10	-1.0077
85361960	rs4633690	6.80546e-08	9.01283	-0.336514	0.000120538	-1.15297	-1.09198	0.000120677	-1.1533	-1.09204
85361977	rs2879828	7.1987e-08	9.05504	-0.32255	0.000114807	-1.19364	-1.10003	0.000114946	-1.19391	-1.10009
85362058	rs141198397	1.68949e-12	-1.92732	-1.95846e-10	0.000180863	-1.83919	-1.95846e-10	0.000181216	-1.83877	-1.95846e-10
85362797	rs6496439	1.58438e-12	-1.16811	-0.823451	6.85532e-05	-1.7638	-1.04552	6.8644e-05	-1.76396	-1.04556
85363348	rs6496441	5.97226e-08	8.93463	-0.388912	0.000113553	-1.22445	-1.08021	0.000113687	-1.22473	-1.08027
85363708	rs11854291	5.75413e-08	8.9101	-0.401592	0.000117404	-1.20385	-1.06745	0.000117538	-1.20418	-1.06751
85364516	rs2115630	4.51192e-08	8.75681	-0.491493	0.000121896	-1.20587	-1.02788	0.000122036	-1.20619	-1.02795
85365416	rs11073739	3.43534e-12	-0.640249	-0.577384	9.12996e-05	-1.48511	-1.03767	9.14182e-05	-1.48525	-1.03777
85365664	rs16974536	8.39612e-13	-1.92281	-0.703756	8.87762e-05	-1.72297	-0.827829	8.88925e-05	-1.72337	-0.827658
85365945	rs754705	5.40873e-12	-1.83589e-10	-0.763733	0.000648247	-1.83589e-10	-0.562652	0.000649271	-1.83589e-10	-0.562605
85367538	rs2007616	1.72206e-12	-1.11057	-0.797652	7.17218e-05	-1.79861	-0.965519	7.18184e-05	-1.79876	-0.965555
85367920	rs55874951	8.03308e-13	-1.93485	-0.735914	9.46232e-05	-1.63114	-0.855883	9.47392e-05	-1.63161	-0.855717
85368051	rs17601226	1.79268e-11	0.434547	-1.95846e-10	0.000176825	-1.86176	-1.95846e-10	0.000177112	-1.86167	-1.95846e-10
85369218	rs6496443	1.78119e-12	-1.12086	-0.753611	7.00295e-05	-1.80298	-0.985027	7.01236e-05	-1.80313	-0.985066
85369577	rs959181	1.76992e-12	-1.13236	-0.748454	7.06201e-05	-1.79829	-0.981323	7.07148e-05	-1.79844	-0.981362
85370467	rs79825359	1.79996e-12	-1.86399	-1.95846e-10	0.000851192	-0.290285	-1.95846e-10	0.000852484	-0.290301	-1.95846e-10
85370597	rs891286	1.62631e-12	-1.23747	-0.727969	7.63878e-05	-1.73457	-0.966533	7.64873e-05	-1.73476	-0.966574
85371669	rs72630466	1.072e-12	-1.47025	-0.911969	8.90485e-05	-1.93512	-0.612619	8.91689e-05	-1.93513	-0.612791
85371831	rs78466706	1.98318e-12	-1.76705	-1.95846e-10	0.000423181	-0.989122	-1.95846e-10	0.000423814	-0.989161	-1.95846e-10
85371944	rs7183401	1.90889e-08	7.80516	-0.400047	8.84643e-05	-1.49367	-1.06066	8.85737e-05	-1.4939	-1.06072
85371959	rs75783811	3.098e-10	3.28418	-1.95846e-10	0.00248737	0.782058	-1.95846e-10	0.00247974	0.777453	-1.95846e-10
85372475	rs28363946	9.29945e-11	3.03189	-0.951096	0.000415933	-0.338787	-0.667613	0.000415145	-0.342051	-0.667777
85372645	rs6496452	1.34722e-08	7.46612	-0.409487	8.07395e-05	-1.58538	-1.06032	8.08407e-05	-1.58559	-1.06039
85374584	rs73437930	5.8672e-13	-1.92255	-1.06241	6.79887e-05	-1.70122	-1.11637	6.80713e-05	-1.70164	-1.11626
85375845	rs73437935	5.84631e-13	-1.92716	-1.06137	6.95945e-05	-1.67873	-1.1155	6.96776e-05	-1.67918	-1.11539
85375880	rs73437937	5.83511e-13	-1.92907	-1.06137	7.0408e-05	-1.66711	-1.1155	7.04914e-05	-1.66757	-1.11539
85376051	rs117423816	3.64172e-12	-1.83589e-10	-1.15929	0.00033349	-1.83589e-10	-1.22731	0.000334004	-1.83589e-10	-1.2273
85376738	rs73437938	5.85751e-13	-1.9242	-1.06241	6.84924e-05	-1.69384	-1.11637	6.85751e-05	-1.69427	-1.11626
85376761	rs10775243	3.39581e-12	-0.594934	-0.634273	6.98897e-05	-1.90776	-0.882245	6.99887e-05	-1.9078	-0.882319
85376828	rs73437941	6.84327e-13	-1.91985	-0.911215	7.65019e-05	-1.71208	-0.987532	7.65994e-05	-1.71249	-0.987373
85377441	rs35808647	0.00535649	17.3736	2.57621	5.48654e-05	-1.89115	-1.14089	5.49565e-05	-1.89109	-1.14083
85377772	rs73437942	6.8286e-13	-1.91803	-0.915187	7.41892e-05	-1.73931	-0.990996	7.42889e-05	-1.73966	-0.990837
85377931	rs114010582	4.34352e-12	-0.983062	-1.95846e-10	0.000513341	-0.795984	-1.95846e-10	0.000513985	-0.796262	-1.95846e-10
85378020	rs1429443	1.81694e-10	3.45638	-0.705799	9.82717e-05	-1.50173	-0.947455	9.83206e-05	-1.5027	-0.947522
85379278	rs1429444	1.95759e-10	3.53459	-0.709458	0.000105579	-1.44622	-0.931251	0.000105625	-1.44722	-0.931332
85379301	rs78212565	3.68382e-12	-1.83589e-10	-1.1478	0.000347517	-1.83589e-10	-1.18611	0.000348081	-1.83589e-10	-1.18602
85379415	rs75315275	1.67978e-10	2.67208	-1.95846e-10	0.00153507	0.299408	-1.95846e-10	0.00153125	0.295385	-1.95846e-10
85379478	rs7177454	3.75577e-11	1.4663	-0.292166	6.69631e-05	-1.72326	-1.10952	6.70234e-05	-1.72384	-1.10958
85379496	rs7164787	3.47349e-11	1.4667	-0.370706	6.87676e-05	-1.72052	-1.08567	6.8829e-05	-1.7211	-1.08573
85379503	rs75856783	3.68136e-12	-1.83589e-10	-1.14847	0.000347346	-1.83589e-10	-1.1866	0.000347911	-1.83589e-10	-1.18651
85379544	rs7164817	3.9666e-11	1.55287	-0.324125	6.63579e-05	-1.7442	-1.09766	6.64194e-05	-1.74474	-1.09772
85379641	rs56082456	3.68564e-11	1.47619	-0.320912	6.70055e-05	-1.72702	-1.10513	6.70652e-05	-1.72761	-1.10518
85380552	rs6496458	2.00806e-10	3.23373	-0.383144	9.48753e-05	-1.78815	-0.696214	9.49841e-05	-1.78854	-0.696205
85381935	rs10852091	3.30668e-11	1.26306	-0.216277	5.98659e-05	-1.80814	-1.13668	5.99291e-05	-1.80856	-1.13673
85381954	rs184001384	1.45453e-11	0.225523	-1.95846e-10	0.000212483	-1.67806	-1.95846e-10	0.000212917	-1.67755	-1.95846e-10
85382193	rs1896864	1.95129e-10	3.27983	-0.457917	9.03107e-05	-1.77843	-0.755235	9.04145e-05	-1.77882	-0.755227
85382307	rs34407151	1.90976e-12	-1.80477	-1.95846e-10	0.000164577	-1.93354	-1.95846e-10	0.000164833	-1.93352	-1.95846e-10
85383145	rs3803403	0.0010717	15.8749	2.46589	5.30993e-05	-1.91913	-1.14563	5.31851e-05	-1.9191	-1.14557
85383640	rs3803405	0.000759324	15.3951	2.60106	5.36463e-05	-1.93041	-1.1241	5.37327e-05	-1.93039	-1.12404
85383709	rs55702300	3.27583e-12	-1.26518	-1.95846e-10	0.000171299	-1.89351	-1.95846e-10	0.000171544	-1.89362	-1.95846e-10
85383839	rs3803406	1.68941e-10	3.083	-0.405196	9.24591e-05	-1.80319	-0.706962	9.25696e-05	-1.80354	-0.706954
85384431	rs7163882	1.93957e-12	-1.23109	-0.558191	8.89946e-05	-1.73836	-0.809986	8.91084e-05	-1.73855	-0.810054
85385066	rs306201	1.54998e-12	-1.33217	-0.681332	7.81748e-05	-1.75823	-0.919746	7.82748e-05	-1.75842	-0.919811
85385202	rs73437951	1.30557e-11	0.358647	-0.241174	0.000161311	-1.34816	-0.605432	0.000161815	-1.34663	-0.605371
85385357	rs12441936	1.30201e-12	-1.32513	-0.862707	0.00027171	-1.58728	0.155088	0.000272141	-1.58701	0.154875
85385555	rs112403084	4.93554e-13	-1.93377	-1.2241	6.99768e-05	-1.55937	-1.22939	7.00513e-05	-1.55985	-1.22938
85385672	rs60645432	1.32248e-09	5.51414	-0.778628	0.00331099	1.76567	-0.697587	0.00331235	1.7646	-0.697642
85386290	rs28477805	1.67505e-12	-1.00765	-0.928249	0.000116284	-1.5377	-0.743182	0.000116403	-1.53817	-0.743228
85387281	rs150713218	1.44842e-10	2.5239	-1.95846e-10	0.00160689	0.345132	-1.95846e-10	0.00160263	0.340945	-1.95846e-10
85387499	rs139388951	5.10753e-12	-1.83589e-10	-0.821031	0.000579351	-1.83589e-10	-0.675015	0.000580191	-1.83589e-10	-0.675098
85387740	rs306202	4.88256e-12	0.278062	-1.14414	0.00019546	-1.05778	-0.703788	0.000195607	-1.05848	-0.703873
85388050	rs306203	4.88359e-12	0.230704	-1.09657	0.000179587	-1.02755	-0.81872	0.000179719	-1.02825	-0.818807
85388376	rs306204	2.28326e-12	-1.12081	-0.505335	8.59471e-05	-1.85136	-0.731827	8.60627e-05	-1.8515	-0.731883
85388604	rs306205	2.2042e-12	-1.13239	-0.528991	8.52545e-05	-1.83987	-0.751411	8.53686e-05	-1.84001	-0.751466
85388653	rs306206	1.71561e-05	12.424	1.78215	5.24445e-05	-1.89813	-1.17904	5.25302e-05	-1.89807	-1.17899
85388669	rs379031	3.44651e-12	-0.173663	-1.04072	0.000222484	-0.73257	-0.899496	0.000222619	-0.733413	-0.899579
85388670	rs434334	3.43167e-12	-0.194879	-1.02382	0.000221633	-0.714922	-0.920977	0.000221767	-0.715772	-0.921057
85388935	rs74415035	1.81439e-12	-1.92793	0.071934	0.000170974	-1.31811	-0.577303	0.000171091	-1.31898	-0.577279
85389016	rs115389728	1.59906e-12	-1.92844	-0.0538853	0.00015366	-1.32285	-0.679325	0.000153765	-1.32372	-0.679306
85389481	rs76213193	1.13993e-10	2.28439	-1.95846e-10	0.00130825	0.139524	-1.95846e-10	0.00130507	0.135555	-1.95846e-10
85389542	rs75075964	1.00162e-11	-0.147546	-1.95846e-10	0.000338368	-1.21279	-1.95846e-10	0.000338953	-1.21259	-1.95846e-10
85389629	rs76873480	3.20273e-12	-1.28774	-1.95846e-10	0.000262517	-1.46661	-1.95846e-10	0.000262992	-1.46633	-1.95846e-10
85389631	rs182517	5.46265e-05	13.6825	1.68181	5.5872e-05	-1.82065	-1.19321	5.59648e-05	-1.82055	-1.19318
85390346	rs306207	3.96135e-12	-0.128024	-0.94714	0.000145634	-1.07501	-0.980821	0.000145717	-1.07585	-0.980936
85390913	rs77566474	5.19232e-11	2.68593	-1.18792	0.000425914	0.216547	-1.19923	0.000424843	0.212497	-1.19923
85391063	rs146799894	1.75041e-12	-1.8919	-1.95846e-10	0.000312586	-1.29204	-1.95846e-10	0.000312744	-1.29307	-1.95846e-10
85391233	rs61063411	1.33705e-09	4.84044	-0.0939638	0.00122387	0.682595	-0.609744	0.00122415	0.68128	-0.609733
85392022	rs56156667	6.22126e-13	-1.89586	-1.0305	0.000354416	-0.803414	-0.363038	0.000354683	-0.804157	-0.363075
85392298	rs306209	6.42824e-05	13.8916	1.6354	5.94839e-05	-1.75291	-1.19831	5.95858e-05	-1.75276	-1.19828
85392313	rs117657361	4.54891e-11	2.55897	-1.19324	0.000402453	0.164428	-1.20377	0.000401476	0.160467	-1.20377
85392737	rs139368271	2.9144e-12	-1.38208	-1.95846e-10	0.000166586	-1.92141	-1.95846e-10	0.000166836	-1.92145	-1.95846e-10
85393424	rs66907169	6.4713e-13	-1.78534	-1.10161	5.47121e-05	-1.85383	-1.18101	5.47895e-05	-1.85392	-1.18103
85393674	rs66551613	2.01133e-11	1.66245	-1.11281	0.000112968	-1.12065	-1.18917	0.000112949	-1.12233	-1.18919
85394560	rs8038225	1.23511e-11	0.169776	-0.107782	0.000434491	-0.428283	-0.534464	0.000435925	-0.426598	-0.534388
85394561	rs77878304	6.81387e-12	-1.83589e-10	-0.532788	0.000636293	-1.83589e-10	-0.581263	0.000637146	-1.83589e-10	-0.581456
85395355	rs78987195	1.32516e-11	0.22355	-0.0911828	0.000470971	-0.382732	-0.499395	0.000472536	-0.381022	-0.499319
85396839	rs139303169	1.88903e-12	-1.81569	-1.95846e-10	0.000164296	-1.93526	-1.95846e-10	0.000164546	-1.93526	-1.95846e-10
85397374	rs16974567	4.7258e-11	2.59964	-1.19577	0.000447422	0.272485	-1.20591	0.000446267	0.268369	-1.20591
85397535	rs145463650	3.39312e-12	-1.83589e-10	-1.23	0.000333229	-1.83589e-10	-1.22809	0.000333737	-1.83589e-10	-1.2281
85397609	rs112878346	1.0238e-10	2.17694	-1.95846e-10	0.00119802	0.0515056	-1.95846e-10	0.00119522	0.0476288	-1.95846e-10
85397664	rs61412906	6.37311e-13	-1.78876	-1.11348	5.42276e-05	-1.85548	-1.18826	5.43046e-05	-1.85556	-1.18828
85398365	rs72753065	4.59678e-12	-0.926392	-1.95846e-10	0.000603245	-0.6346	-1.95846e-10	0.000603985	-0.634906	-1.95846e-10
85399449	rs73437960	1.36353e-11	0.0116402	0.149276	0.000232376	-1.16922	-0.419351	0.000233049	-1.16787	-0.419333
85399542	rs80014104	1.03722e-12	-1.46534	-0.949862	0.000105436	-1.70351	-0.675303	0.000105563	-1.70375	-0.675401
85399645	rs16974569	1.12113e-11	-1.83589e-10	-0.0348221	0.000333177	-1.83589e-10	-1.22825	0.000333687	-1.83589e-10	-1.22825
85399679	rs56005718	3.57017e-12	-1.83589e-10	-1.17913	0.000334087	-1.83589e-10	-1.22552	0.000334601	-1.83589e-10	-1.22552
85400780	rs35621845	9.73695e-12	-0.17582	-1.95846e-10	0.000367947	-1.12899	-1.95846e-10	0.00036863	-1.12866	-1.95846e-10
85401259	rs306197	1.36931e-12	-1.03609	-1.10135	4.9085e-05	-1.92072	-1.22266	4.91599e-05	-1.92072	-1.22266
85401419	rs167379	4.98115e-12	-0.751189	-0.0948986	0.000112022	-1.92654	-0.391688	0.000112181	-1.92658	-0.391762
85401597	rs55752937	8.6093e-12	-0.298905	-1.95846e-10	0.000594906	-0.64852	-1.95846e-10	0.000595557	-0.648958	-1.95846e-10
85401680	rs35931910	1.25278e-12	-1.41318	-0.813197	0.000132854	-1.68404	-0.463638	0.000132995	-1.6843	-0.463848
85402239	rs59475469	5.21263e-13	-1.87313	-1.23012	5.2826e-05	-1.85302	-1.2169	5.29e-05	-1.8532	-1.21685
85402431	rs2289141	6.71907e-13	-1.85759	-0.991791	0.000310657	-0.944483	-0.353751	0.000310901	-0.945132	-0.35385
85402610	rs34122391	9.77988e-13	-1.93392	-0.540085	0.000108152	-1.39231	-0.96107	0.000108229	-1.39313	-0.961078
85402795	rs186266	2.18327e-07	8.26865	1.57335	5.83097e-05	-1.78495	-1.1862	5.84054e-05	-1.78487	-1.18617
85402912	rs75346033	8.5811e-13	-1.41284	-1.19193	7.35793e-05	-1.6838	-1.05476	7.36649e-05	-1.68406	-1.05487
85402993	rs145646854	3.46089e-12	-1.83589e-10	-1.21022	0.000337848	-1.83589e-10	-1.21433	0.00033836	-1.83589e-10	-1.21435
85403105	rs34775428	2.711e-12	-1.45443	-1.95846e-10	0.000180098	-1.84342	-1.95846e-10	0.000180344	-1.84359	-1.95846e-10
85403340	rs2289140	1.58052e-11	0.156823	0.15177	0.000551841	-0.402515	-0.321147	0.000553717	-0.400743	-0.321059
85403496	rs12907646	2.08288e-06	10.3909	1.70661	5.65866e-05	-1.82656	-1.17459	5.66778e-05	-1.82651	-1.17456
85403818	rs11853985	5.36307e-13	-1.85632	-1.21848	0.000341858	-0.337837	-0.86469	0.000341871	-0.33929	-0.864733
85404102	rs78688447	7.63161e-13	-1.52532	-1.19671	6.74939e-05	-1.75975	-1.06513	6.75755e-05	-1.75997	-1.06524
85404238	rs17536107	7.62461e-13	-1.52532	-1.19763	6.73566e-05	-1.75975	-1.06717	6.74381e-05	-1.75997	-1.06727
85404620	rs72753067	1.35589e-11	0.155294	-1.95846e-10	0.000169011	-1.90696	-1.95846e-10	0.000169266	-1.90699	-1.95846e-10
85404811	rs142109144	3.40686e-12	-1.83589e-10	-1.22596	0.000333142	-1.83589e-10	-1.22836	0.000333649	-1.83589e-10	-1.22837
85404969	rs9944229	9.0764e-11	1.71535	0.341165	0.00466885	1.57799	-0.166241	0.00466543	1.57562	-0.166138
85405369	rs306198	2.53653e-07	7.93602	2.05595	5.99995e-05	-1.82912	-1.11346	6.00977e-05	-1.82906	-1.11342
85405656	rs11857540	9.14327e-13	-1.93344	-0.60788	0.000103884	-1.38335	-1.0103	0.000103957	-1.38417	-1.01031
85405995	rs187316	2.17531e-07	7.80851	2.02984	6.01304e-05	-1.81875	-1.12166	6.02286e-05	-1.8187	-1.12161
85406494	rs306199	2.38191e-12	-1.02538	-0.558461	8.03909e-05	-1.86973	-0.780287	8.05018e-05	-1.86984	-0.78034
85407210	rs427564	2.06584e-12	-0.859092	-0.86712	0.000198141	-0.59355	-1.15439	0.000198171	-0.594904	-1.15442
85407472	rs77303431	1.96321e-11	0.304138	0.221279	0.000673037	-0.276061	-0.249062	0.000675369	-0.274217	-0.248979
85407564	rs2289138	2.22402e-12	-1.01608	-0.63635	7.39508e-05	-1.86636	-0.867167	7.40545e-05	-1.86645	-0.867199
85408305	rs2289137	3.75221e-11	0.987123	0.18606	0.00211343	0.897123	-0.277981	0.00211254	0.895088	-0.277899
85408745	rs59035842	1.83863e-11	0.26332	0.19654	0.000636746	-0.311169	-0.269384	0.000638939	-0.309345	-0.269302
85408893	rs77589263	6.41785e-12	-1.83589e-10	-0.592664	0.000561186	-1.83589e-10	-0.706871	0.000562167	-1.83589e-10	-0.706657
85409367	rs7172470	9.88173e-13	-1.32527	-1.13837	5.69972e-05	-1.76677	-1.22715	5.70776e-05	-1.7669	-1.22714
85409722	rs11636954	4.19592e-12	-1.01763	-1.95846e-10	0.000602727	-0.635459	-1.95846e-10	0.000601764	-0.638591	-1.95846e-10
85409940	rs7182119	7.90157e-13	-1.52296	-1.16432	6.95403e-05	-1.74778	-1.04723	6.9624e-05	-1.74802	-1.04733
85410904	rs59022852	1.79346e-11	0.250732	0.184254	0.000623579	-0.321986	-0.279462	0.000625722	-0.320168	-0.279381
85411692	rs3748380	5.86128e-13	-1.82314	-1.16283	0.000269637	-0.448177	-0.99167	0.000269683	-0.449506	-0.991702
85411941	rs7172412	1.47886e-12	-1.28842	-0.772059	7.08808e-05	-1.80454	-0.971383	7.09792e-05	-1.80466	-0.97141
85412320	rs3748379	5.80938e-13	-1.86432	-1.13054	5.35739e-05	-1.87712	-1.17874	5.36453e-05	-1.87729	-1.17877
85412406	rs77564042	2.18135e-12	-1.6718	-1.95846e-10	0.00018182	-1.8339	-1.95846e-10	0.00018215	-1.83363	-1.95846e-10
85412417	rs1437033	1.13384e-12	-1.50955	-0.816585	0.00012771	-1.74938	-0.437782	0.000127863	-1.74961	-0.437887
85412455	rs3748377	6.40528e-13	-1.75318	-1.14403	5.19542e-05	-1.89579	-1.19077	5.20281e-05	-1.89587	-1.1908
85413620	rs117364699	3.23737e-12	-1.27699	-1.95846e-10	0.000191049	-1.78439	-1.95846e-10	0.000191226	-1.785	-1.95846e-10
85413831	rs881733	1.40422e-12	-1.43631	-0.675951	8.74662e-05	-1.68907	-0.876604	8.7582e-05	-1.68923	-0.876652
85414219	rs893162	5.84505e-13	-1.79615	-1.19259	0.000258567	-0.526628	-0.955139	0.000258617	-0.527931	-0.955176
85414251	rs17602074	9.43729e-13	-1.40994	-1.09972	7.92164e-05	-1.66935	-0.995391	7.93099e-05	-1.66963	-0.995464
85415044	rs8040247	1.65403e-12	-1.26128	-0.687247	7.45861e-05	-1.84051	-0.884459	7.46896e-05	-1.84061	-0.884505
85415371	rs12101610	5.85769e-13	-1.83166	-1.15491	0.000265998	-0.447301	-1.00613	0.000266041	-0.448634	-1.00617
85415386	rs12900463	1.25594e-06	9.71636	1.87529	5.6652e-05	-1.84762	-1.15238	5.67426e-05	-1.84759	-1.15234
85415552	rs12324363	1.07435e-12	-1.91678	-0.463252	9.07993e-05	-1.61744	-0.910828	9.08812e-05	-1.61807	-0.910834
85415580	rs12915656	1.31261e-06	9.76049	1.87529	5.68715e-05	-1.84375	-1.15238	5.69625e-05	-1.84372	-1.15234
85415720	rs10852094	1.55828e-12	-1.37746	-0.630712	8.37677e-05	-1.76982	-0.839053	8.38811e-05	-1.76995	-0.839103
85415745	rs12904777	1.14978e-08	5.43178	1.46638	6.02509e-05	-1.93339	-1.00501	6.03413e-05	-1.93341	-1.00503
85415799	rs4842994	1.75336e-06	10.0898	1.83546	5.90665e-05	-1.80568	-1.15258	5.9161e-05	-1.80564	-1.15255
85415867	rs72753071	3.6361e-12	-1.16084	-1.95846e-10	0.000461291	-0.902894	-1.95846e-10	0.000461873	-0.903166	-1.95846e-10
85415977	rs12324387	1.05825e-12	-1.9151	-0.480028	9.06662e-05	-1.62422	-0.905519	9.07482e-05	-1.62484	-0.905529
85416399	rs67395065	6.39268e-13	-1.74352	-1.15566	5.16877e-05	-1.89318	-1.19853	5.1761e-05	-1.89327	-1.19855
85416478	rs67677438	6.33362e-13	-1.75126	-1.1572	5.18295e-05	-1.88943	-1.19953	5.19028e-05	-1.88953	-1.19956
85416740	rs74249897	1.17806e-12	-1.39468	-0.893196	0.000110001	-1.67115	-0.665281	0.000110135	-1.67142	-0.66533
85416811	rs11856279	1.03752e-12	-1.9207	-0.494218	9.27542e-05	-1.60004	-0.90693	9.28377e-05	-1.60068	-0.906921
85417076	rs78674711	2.19412e-12	-1.66597	-1.95846e-10	0.000165787	-1.92622	-1.95846e-10	0.000166049	-1.92617	-1.95846e-10
85417155	rs11632830	6.21514e-11	1.45846	0.219369	0.00279578	1.15844	-0.259501	0.00279413	1.15624	-0.259422
85417192	rs148802279	1.0542e-12	-1.90874	-0.490225	8.87306e-05	-1.64704	-0.90428	8.88146e-05	-1.64763	-0.904272
85417301	rs11631654	4.07879e-11	1.03976	0.216876	0.00210559	0.874384	-0.258954	0.00210474	0.872367	-0.258873
85418175	rs57769495	1.61959e-11	0.358653	-0.0256447	0.000540047	-0.307879	-0.437388	0.000541906	-0.306065	-0.437298
85418485	rs117270542	4.41341e-11	1.33548	-1.95846e-10	0.000633073	-0.586337	-1.95846e-10	0.000634272	-0.585978	-1.95846e-10
85418870	rs76595773	1.75442e-12	-1.21613	-0.673487	0.000157092	-1.66076	-0.31933	0.000157225	-1.66112	-0.319664
85419009	rs180948092	3.39106e-12	-1.83589e-10	-1.23061	0.000332523	-1.83589e-10	-1.23021	0.000333032	-1.83589e-10	-1.23022
85419112	rs55901504	5.40736e-11	1.53139	0.00720415	0.00278204	1.3242	-0.430181	0.00278014	1.32191	-0.430107
85419415	rs11858372	3.32393e-10	3.04502	0.309546	6.3199e-05	-1.75533	-1.13531	6.32922e-05	-1.7554	-1.13529
85419498	rs4842996	3.89462e-08	7.25585	0.862339	4.95608e-05	-1.90312	-1.23061	4.96361e-05	-1.90313	-1.23061
85419838	rs8024197	6.64908e-13	-1.69942	-1.16043	8.11795e-05	-1.42253	-1.21773	8.12756e-05	-1.42284	-1.21777
85420160	rs79582867	4.07857e-11	1.5056	-0.249021	0.00219904	1.29919	-0.640337	0.00219755	1.29691	-0.64027
85420363	rs11629950	5.53962e-13	-1.92054	-1.12187	9.5227e-05	-1.28	-1.20066	9.53192e-05	-1.28051	-1.20072
85420507	rs77437085	1.12508e-12	-1.37372	-0.96018	9.71491e-05	-1.75441	-0.706265	9.72436e-05	-1.7547	-0.70654
85421248	rs11631301	7.73779e-13	-1.53509	-1.17313	9.45597e-05	-1.26488	-1.22281	9.46652e-05	-1.26527	-1.22284
85421283	rs111765629	1.31552e-12	-1.22253	-0.954988	0.000102317	-1.66471	-0.74413	0.000102411	-1.66506	-0.744397
85421488	rs140343635	3.43306e-12	-1.83589e-10	-1.2183	0.000362974	-1.83589e-10	-1.14259	0.000363504	-1.83589e-10	-1.14267
85421834	rs76109651	8.38508e-13	-1.60225	-1.02562	7.77659e-05	-1.86494	-0.818283	7.78529e-05	-1.86512	-0.818513
85423183	rs12912222	1.98586e-10	2.67015	0.169323	4.90412e-05	-1.91795	-1.22631	4.91173e-05	-1.91794	-1.2263
85423553	rs11631158	1.15182e-12	-1.89832	-0.412084	0.000250368	-0.301335	-1.21266	0.000250444	-0.302536	-1.21268
85423857	rs12917054	1.08444e-08	5.94049	0.899168	5.19284e-05	-1.86937	-1.21769	5.2007e-05	-1.86938	-1.21769
85423879	rs12441036	5.12756e-13	-1.93311	-1.18659	0.000180164	-0.63528	-1.20778	0.000180332	-0.63589	-1.20776
85423905	rs149375237	2.62287e-12	-1.48748	-1.95846e-10	0.000166128	-1.92417	-1.95846e-10	0.000166375	-1.92421	-1.95846e-10
85423958	rs11073778	8.86799e-13	-1.44665	-1.12523	0.000108117	-1.16377	-1.18994	0.000108237	-1.16416	-1.18997
85424331	rs11629531	9.49042e-13	-1.31281	-1.19124	0.00011062	-1.10874	-1.22208	0.000110742	-1.10916	-1.22209
85424421	rs12592661	1.93755e-11	0.271954	0.240306	0.000259607	-0.770294	-0.70746	0.000260296	-0.769177	-0.707458
85424630	rs60380117	8.88644e-12	0.295836	-0.563057	0.000181944	-1.69595	-0.137272	0.000182166	-1.69599	-0.137546
85424885	rs72753078	8.94589e-12	0.277415	-0.537968	0.000173997	-1.70196	-0.175925	0.000174215	-1.702	-0.176165
85425097	rs12917429	5.33002e-09	4.85164	1.27772	5.68738e-05	-1.92763	-1.06846	5.69665e-05	-1.92764	-1.06835
85425306	rs146662153	1.6764e-12	-1.9351	-1.95846e-10	0.000166242	-1.92348	-1.95846e-10	0.000166494	-1.9235	-1.95846e-10
85425468	rs12906879	6.80477e-12	0.694985	-1.22911	6.91879e-05	-1.73784	-1.06225	6.93134e-05	-1.73754	-1.06227
85425881	rs12593602	3.39119e-12	-1.83589e-10	-1.23057	0.000343621	-1.83589e-10	-1.19738	0.000344168	-1.83589e-10	-1.19732
85426175	rs58948471	7.32962e-12	0.193021	-0.652845	0.000154702	-1.72605	-0.269368	0.000154892	-1.72609	-0.269637
85426621	rs896359	9.14324e-13	-1.43275	-1.10856	0.000117355	-1.10576	-1.16597	0.000117483	-1.10615	-1.16601
85427670	rs1451537	9.1342e-13	-1.44647	-1.09584	0.000109436	-1.18496	-1.15662	0.000109556	-1.18535	-1.15667
85427743	rs60945984	1.6788e-12	-1.93367	-1.95846e-10	0.000167178	-1.91786	-1.95846e-10	0.000167429	-1.9179	-1.95846e-10
85427982	rs59738243	3.39111e-12	-1.83589e-10	-1.23059	0.000372244	-1.83589e-10	-1.11737	0.000372843	-1.83589e-10	-1.1173
85428103	rs12910396	2.83578e-12	-1.46464	0.0552137	7.96933e-05	-1.57579	-1.08295	7.98712e-05	-1.57507	-1.08297
85428178	rs140778834	1.67956e-12	-1.93322	-1.95846e-10	0.000168998	-1.90704	-1.95846e-10	0.000169251	-1.90707	-1.95846e-10
85428604	rs73437980	1.45629e-12	-0.845478	-1.23038	7.91213e-05	-1.53218	-1.13376	7.93024e-05	-1.53145	-1.13373
85428650	rs12915107	1.92319e-12	-1.51852	-0.279238	0.000106013	-1.37301	-1.00036	0.000106247	-1.3723	-1.00038
85428845	rs113028994	4.08403e-12	0.153166	-1.19783	7.09897e-05	-1.55014	-1.22425	7.11244e-05	-1.54974	-1.22428
85428894	rs143656353	1.71084e-12	-1.91476	-1.95846e-10	0.000189768	-1.79112	-1.95846e-10	0.000190141	-1.79069	-1.95846e-10
85429312	rs74934947	1.68158e-12	-1.93202	-1.95846e-10	0.000169686	-1.90297	-1.95846e-10	0.000169941	-1.90301	-1.95846e-10
85429356	rs12909280	3.317e-09	4.65592	0.999153	4.99162e-05	-1.9301	-1.19648	4.99943e-05	-1.93009	-1.19646
85429541	rs7173860	7.04362e-12	-0.408793	-0.090832	7.8729e-05	-1.76773	-0.903179	7.88738e-05	-1.76739	-0.903212
85429608	rs12592396	1.1199e-12	-1.22782	-1.11068	0.000142242	-0.898007	-1.18138	0.000142397	-0.898424	-1.18141
85429705	rs12591453	3.40811e-12	-1.83589e-10	-1.22559	0.000353232	-1.83589e-10	-1.1698	0.000353779	-1.83589e-10	-1.16978
85430370	rs149866107	1.74614e-12	-1.89434	-1.95846e-10	0.00018258	-1.82973	-1.95846e-10	0.000182849	-1.82979	-1.95846e-10
85430648	rs117178003	1.76797e-12	-1.88192	-1.95846e-10	0.000179829	-1.84491	-1.95846e-10	0.000180105	-1.84491	-1.95846e-10
85430775	rs3743160	9.02256e-13	-1.59661	-0.957997	5.38873e-05	-1.85991	-1.19012	5.39701e-05	-1.85997	-1.19006
85430805	rs76138273	6.48322e-12	-0.58253	-1.95846e-10	0.000280236	-1.40129	-1.95846e-10	0.000280193	-1.40298	-1.95846e-10
85430838	rs3743161	2.37411e-09	4.44387	0.876756	4.90839e-05	-1.93494	-1.20845	4.91604e-05	-1.93494	-1.20843
85430954	rs8187736	1.89419e-12	-1.81296	-1.95846e-10	0.000164393	-1.93466	-1.95846e-10	0.000164645	-1.93466	-1.95846e-10
85430969	rs3743162	2.96131e-09	4.71941	0.82223	4.87921e-05	-1.93166	-1.21769	4.8868e-05	-1.93166	-1.21767
85430976	rs193114293	5.59572e-12	-1.83589e-10	-0.729745	0.000460979	-1.83589e-10	-0.903571	0.000461752	-1.83589e-10	-0.903428
85431144	rs12442557	3.4209e-09	4.8181	0.867817	4.93e-05	-1.92755	-1.21145	4.93773e-05	-1.92755	-1.21142
85431428	rs80147108	3.54597e-12	-1.18594	-1.95846e-10	0.000249142	-1.5189	-1.95846e-10	0.000249571	-1.51871	-1.95846e-10
85431566	rs34886124	7.11716e-10	4.63941	-0.523475	5.50182e-05	-1.92797	-1.10129	5.51008e-05	-1.92797	-1.10132
85431667	rs7164325	1.4609e-11	0.377085	-0.147194	5.12333e-05	-1.87168	-1.22885	5.12928e-05	-1.87204	-1.22886
85431934	rs17215920	1.71272e-12	-1.91366	-1.95846e-10	0.000176675	-1.86261	-1.95846e-10	0.000176938	-1.86266	-1.95846e-10
85431960	rs17215899	1.70416e-12	-1.91868	-1.95846e-10	0.000164878	-1.93172	-1.95846e-10	0.000165132	-1.93171	-1.95846e-10
85431981	rs17222316	3.59748e-12	-1.83589e-10	-1.17152	0.000333965	-1.83589e-10	-1.22589	0.000334471	-1.83589e-10	-1.22591
85432030	rs17222302	1.75812e-12	-1.8875	-1.95846e-10	0.000188855	-1.79594	-1.95846e-10	0.00018913	-1.79602	-1.95846e-10
85432117	rs8187746	1.98676e-12	-1.76524	-1.95846e-10	0.000180762	-1.83974	-1.95846e-10	0.000181066	-1.83959	-1.95846e-10
85432233	rs34130645	5.15039e-09	5.04154	1.05354	5.46679e-05	-1.84513	-1.19051	5.47572e-05	-1.84507	-1.19048
85432376	rs144549816	1.70665e-12	-1.91722	-1.95846e-10	0.000175505	-1.86926	-1.95846e-10	0.000175766	-1.8693	-1.95846e-10
85432793	rs35280494	5.79608e-11	1.96819	-0.360176	6.64073e-05	-1.91843	-0.922687	6.65041e-05	-1.91847	-0.922719
85432880	rs10852100	1.1522e-10	2.32686	-0.0317632	7.47008e-05	-1.54663	-1.1768	7.48173e-05	-1.54668	-1.17672
85433458	rs35867121	1.81542e-08	7.08367	0.271241	8.2404e-05	-1.39734	-1.22795	8.25506e-05	-1.39711	-1.22794
85434859	rs76469708	1.75217e-12	-1.89089	-1.95846e-10	0.000183585	-1.82424	-1.95846e-10	0.000183856	-1.8243	-1.95846e-10
85435076	rs7182385	7.09224e-13	-1.59214	-1.20319	6.71666e-05	-1.90849	-0.921259	6.72634e-05	-1.90857	-0.921273
85435194	rs12148896	2.5123e-12	-0.43238	-1.09817	6.31906e-05	-1.84323	-1.04754	6.32902e-05	-1.84307	-1.04765
85435424	rs77003198	4.11011e-12	-1.83589e-10	-1.0383	0.000356695	-1.83589e-10	-1.16004	0.000357246	-1.83589e-10	-1.16003
85435650	rs75719247	4.21525e-12	-1.83589e-10	-1.01304	0.000517924	-1.83589e-10	-0.787095	0.000518779	-1.83589e-10	-0.786977
85435868	rs3825876	6.93025e-13	-1.60194	-1.2165	6.32347e-05	-1.90885	-0.981223	6.33254e-05	-1.90893	-0.981241
85435986	rs7342686	8.1824e-13	-1.43075	-1.2216	6.01707e-05	-1.93524	-1.0045	6.02617e-05	-1.93524	-1.00451
85436109	rs7342687	9.20299e-11	1.8354	0.234964	0.000233575	-1.61576	0.0323383	0.000233926	-1.61602	0.0325682
85436577	rs55832004	4.14376e-12	-1.03015	-1.95846e-10	0.00150685	0.280856	-1.95846e-10	0.00150865	0.280515	-1.95846e-10
85436616	rs11856397	9.68063e-13	-1.27785	-1.20636	4.94633e-05	-1.91013	-1.22557	4.95419e-05	-1.91009	-1.22555
85436913	rs117135859	3.39413e-12	-1.83589e-10	-1.2297	0.000335792	-1.83589e-10	-1.22043	0.000336312	-1.83589e-10	-1.22041
85437093	rs2007154	1.23983e-12	-1.02671	-1.21006	0.000156366	-0.754408	-1.23031	0.000156568	-0.75465	-1.23032
85437229	rs77546182	1.0539e-11	-0.0966669	-1.95846e-10	0.000229591	-1.60062	-1.95846e-10	0.000229773	-1.60137	-1.95846e-10
85437286	rs8037320	5.44736e-12	0.473821	-1.23044	5.8741e-05	-1.7433	-1.22048	5.88348e-05	-1.74322	-1.22051
85437340	rs3899704	4.31834e-12	0.24173	-1.23061	6.17396e-05	-1.83365	-1.08035	6.18322e-05	-1.83366	-1.08037
85437352	rs8029287	4.71681e-12	0.328553	-1.22917	5.54603e-05	-1.79483	-1.22642	5.55477e-05	-1.79477	-1.22644
85437378	rs112443887	1.04234e-12	-1.18291	-1.22737	5.23027e-05	-1.88324	-1.19664	5.23885e-05	-1.88318	-1.19658
85437379	rs79753856	9.94456e-12	1.05151	-1.20623	7.81789e-05	-1.46056	-1.21736	7.83074e-05	-1.46049	-1.21732
85437761	rs1545472	8.71124e-13	-1.93478	-0.654934	5.91675e-05	-1.93525	-1.0213	5.92518e-05	-1.93525	-1.02141
85437812	rs62020865	1.90268e-10	3.40251	-0.60582	9.23809e-05	-1.34135	-1.16965	9.24572e-05	-1.34213	-1.16958
85437979	rs1545471	3.12471e-12	-0.111308	-1.2011	5.63049e-05	-1.78797	-1.21817	5.6388e-05	-1.78808	-1.21812
85438117	rs61602610	4.81379e-12	0.34996	-1.23022	7.54776e-05	-1.54656	-1.16653	7.56258e-05	-1.5462	-1.16645
85438118	rs7166433	1.66678e-12	-0.756871	-1.18398	5.01032e-05	-1.90977	-1.21307	5.01843e-05	-1.90972	-1.21303
85438132	rs7166440	2.6462e-12	-1.47862	-1.95846e-10	0.000292567	-1.35823	-1.95846e-10	0.000292993	-1.35831	-1.95846e-10
85438397	rs8187753	3.21287e-12	-0.1271	-1.15748	5.63286e-05	-1.83752	-1.1682	5.64189e-05	-1.83757	-1.16809
85438569	rs117958023	1.69897e-12	-1.92173	-1.95846e-10	0.000410819	-1.01877	-1.95846e-10	0.000411538	-1.01855	-1.95846e-10
85438576	rs74024753	6.34366e-12	-1.83589e-10	-0.604293	0.000748141	-1.83589e-10	-0.419331	0.000749267	-1.83589e-10	-0.41936
85439048	rs114714246	2.8588e-12	-1.40134	-1.95846e-10	0.000753821	-0.411768	-1.95846e-10	0.000754762	-0.412052	-1.95846e-10
85439313	rs35160698	9.51599e-11	2.71494	-0.61113	9.60974e-05	-1.36849	-1.10307	9.6177e-05	-1.3693	-1.10297
85439799	rs12900152	1.06816e-10	2.60066	-0.381297	0.000111878	-1.45016	-0.869355	0.000111978	-1.45092	-0.869231
85439826	rs2343679	7.44305e-13	-1.61539	-1.13166	5.22894e-05	-1.91841	-1.16172	5.23768e-05	-1.91823	-1.16176
85440001	rs12900488	7.40661e-11	1.95062	-0.0974091	0.000125663	-1.50977	-0.693545	0.000125784	-1.51049	-0.6934
85440291	rs77705189	3.70816e-12	-1.14121	-1.95846e-10	0.000256781	-1.4887	-1.95846e-10	0.000257358	-1.48799	-1.95846e-10
85440486	rs62020867	5.77754e-13	-1.83333	-1.16703	5.35739e-05	-1.92251	-1.13335	5.36477e-05	-1.92268	-1.13333
85440639	rs12913070	7.39171e-11	1.90629	-0.0550907	0.00012752	-1.52436	-0.664291	0.000127645	-1.52506	-0.664142
85440942	rs12913577	3.87246e-11	1.38944	-0.184715	0.000100443	-1.6636	-0.763729	0.000100555	-1.66416	-0.763593
85441001	rs73439904	3.89927e-12	-1.09096	-1.95846e-10	0.000262275	-1.46753	-1.95846e-10	0.000262869	-1.4668	-1.95846e-10
85441113	rs12910245	6.93024e-11	1.90629	-0.119556	0.000120626	-1.52436	-0.719868	0.000120744	-1.52506	-0.719726
85441434	rs72753095	8.01817e-13	-1.44707	-1.22555	6.00251e-05	-1.78698	-1.15518	6.01051e-05	-1.78724	-1.15512
85441481	rs12898884	6.50442e-11	1.88343	-0.160114	0.000116497	-1.53181	-0.747245	0.000116611	-1.53251	-0.747107
85441585	rs12899037	8.28893e-13	-1.86444	-0.774977	6.10749e-05	-1.72285	-1.20197	6.11065e-05	-1.72384	-1.20199
85441774	rs113705745	3.10423e-12	-1.31898	-1.95846e-10	0.000228802	-1.60406	-1.95846e-10	0.000229295	-1.60345	-1.95846e-10
85442312	rs12905008	6.14306e-11	1.81938	-0.153223	0.000114648	-1.55245	-0.742611	0.000114762	-1.55313	-0.742472
85442597	rs896363	1.00878e-12	-1.24809	-1.19492	5.03796e-05	-1.91592	-1.20141	5.04565e-05	-1.91598	-1.20137
85442803	rs56690118	3.33831e-12	-1.24628	-1.95846e-10	0.000237853	-1.56527	-1.95846e-10	0.000238373	-1.56462	-1.95846e-10
85442892	rs59574216	3.2764e-12	-1.265	-1.95846e-10	0.000234621	-1.57895	-1.95846e-10	0.00023513	-1.57832	-1.95846e-10
85442942	rs896362	2.34877e-12	-0.424144	-1.17371	5.19465e-05	-1.86779	-1.21892	5.20429e-05	-1.86749	-1.21889
85443269	rs140675912	4.64638e-11	1.38693	-1.95846e-10	0.000341955	-1.20224	-1.95846e-10	0.000342018	-1.20359	-1.95846e-10
85443392	rs4410049	1.50576e-12	-1.53653	-0.505925	7.17381e-05	-1.64912	-1.11478	7.18024e-05	-1.64973	-1.11481
85443510	rs71408844	6.08882e-11	1.67968	-0.022387	0.000121835	-1.58198	-0.652271	0.000121958	-1.58266	-0.652121
85444314	rs55986826	1.11412e-12	-1.1559	-1.18779	4.93899e-05	-1.92704	-1.21013	4.94654e-05	-1.92708	-1.2101
85444390	rs62020869	6.08034e-13	-1.82511	-1.12417	5.66842e-05	-1.92246	-1.07696	5.67641e-05	-1.92265	-1.07691
85444694	rs4644833	1.43877e-12	-1.5745	-0.513467	6.91778e-05	-1.68114	-1.1191	6.92422e-05	-1.68171	-1.11913
85444707	rs113290493	3.4063e-12	-1.22612	-1.95846e-10	0.000249739	-1.51651	-1.95846e-10	0.000250295	-1.51582	-1.95846e-10
85444930	rs4248927	8.0566e-13	-1.4522	-1.21564	9.58323e-05	-1.2974	-1.17693	9.5968e-05	-1.29756	-1.17688
85445150	rs4842997	3.47616e-12	-0.00554952	-1.20027	5.91067e-05	-1.75802	-1.19956	5.92267e-05	-1.75756	-1.19952
85445162	rs4842998	1.45535e-12	-1.5462	-0.530308	7.03751e-05	-1.6573	-1.12578	7.04389e-05	-1.6579	-1.12581
85445317	rs35876677	3.14315e-12	-1.30652	-1.95846e-10	0.000210888	-1.68559	-1.95846e-10	0.000211158	-1.68585	-1.95846e-10
85445432	rs11631884	5.94999e-13	-1.8518	-1.11915	6.01189e-05	-1.73318	-1.20742	6.01916e-05	-1.73346	-1.20747
85445634	rs6496504	1.73785e-12	-0.994741	-0.904356	6.66508e-05	-1.64701	-1.19045	6.67685e-05	-1.64681	-1.19041
85445744	rs79787553	2.4555e-11	0.749168	-1.95846e-10	0.000230791	-1.59541	-1.95846e-10	0.000230991	-1.59608	-1.95846e-10
85445768	rs12907945	5.10932e-11	1.59479	-0.112883	0.000111618	-1.60818	-0.71366	0.000111735	-1.60883	-0.713501
85445814	rs12101446	6.219e-13	-1.77309	-1.15363	5.40342e-05	-1.93446	-1.11284	5.41174e-05	-1.93451	-1.11279
85445943	rs7177644	1.30493e-12	-0.994	-1.1916	4.9169e-05	-1.9352	-1.20645	4.92462e-05	-1.9352	-1.20642
85446353	rs4842999	3.65071e-12	-0.0523252	-1.1045	5.45631e-05	-1.89369	-1.14387	5.46426e-05	-1.89375	-1.14389
85446382	rs4843000	1.19287e-12	-1.65305	-0.622341	6.17243e-05	-1.7559	-1.15835	6.1788e-05	-1.75638	-1.15837
85446616	rs72754904	2.21992e-12	-0.423776	-1.2305	5.23487e-05	-1.90903	-1.16997	5.2432e-05	-1.90896	-1.16998
85446666	rs12913378	8.04199e-13	-1.46311	-1.20654	9.6189e-05	-1.30994	-1.16067	9.63261e-05	-1.31011	-1.16061
85447060	rs11634491	9.98812e-13	-1.37082	-1.08212	7.961e-05	-1.44102	-1.21877	7.96671e-05	-1.44184	-1.21876
85447079	rs12914194	3.57834e-11	1.61479	-0.489049	9.14899e-05	-1.60207	-0.918625	9.15816e-05	-1.60273	-0.918499
85447220	rs1545470	7.7533e-13	-1.63848	-1.06774	6.5069e-05	-1.69053	-1.17095	6.51965e-05	-1.69003	-1.17102
85447431	rs2290272	1.12179e-12	-1.64356	-0.693266	6.01877e-05	-1.76284	-1.17661	6.02512e-05	-1.7633	-1.17664
85447434	rs45523532	1.67609e-12	-1.93528	-1.95846e-10	0.000188289	-1.79894	-1.95846e-10	0.000188574	-1.79897	-1.95846e-10
85447635	rs2290271	1.04003e-12	-1.71372	-0.698783	5.85993e-05	-1.78785	-1.17835	5.86626e-05	-1.78828	-1.17838
85447805	rs8040847	1.04194e-12	-1.70639	-0.704272	5.88504e-05	-1.78186	-1.18006	5.89135e-05	-1.7823	-1.18009
85448090	rs142116008	1.74549e-12	-1.89471	-1.95846e-10	0.000295048	-1.34978	-1.95846e-10	0.000295231	-1.3507	-1.95846e-10
85448132	rs72754907	7.15174e-12	-0.484392	-1.95846e-10	0.000788202	-0.367169	-1.95846e-10	0.000788718	-0.368047	-1.95846e-10
85448502	rs8033895	8.37592e-13	-1.57238	-1.05659	7.0005e-05	-1.6302	-1.15816	7.01455e-05	-1.62965	-1.15823
85448684	rs2290270	2.88952e-12	-0.161852	-1.22881	6.52746e-05	-1.7043	-1.15402	6.54098e-05	-1.70377	-1.15402
85448855	rs17215934	7.23935e-12	-1.83589e-10	-0.472217	0.000736867	-1.83589e-10	-0.434516	0.000738132	-1.83589e-10	-0.434333
85448875	rs8187758	1.63342e-12	-0.774687	-1.18639	4.96127e-05	-1.92426	-1.20842	4.96922e-05	-1.92423	-1.20838
85448906	rs2290269	7.35438e-13	-1.84904	-0.909997	5.46524e-05	-1.85865	-1.17728	5.47089e-05	-1.8592	-1.17723
85448992	rs67047009	1.71965e-12	-0.729135	-1.18049	4.95117e-05	-1.92244	-1.21228	4.9591e-05	-1.9224	-1.21225
85449017	rs12905463	5.46409e-11	1.95473	-0.405696	0.000109982	-1.49253	-0.844077	0.000110081	-1.49329	-0.843948
85449043	rs11073794	6.2125e-13	-1.93412	-0.993651	4.84995e-05	-1.93501	-1.22036	4.85761e-05	-1.93498	-1.22035
85449072	rs4247408	6.22083e-13	-1.93278	-0.993651	4.84858e-05	-1.93529	-1.22036	4.85609e-05	-1.93529	-1.22035
85449324	rs2004742	6.20481e-13	-1.93278	-0.99623	4.84601e-05	-1.93529	-1.22089	4.85351e-05	-1.93529	-1.22088
85449397	rs12901949	1.54342e-12	-0.897491	-1.12026	5.2504e-05	-1.91961	-1.15643	5.25791e-05	-1.91982	-1.15632
85449583	rs4076648	3.1463e-12	-0.0765958	-1.22892	6.80288e-05	-1.6643	-1.15269	6.81726e-05	-1.66372	-1.15269
85449629	rs62021369	6.1776e-13	-1.93351	-0.999891	4.84284e-05	-1.93521	-1.22162	4.8504e-05	-1.9352	-1.22161
85449712	rs66772726	1.78928e-12	-0.684674	-1.18526	5.00501e-05	-1.9147	-1.2092	5.01309e-05	-1.91465	-1.20917
85449872	rs34001839	1.78735e-12	-0.684764	-1.18625	4.98143e-05	-1.9175	-1.21112	4.98942e-05	-1.91745	-1.2111
85449925	rs4038083	7.26768e-13	-1.84904	-0.921855	5.43923e-05	-1.85865	-1.18205	5.44484e-05	-1.8592	-1.182
85449947	rs113083375	2.06306e-12	-1.72756	-1.95846e-10	0.000176519	-1.86349	-1.95846e-10	0.000176799	-1.86344	-1.95846e-10
85450027	rs117246705	3.5679e-12	-1.17977	-1.95846e-10	0.000201879	-1.72925	-1.95846e-10	0.000202035	-1.73002	-1.95846e-10
85450072	rs2343678	6.13638e-13	-1.93412	-1.00598	4.83817e-05	-1.93501	-1.22279	4.84579e-05	-1.93498	-1.22278
85450181	rs12914991	1.42684e-12	-0.973921	-1.12236	5.19898e-05	-1.92772	-1.15815	5.20674e-05	-1.92787	-1.15805
85450195	rs4468584	6.13009e-13	-1.93518	-1.00594	4.84941e-05	-1.93364	-1.22184	4.85729e-05	-1.93356	-1.22183
85450214	rs2343677	6.12667e-13	-1.93518	-1.0065	4.84617e-05	-1.93364	-1.22251	4.85403e-05	-1.93356	-1.2225
85450587	rs56022784	1.13353e-11	-0.0238255	-1.95846e-10	0.000220387	-1.64154	-1.95846e-10	0.000220658	-1.64184	-1.95846e-10
85450702	rs12911975	2.29433e-11	1.01937	-0.338088	9.20925e-05	-1.68785	-0.826282	9.21927e-05	-1.68846	-0.82612
85450918	rs4843002	3.22279e-12	-0.0517455	-1.22975	6.86242e-05	-1.64913	-1.15915	6.87686e-05	-1.64856	-1.15915
85450936	rs4843003	1.95928e-12	-0.591976	-1.1872	5.06085e-05	-1.90497	-1.20783	5.06908e-05	-1.90491	-1.2078
85451261	rs4843004	1.34754e-12	-0.970466	-1.183	4.92672e-05	-1.92896	-1.21071	4.93457e-05	-1.92893	-1.21068
85451378	rs16974600	1.98159e-12	-0.579152	-1.1887	5.37913e-05	-1.84369	-1.20812	5.38834e-05	-1.84355	-1.20809
85451852	rs4980349	2.09788e-12	-0.506477	-1.20435	5.22913e-05	-1.891	-1.18909	5.23777e-05	-1.89093	-1.18904
85452074	rs138954946	3.55455e-12	-1.18352	-1.95846e-10	0.000201485	-1.73121	-1.95846e-10	0.000201641	-1.73197	-1.95846e-10
85452095	rs2305365	1.81281e-12	-0.660475	-1.19639	5.08028e-05	-1.90874	-1.20023	5.08856e-05	-1.90868	-1.20019
85452276	rs58205723	1.56906e-12	-1.60778	-0.393495	0.00034552	-1.66248	0.470605	0.000345661	-1.66346	0.470461
85452309	rs2305363	1.39732e-12	-0.905646	-1.21155	5.18285e-05	-1.90615	-1.18283	5.19134e-05	-1.9061	-1.18278
85452549	rs148660508	1.697e-12	-1.92289	-1.95846e-10	0.000259152	-1.47951	-1.95846e-10	0.000259341	-1.48031	-1.95846e-10
85452729	rs6496517	5.57936e-13	-1.93299	-1.10227	4.84676e-05	-1.9257	-1.23032	4.85509e-05	-1.92552	-1.23033
85452820	rs12916177	2.13964e-11	1.48801	-0.876531	8.39277e-05	-1.47702	-1.12994	8.39925e-05	-1.47786	-1.12987
85453038	rs80130805	6.38176e-13	-1.68325	-1.21764	6.90367e-05	-1.57504	-1.22724	6.91831e-05	-1.57447	-1.22723
85453554	rs72754920	3.62441e-12	-1.16406	-1.95846e-10	0.000442091	-0.945406	-1.95846e-10	0.000442669	-0.945633	-1.95846e-10
85453564	rs117825106	3.53803e-12	-1.83589e-10	-1.18818	0.000332671	-1.83589e-10	-1.22977	0.000333177	-1.83589e-10	-1.22978
85453697	rs12101889	5.80552e-13	-1.80305	-1.19247	4.95426e-05	-1.9345	-1.19959	4.96214e-05	-1.93448	-1.19955
85453831	rs113120479	1.24346e-12	-1.55282	-0.681036	5.83425e-05	-1.86212	-1.10847	5.84085e-05	-1.8623	-1.1087
85454121	rs11858319	1.97765e-12	-1.76984	-1.95846e-10	0.000165146	-1.93009	-1.95846e-10	0.0001654	-1.93009	-1.95846e-10
85454160	rs12917346	2.40633e-12	-0.990273	-0.583372	6.76327e-05	-1.92163	-0.901201	6.77423e-05	-1.92173	-0.901011
85454365	rs7403070	3.92194e-12	-0.0507431	-1.03442	8.39841e-05	-1.39521	-1.21108	8.40632e-05	-1.39583	-1.21106
85454407	rs12910112	2.84823e-12	-0.481783	-0.923266	6.27322e-05	-1.78971	-1.10834	6.28093e-05	-1.79012	-1.10823
85454543	rs896361	8.95706e-13	-1.39849	-1.1634	5.76406e-05	-1.92781	-1.05489	5.7743e-05	-1.92773	-1.05472
85454617	rs896360	7.62941e-13	-1.54538	-1.17694	5.87109e-05	-1.88931	-1.07499	5.88202e-05	-1.88914	-1.07483
85454648	rs4980348	4.94702e-13	-1.93446	-1.22109	6.1968e-05	-1.77099	-1.13931	6.2067e-05	-1.77087	-1.13937
85454654	rs4980339	4.96659e-13	-1.93446	-1.21714	6.26855e-05	-1.77099	-1.1278	6.27853e-05	-1.77087	-1.12787
85454657	rs12908708	4.43301e-12	-0.522365	-0.440305	7.73209e-05	-1.89743	-0.791531	7.74405e-05	-1.8976	-0.791341
85454936	rs12912875	5.02285e-13	-1.92168	-1.21866	5.42832e-05	-1.93057	-1.11214	5.43608e-05	-1.93057	-1.11224
85454959	rs12909213	6.51831e-13	-1.8721	-1.00762	5.07714e-05	-1.92774	-1.18185	5.08538e-05	-1.92772	-1.18178
85455043	rs112397651	3.83837e-12	-1.1067	-1.95846e-10	0.00021891	-1.64826	-1.95846e-10	0.000219263	-1.64818	-1.95846e-10
85455272	rs16974612	5.33442e-13	-1.89892	-1.18123	7.20816e-05	-1.79116	-0.967963	7.21677e-05	-1.79152	-0.967944
85455988	rs12437553	1.53537e-12	-1.11849	-0.904484	7.64104e-05	-1.58559	-1.11522	7.65127e-05	-1.58586	-1.11513
85455992	rs7162722	6.0061e-13	-1.76162	-1.19994	6.46513e-05	-1.92916	-0.938758	6.47627e-05	-1.92906	-0.938662
85456078	rs11073802	5.26807e-13	-1.88486	-1.20781	7.68577e-05	-1.53028	-1.16469	7.69509e-05	-1.53058	-1.16471
85456346	rs11853372	6.6579e-13	-1.87239	-0.986141	6.60716e-05	-1.75784	-1.08834	6.61978e-05	-1.75763	-1.08818
85457367	rs2343676	1.58163e-12	-0.795258	-1.19803	4.89064e-05	-1.93412	-1.2129	4.89774e-05	-1.93415	-1.21295
85457396	rs62021375	5.3846e-13	-1.84335	-1.22744	7.30835e-05	-1.51475	-1.23057	7.31554e-05	-1.5153	-1.23057
85457486	rs4318180	7.78834e-13	-1.48359	-1.21812	0.00011252	-1.08787	-1.22592	0.000112692	-1.08785	-1.22595
85457699	rs57129316	6.18487e-13	-1.73373	-1.1985	6.48879e-05	-1.92307	-0.941192	6.50024e-05	-1.92294	-0.941093
85457841	rs4980347	1.83772e-12	-0.677594	-1.16563	6.67339e-05	-1.93529	-0.900918	6.68351e-05	-1.93529	-0.900935
85457975	rs4980346	1.35412e-12	-0.926082	-1.22251	4.80078e-05	-1.93528	-1.23028	4.80814e-05	-1.93528	-1.23028
85457997	rs72754924	6.13491e-13	-1.73373	-1.20661	6.32522e-05	-1.92307	-0.966723	6.33635e-05	-1.92294	-0.966628
85458151	rs7181193	6.68139e-13	-1.62524	-1.22977	8.18255e-05	-1.41062	-1.22171	8.19451e-05	-1.41073	-1.22168
85458581	rs34644808	1.41313e-12	-1.44181	-0.66413	7.64593e-05	-1.73081	-0.969358	7.6576e-05	-1.73094	-0.969232
85458599	rs12440771	8.24022e-13	-1.41648	-1.22883	7.01641e-05	-1.64328	-1.14281	7.027e-05	-1.64329	-1.14282
85458703	rs55700704	3.2798e-12	-1.26396	-1.95846e-10	0.00063801	-0.57857	-1.95846e-10	0.000638705	-0.579013	-1.95846e-10
85458906	rs12438877	7.84234e-13	-1.46918	-1.22562	6.67671e-05	-1.68246	-1.15325	6.68688e-05	-1.68247	-1.15325
85459848	rs12913097	2.45564e-12	-0.415792	-1.13757	7.22063e-05	-1.9207	-0.836693	7.23216e-05	-1.92066	-0.836671
85460367	rs2343671	6.71933e-13	-1.61925	-1.2301	8.23686e-05	-1.40283	-1.22288	8.24886e-05	-1.40294	-1.22285
85460736	rs56284711	5.76164e-13	-1.81206	-1.19105	6.55127e-05	-1.93513	-0.919545	6.56231e-05	-1.93512	-0.919409
85460798	rs36057516	1.28851e-12	-1.54834	-0.649925	7.22523e-05	-1.79708	-0.959683	7.23645e-05	-1.79719	-0.959554
85460890	rs55779208	7.80151e-13	-1.4695	-1.23052	7.01115e-05	-1.6827	-1.10414	7.02181e-05	-1.68271	-1.10414
85460911	rs117890334	6.6468e-12	-1.83589e-10	-0.557613	0.00057521	-1.83589e-10	-0.682188	0.000576047	-1.83589e-10	-0.682266
85460933	rs8024331	2.18495e-12	-0.439567	-1.23059	5.04753e-05	-1.89285	-1.22259	5.05586e-05	-1.89273	-1.22259
85461106	rs17536922	1.25035e-12	-1.57532	-0.653003	7.74581e-05	-1.76944	-0.91775	7.75761e-05	-1.76958	-0.917619
85461851	rs8187763	6.96734e-11	1.79207	-1.95846e-10	0.000347636	-1.18577	-1.95846e-10	0.00034779	-1.18686	-1.95846e-10
85461898	rs1562885	6.82675e-13	-1.65801	-1.17548	5.51904e-05	-1.80999	-1.21615	5.5298e-05	-1.80954	-1.21618
85461971	rs1562884	4.91974e-13	-1.93111	-1.22997	5.46902e-05	-1.92297	-1.11227	5.47684e-05	-1.92311	-1.11223
85462316	rs4980345	6.80251e-13	-1.61192	-1.22512	6.93461e-05	-1.68752	-1.11029	6.94467e-05	-1.68757	-1.11033
85463734	rs75580907	3.94952e-12	-1.07815	-1.95846e-10	0.000213208	-1.67466	-1.95846e-10	0.000213352	-1.67551	-1.95846e-10
85463861	rs12591784	7.03415e-13	-1.58065	-1.22291	7.19818e-05	-1.66006	-1.10045	7.20858e-05	-1.66011	-1.10049
85463934	rs12900399	4.44999e-12	-1.83589e-10	-0.958846	0.00035248	-1.83589e-10	-1.17193	0.00035303	-1.83589e-10	-1.1719
85464498	rs17537076	8.93998e-13	-1.4674	-1.0964	5.81809e-05	-1.89131	-1.08206	5.82618e-05	-1.89146	-1.08204
85464511	rs16974622	7.112e-13	-1.5627	-1.22985	7.22728e-05	-1.61873	-1.13774	7.23771e-05	-1.6188	-1.13777
85464630	rs1451538	7.61214e-13	-1.49399	-1.2306	9.27361e-05	-1.28834	-1.21883	9.28689e-05	-1.28848	-1.21879
85465510	rs28615345	6.90885e-13	-1.65364	-1.16789	6.47812e-05	-1.91217	-0.953733	6.4895e-05	-1.91203	-0.953651
85465873	rs12901610	1.2999e-12	-1.01038	-1.17909	0.000107423	-1.40763	-0.952518	0.000107554	-1.40781	-0.952653
85466192	rs11630512	7.42332e-13	-1.60409	-1.14562	5.6348e-05	-1.88381	-1.12156	5.64341e-05	-1.88382	-1.12156
85466220	rs7184004	1.69841e-12	-0.693672	-1.22838	6.05584e-05	-1.71779	-1.21553	6.06082e-05	-1.71851	-1.21551
85466286	rs35419229	3.84771e-12	0.105318	-1.20959	8.3972e-05	-1.45518	-1.15127	8.40279e-05	-1.45608	-1.15123
85466322	rs7166680	5.0419e-13	-1.9266	-1.20995	6.89605e-05	-1.75265	-1.05073	6.90345e-05	-1.75309	-1.05076
85466324	rs11636486	9.10034e-13	-1.39954	-1.14648	5.38246e-05	-1.8443	-1.20689	5.38938e-05	-1.84455	-1.20689
85466443	rs12438099	2.50813e-12	-1.14682	-0.385387	0.000140513	-1.78922	-0.3024	0.000140749	-1.78917	-0.302312
85466473	rs117436140	2.21954e-12	-1.65445	-1.95846e-10	0.000195552	-1.76109	-1.95846e-10	0.000195818	-1.76127	-1.95846e-10
85466703	rs12910476	4.99526e-12	-0.637766	-0.205493	0.000244069	-1.39958	-0.139891	0.000244513	-1.39952	-0.139667
85466755	rs34770488	3.4042e-12	-1.22674	-1.95846e-10	0.000348045	-1.18459	-1.95846e-10	0.000348643	-1.18441	-1.95846e-10
85466795	rs34757170	6.74753e-13	-1.87056	-0.974597	7.12359e-05	-1.82631	-0.944611	7.13365e-05	-1.82643	-0.944616
85466808	rs185679224	5.34537e-12	-1.83589e-10	-0.775517	0.000499386	-1.83589e-10	-0.823543	0.000500135	-1.83589e-10	-0.823578
85466880	rs4271567	1.27609e-12	-1.55733	-0.650615	8.08717e-05	-1.93437	-0.709688	8.09949e-05	-1.93435	-0.709715
85466971	rs7167591	5.16703e-13	-1.88631	-1.22573	9.95738e-05	-1.20965	-1.22637	9.97471e-05	-1.20945	-1.22637
85467070	rs12910991	5.66122e-13	-1.80763	-1.21306	5.98011e-05	-1.71537	-1.23053	5.9912e-05	-1.71505	-1.23053
85467207	rs3825875	8.00466e-12	-0.0746348	-0.297089	0.000268279	-1.65113	0.206237	0.000268814	-1.65064	0.206207
85467275	rs3803390	7.16456e-13	-1.58705	-1.19814	7.54454e-05	-1.67082	-1.04269	7.555e-05	-1.67094	-1.04272
85467511	rs3803389	1.72966e-12	-0.744992	-1.15883	8.33916e-05	-1.39725	-1.21613	8.35738e-05	-1.3966	-1.21612
85467809	rs72754931	3.03866e-12	-0.840739	-0.499592	0.000173978	-1.82979	-0.0481997	0.000174272	-1.82957	-0.0482608
85467953	rs11637139	1.06477e-12	-1.16344	-1.22556	0.00014566	-0.847247	-1.2084	0.000145899	-0.847187	-1.20836
85468278	rs116191689	1.00534e-12	-1.21638	-1.23004	0.00013495	-0.910283	-1.22174	0.000135168	-0.910224	-1.22171
85468558	rs7165885	7.12546e-13	-1.93474	-0.855922	0.000131822	-1.69215	-0.46332	0.000131995	-1.69225	-0.463436
85469227	rs2343675	1.33949e-12	-1.08529	-1.07416	7.9139e-05	-1.49885	-1.16687	7.93022e-05	-1.4983	-1.16689
85469711	rs2343674	7.85536e-13	-1.9148	-0.778341	0.00012803	-1.82297	-0.361687	0.000128191	-1.82312	-0.361816
85470125	rs4513067	8.77078e-13	-1.49188	-1.09102	8.01555e-05	-1.80715	-0.845805	8.03115e-05	-1.80669	-0.845849
85470292	rs2122859	9.13588e-13	-1.47379	-1.06833	8.35488e-05	-1.79734	-0.814152	8.37134e-05	-1.79687	-0.814189
85470777	rs4248928	1.04017e-12	-1.57826	-0.834107	6.35581e-05	-1.93465	-0.950316	6.36511e-05	-1.93467	-0.950372
85470908	rs4247409	8.70105e-13	-1.49495	-1.09594	5.34393e-05	-1.9344	-1.12397	5.35215e-05	-1.93439	-1.12398
85471055	rs4980344	8.65574e-13	-1.91234	-0.683772	0.000149705	-1.81177	-0.216484	0.000149882	-1.81197	-0.21664
85471281	rs4980343	7.78254e-13	-1.56718	-1.13527	5.1705e-05	-1.93277	-1.1586	5.17853e-05	-1.93274	-1.15861
85471577	rs4843006	8.41081e-13	-1.50122	-1.12359	5.75407e-05	-1.78751	-1.19692	5.76391e-05	-1.78732	-1.19693
85471940	rs112008279	9.03606e-13	-1.32437	-1.22874	4.92935e-05	-1.91758	-1.22155	4.93672e-05	-1.91763	-1.22154
85472080	rs191670656	9.61158e-11	-1.83589e-10	2.11381	0.0184739	-1.83589e-10	2.78719	0.0185296	-1.83589e-10	2.78867
85472317	rs12915914	1.66005e-12	-0.893918	-1.05098	5.49529e-05	-1.87762	-1.15283	5.50454e-05	-1.87744	-1.15286
85472462	rs28375890	5.58847e-13	-1.84523	-1.1884	5.40751e-05	-1.84318	-1.20337	5.41546e-05	-1.84324	-1.20338
85472504	rs75409430	9.11621e-13	-1.31459	-1.22969	4.96075e-05	-1.91386	-1.21892	4.96816e-05	-1.91391	-1.21891
85472799	rs58848301	5.54014e-13	-1.84498	-1.19734	5.33925e-05	-1.8488	-1.21045	5.3471e-05	-1.84886	-1.21045
85473512	rs11073818	5.64293e-13	-1.82369	-1.20024	5.27882e-05	-1.85794	-1.2127	5.2866e-05	-1.858	-1.2127
85473623	rs72754945	8.14764e-13	-1.42964	-1.22696	0.000100751	-1.19376	-1.23051	0.000100903	-1.19379	-1.2305
85473890	rs112131391	6.2298e-13	-1.70542	-1.21957	5.48848e-05	-1.82316	-1.20853	5.49517e-05	-1.82349	-1.20851
85473997	rs11857765	1.37866e-12	-1.0288	-1.10183	5.15e-05	-1.91049	-1.18485	5.15841e-05	-1.91037	-1.18487
85474207	rs12915729	1.26994e-12	-1.12045	-1.09233	5.41601e-05	-1.87116	-1.17382	5.42514e-05	-1.87099	-1.17383
85474216	rs6496528	1.19852e-12	-1.16822	-1.10244	7.635e-05	-1.51944	-1.18216	7.65081e-05	-1.51888	-1.18217
85474281	rs77822354	9.35396e-13	-1.28796	-1.23058	5.0543e-05	-1.90422	-1.20987	5.06185e-05	-1.90428	-1.20986
85474314	rs6496529	1.23616e-12	-1.13621	-1.10353	7.65186e-05	-1.51066	-1.18872	7.66782e-05	-1.51009	-1.18875
85474416	rs12594161	3.20457e-12	-0.102353	-1.18482	7.11805e-05	-1.56155	-1.21015	7.13265e-05	-1.56105	-1.21014
85474439	rs7168054	7.32939e-13	-1.53197	-1.23048	4.83751e-05	-1.92758	-1.23036	4.84503e-05	-1.92756	-1.23036
85474807	rs12910911	3.18424e-12	-0.102353	-1.19118	7.08062e-05	-1.56155	-1.21542	7.09512e-05	-1.56105	-1.21541
85475016	rs141843497	3.84203e-12	-1.10575	-1.95846e-10	0.000204011	-1.71875	-1.95846e-10	0.000204161	-1.71955	-1.95846e-10
85475212	rs11073819	2.80653e-12	-0.233923	-1.18588	6.50722e-05	-1.64936	-1.21207	6.52002e-05	-1.64894	-1.21206
85475326	rs11629732	7.44672e-13	-1.53854	-1.20802	4.85782e-05	-1.93521	-1.21854	4.86528e-05	-1.93521	-1.21854
85475333	rs11073820	2.76642e-12	-0.252613	-1.18158	6.88647e-05	-1.59551	-1.20927	6.90043e-05	-1.59503	-1.20925
85475543	rs75354448	4.74428e-11	-1.83589e-10	1.40778	0.00613157	-1.83589e-10	1.68428	0.00614132	-1.83589e-10	1.68434
85476441	rs2305367	2.60572e-12	-0.315653	-1.17839	6.51205e-05	-1.64371	-1.21698	6.52501e-05	-1.64326	-1.21697
85476880	rs28407787	8.9489e-13	-1.4351	-1.12771	5.92348e-05	-1.75335	-1.20206	5.93388e-05	-1.75311	-1.20208
85477042	rs11635673	8.87405e-13	-1.4351	-1.13611	5.89784e-05	-1.75335	-1.2064	5.9082e-05	-1.75311	-1.20642
85477226	rs11632593	8.96748e-13	-1.4351	-1.12563	5.92999e-05	-1.75335	-1.20096	5.9404e-05	-1.75311	-1.20098
85477284	rs11073822	1.14264e-12	-1.26617	-1.05223	6.81572e-05	-1.65768	-1.15742	6.82908e-05	-1.65722	-1.15746
85477430	rs1542283	1.07034e-12	-1.23635	-1.14743	0.000112549	-1.29134	-1.02219	0.0001127	-1.29146	-1.02227
85477696	rs75039940	7.20517e-13	-1.64007	-1.13946	5.84192e-05	-1.92428	-1.04499	5.8516e-05	-1.92422	-1.04494
85477759	rs74680749	1.78128e-12	-1.87441	-1.95846e-10	0.000186445	-1.80878	-1.95846e-10	0.000186709	-1.80891	-1.95846e-10
85478038	rs7173463	9.24255e-13	-1.40974	-1.12077	5.94358e-05	-1.75367	-1.19836	5.95408e-05	-1.75342	-1.19838
85478153	rs7163966	9.02639e-13	-1.44296	-1.11122	5.94867e-05	-1.75808	-1.19309	5.95908e-05	-1.75784	-1.19311
85478410	rs2242048	8.95506e-13	-1.45206	-1.11005	5.97676e-05	-1.75403	-1.19243	5.98715e-05	-1.7538	-1.19245
85478523	rs17216016	2.38065e-12	-1.58437	-1.95846e-10	0.000171462	-1.89256	-1.95846e-10	0.000171715	-1.89262	-1.95846e-10
85478696	rs2242047	1.14179e-12	-1.37397	-0.94518	8.91519e-05	-1.68557	-0.861007	8.92692e-05	-1.6857	-0.861102
85478729	rs2242046	1.01897e-12	-1.21818	-1.21477	5.31282e-05	-1.857	-1.20721	5.32185e-05	-1.85687	-1.20718
85478918	rs7169869	8.68274e-13	-1.36356	-1.22943	4.9825e-05	-1.89796	-1.23045	4.99061e-05	-1.89787	-1.23044
85479154	rs6496537	9.03598e-13	-1.43737	-1.11575	6.10919e-05	-1.72894	-1.19561	6.11987e-05	-1.7287	-1.19563
85479176	rs8031136	5.78622e-13	-1.77746	-1.2214	5.77256e-05	-1.75155	-1.22968	5.77821e-05	-1.75211	-1.22967
85479342	rs148445105	5.80216e-12	-1.83589e-10	-0.693518	0.000547724	-1.83589e-10	-0.731151	0.00054851	-1.83589e-10	-0.73125
85479376	rs113259192	9.24276e-13	-1.62125	-0.909239	9.03695e-05	-1.87184	-0.66118	9.05364e-05	-1.8715	-0.661207
85479581	rs12906038	1.3034e-12	-1.03268	-1.15409	7.60648e-05	-1.55925	-1.14609	7.62397e-05	-1.55853	-1.14604
85479646	rs62021451	1.07912e-12	-1.16591	-1.20969	5.58202e-05	-1.81368	-1.20111	5.59167e-05	-1.81352	-1.20108
85479667	rs34002693	7.45972e-13	-1.63055	-1.11426	6.08858e-05	-1.92239	-1.00554	6.09876e-05	-1.92232	-1.00547
85479823	rs6496541	8.77979e-13	-1.47301	-1.10887	5.85122e-05	-1.77592	-1.19176	5.86138e-05	-1.7757	-1.19179
85479971	rs16974632	9.23893e-13	-1.30974	-1.22117	5.1767e-05	-1.91268	-1.17749	5.18452e-05	-1.91273	-1.17746
85480321	rs8025438	1.36541e-12	-0.977741	-1.16255	7.8291e-05	-1.5235	-1.15299	7.84731e-05	-1.52275	-1.15294
85480352	rs6496542	8.75914e-13	-1.47301	-1.11122	5.84347e-05	-1.77592	-1.19309	5.85362e-05	-1.7757	-1.19311
85480372	rs72754953	2.41874e-12	-1.5685	-1.95846e-10	0.000172434	-1.88691	-1.95846e-10	0.000172687	-1.88697	-1.95846e-10
85480453	rs146917477	2.71294e-12	-1.45371	-1.95846e-10	0.000293756	-1.35417	-1.95846e-10	0.000294171	-1.3543	-1.95846e-10
85480486	rs8029847	8.6908e-13	-1.47301	-1.11906	5.81821e-05	-1.77592	-1.19742	5.82833e-05	-1.7757	-1.19744
85480702	rs4843007	2.86389e-12	-0.220937	-1.17863	6.82734e-05	-1.6061	-1.20731	6.84129e-05	-1.6056	-1.20729
85480799	rs4843008	8.56888e-13	-1.48056	-1.12563	5.77207e-05	-1.78034	-1.20096	5.78209e-05	-1.78012	-1.20098
85481006	rs4843009	8.55951e-13	-1.48056	-1.12673	5.76872e-05	-1.78034	-1.20154	5.77874e-05	-1.78012	-1.20156
85481321	rs7178618	8.55951e-13	-1.48056	-1.12673	5.76872e-05	-1.78034	-1.20154	5.77874e-05	-1.78012	-1.20156
85482040	rs58715048	9.14499e-13	-1.31113	-1.23	5.05087e-05	-1.90914	-1.20564	5.05847e-05	-1.90919	-1.20562
85482049	rs79393267	1.16449e-12	-1.79043	-0.509035	0.000482365	-0.852041	-0.00618121	0.000483499	-0.851269	-0.0061382
85482295	rs35914895	6.95685e-13	-1.66489	-1.14972	9.18228e-05	-1.48692	-1.03014	9.196e-05	-1.48692	-1.03019
85482630	rs10438432	8.76371e-13	-1.45075	-1.13296	5.85207e-05	-1.76275	-1.20479	5.86232e-05	-1.76251	-1.20481
85482808	rs16974641	1.34538e-12	-1.10247	-1.05259	0.000145014	-1.16261	-0.897486	0.000145204	-1.16273	-0.897583
85482888	rs116890805	1.09318e-11	-0.0600708	-1.95846e-10	0.000427483	-0.979009	-1.95846e-10	0.000428349	-0.978517	-1.95846e-10
85482989	rs28430562	1.28138e-12	-0.991984	-1.21183	7.33549e-05	-1.53283	-1.20879	7.35237e-05	-1.53208	-1.20876
85483149	rs2017046	8.8659e-13	-1.43355	-1.13857	5.80747e-05	-1.76755	-1.20764	5.81769e-05	-1.76731	-1.20766
85483355	rs74923527	3.48876e-12	-1.83589e-10	-1.2022	0.000361993	-1.83589e-10	-1.1453	0.000362567	-1.83589e-10	-1.14525
85483923	rs4247410	9.04006e-13	-1.41918	-1.13348	5.96296e-05	-1.74371	-1.20506	5.97347e-05	-1.74346	-1.20508
85483991	rs117679923	1.81882e-12	-1.85356	-1.95846e-10	0.000192005	-1.7794	-1.95846e-10	0.000192274	-1.77953	-1.95846e-10
85484002	rs4980342	7.03685e-13	-1.68145	-1.12172	6.41698e-05	-1.90017	-0.975217	6.42839e-05	-1.89992	-0.975221
85484537	rs62021452	6.6813e-13	-1.63777	-1.21725	4.8525e-05	-1.92988	-1.22496	4.85977e-05	-1.92991	-1.22496
85484597	rs6496545	3.30305e-12	-0.0621718	-1.19473	7.41529e-05	-1.5132	-1.21759	7.4309e-05	-1.51264	-1.21758
85484715	rs8030034	7.03751e-13	-1.68231	-1.12077	6.45195e-05	-1.89619	-0.973762	6.46349e-05	-1.89594	-0.973766
85484716	rs142111173	2.17826e-12	-1.67322	-1.95846e-10	0.000165944	-1.92527	-1.95846e-10	0.000166209	-1.92521	-1.95846e-10
85484731	rs8030045	6.64418e-13	-1.71491	-1.14568	6.11591e-05	-1.90833	-1.01512	6.12654e-05	-1.90811	-1.01513
85484817	rs6496546	6.9288e-13	-1.65653	-1.16211	5.13839e-05	-1.87907	-1.21853	5.1468e-05	-1.87895	-1.21854
85485215	rs6496547	8.85791e-13	-1.42851	-1.14451	5.95532e-05	-1.7395	-1.21056	5.96576e-05	-1.73926	-1.21057
85485345	rs75825317	1.83289e-12	-1.84585	-1.95846e-10	0.000194047	-1.76882	-1.95846e-10	0.000194317	-1.76896	-1.95846e-10
85485834	rs11852308	9.02187e-13	-1.42054	-1.13414	5.99363e-05	-1.73453	-1.20911	6.00419e-05	-1.73429	-1.20912
85486064	rs28396854	1.06237e-12	-1.16083	-1.23042	5.41953e-05	-1.8139	-1.23043	5.4287e-05	-1.81375	-1.23043
85486250	rs4843010	5.31221e-13	-1.93529	-1.14903	6.41078e-05	-1.91484	-0.961519	6.4199e-05	-1.91495	-0.961521
85486413	rs4843011	8.80722e-13	-1.42851	-1.15025	5.93915e-05	-1.7395	-1.21327	5.94958e-05	-1.73926	-1.21329
85487596	rs7170348	8.78753e-13	-1.42885	-1.15215	6.00753e-05	-1.72717	-1.21415	6.01816e-05	-1.72692	-1.21416
85488128	rs2305366	7.59631e-13	-1.56254	-1.16413	6.12883e-05	-1.86815	-1.05319	6.14027e-05	-1.86782	-1.05318
85488298	rs62021453	3.9184e-12	-1.08606	-1.95846e-10	0.000207368	-1.70243	-1.95846e-10	0.00020768	-1.70246	-1.95846e-10
85488572	rs8025045	8.8781e-13	-1.41912	-1.15163	5.87482e-05	-1.74975	-1.21391	5.88517e-05	-1.74951	-1.21393
85488728	rs77582141	5.60897e-11	-1.83589e-10	1.5752	0.00925629	-1.83589e-10	2.09614	0.00928242	-1.83589e-10	2.09742
85489139	rs113386376	5.73376e-12	-0.705377	-1.95846e-10	0.000257721	-1.48504	-1.95846e-10	0.000257817	-1.4862	-1.95846e-10
85489237	rs72754962	1.37702e-12	-0.990587	-1.14124	0.000116436	-1.27767	-1.00192	0.0001167	-1.27693	-1.00192
85489400	rs7403651	8.16282e-13	-1.48744	-1.1673	5.6066e-05	-1.78974	-1.22065	5.61634e-05	-1.78953	-1.22066
85489721	rs55983432	5.29693e-13	-1.86568	-1.22152	5.29878e-05	-1.87401	-1.19285	5.3075e-05	-1.87395	-1.1928
85489933	rs11858906	7.65009e-13	-1.48908	-1.23053	6.87148e-05	-1.5765	-1.23046	6.88417e-05	-1.57618	-1.23046
85490071	rs72754964	6.51485e-13	-1.72026	-1.15999	7.96784e-05	-1.69848	-0.960443	7.98217e-05	-1.69826	-0.960404
85490868	rs117000314	1.78494e-12	-1.87236	-1.95846e-10	0.000201072	-1.73326	-1.95846e-10	0.000201314	-1.73359	-1.95846e-10
85490914	rs150036530	5.04807e-12	-1.83589e-10	-0.832741	0.000563641	-1.83589e-10	-0.702506	0.00056444	-1.83589e-10	-0.702622
85491107	rs732633	8.51906e-13	-1.58554	-1.02648	5.96316e-05	-1.80262	-1.14612	5.97308e-05	-1.80246	-1.14615
85491312	rs732632	8.65101e-13	-1.47027	-1.12638	5.92704e-05	-1.75636	-1.19845	5.93708e-05	-1.75618	-1.19847
85491553	rs896366	8.9891e-13	-1.39119	-1.16713	7.0509e-05	-1.5629	-1.21828	7.06022e-05	-1.5631	-1.2183
85492288	rs4247411	8.07062e-13	-1.48205	-1.18406	6.57695e-05	-1.62576	-1.22501	6.58572e-05	-1.62595	-1.22502
85492610	rs140555533	1.79255e-12	-1.86811	-1.95846e-10	0.000240024	-1.55618	-1.95846e-10	0.000240436	-1.556	-1.95846e-10
85492674	rs896367	7.43783e-13	-1.60649	-1.14127	5.29806e-05	-1.86053	-1.20647	5.30666e-05	-1.86043	-1.20648
85492860	rs2084745	7.25508e-13	-1.62587	-1.14676	5.26296e-05	-1.86436	-1.20928	5.2716e-05	-1.86424	-1.2093
85493132	rs896368	7.29106e-13	-1.6196	-1.14809	5.27536e-05	-1.86134	-1.20995	5.28404e-05	-1.86122	-1.20996
85493316	rs896369	7.26471e-13	-1.62587	-1.14543	5.2665e-05	-1.86436	-1.20861	5.27514e-05	-1.86424	-1.20862
85493363	rs896370	7.2782e-13	-1.62587	-1.14358	5.27149e-05	-1.86436	-1.20766	5.28014e-05	-1.86424	-1.20768
85493726	rs62022519	6.06175e-13	-1.73096	-1.22137	7.45464e-05	-1.49658	-1.22893	7.46555e-05	-1.49665	-1.22892
85494062	rs4843012	1.71907e-12	-0.694962	-1.215	9.85124e-05	-1.21997	-1.22677	9.86625e-05	-1.22	-1.22675
85494105	rs115865119	1.77144e-12	-1.87995	-1.95846e-10	0.000245644	-1.53304	-1.95846e-10	0.000245941	-1.53336	-1.95846e-10
85494147	rs11073839	8.49572e-13	-1.38811	-1.22666	5.84652e-05	-1.75068	-1.21781	5.8541e-05	-1.75092	-1.21781
85494203	rs4842862	6.95812e-13	-1.75894	-1.05548	5.24009e-05	-1.89696	-1.18104	5.24866e-05	-1.89687	-1.18103
85495400	rs55935873	1.42651e-12	-0.916606	-1.17991	7.06793e-05	-1.55756	-1.22121	7.07755e-05	-1.55775	-1.2212
85495670	rs16974650	6.01106e-13	-1.74035	-1.22038	7.16804e-05	-1.59296	-1.17175	7.17614e-05	-1.59342	-1.17169
85495863	rs62022521	1.69977e-12	-1.92125	-1.95846e-10	0.000175412	-1.86979	-1.95846e-10	0.0001757	-1.86968	-1.95846e-10
85495950	rs11634324	2.32404e-12	-0.849644	-0.758796	0.00010193	-1.41261	-1.00002	0.000102019	-1.41314	-1.00015
85496846	rs4980351	3.41002e-12	-0.190291	-1.03474	0.000328584	-0.185615	-1.05652	0.000328983	-0.185941	-1.05651
85497019	rs78714861	5.52942e-13	-1.82477	-1.21947	4.98258e-05	-1.89966	-1.22873	4.98972e-05	-1.89975	-1.22874
85497198	rs16974651	3.39253e-12	-1.83589e-10	-1.23017	0.000338248	-1.83589e-10	-1.21314	0.000338759	-1.83589e-10	-1.21317
85497950	rs1868922	1.74808e-12	-1.89323	-1.95846e-10	0.000172497	-1.88654	-1.95846e-10	0.00017275	-1.88661	-1.95846e-10
85498209	rs896371	5.08434e-13	-1.90213	-1.22604	7.9928e-05	-1.43196	-1.22384	8.00108e-05	-1.43242	-1.22387
85498661	rs55990066	1.71973e-12	-1.90958	-1.95846e-10	0.000198271	-1.74729	-1.95846e-10	0.00019854	-1.74746	-1.95846e-10
85498904	rs56372967	1.86125e-12	-1.8305	-1.95846e-10	0.000169432	-1.90447	-1.95846e-10	0.000169678	-1.90455	-1.95846e-10
85499112	rs72754971	1.83801e-12	-1.84306	-1.95846e-10	0.000170696	-1.89704	-1.95846e-10	0.000170943	-1.89713	-1.95846e-10
85500229	rs7164520	1.26024e-12	-1.00514	-1.21531	0.000189917	-0.577017	-1.21332	0.000190129	-0.577428	-1.21332
85500247	rs58150236	7.44148e-13	-1.51745	-1.22982	6.55105e-05	-1.62513	-1.22958	6.56166e-05	-1.62504	-1.22958
85500752	rs71397833	9.24897e-13	-1.52409	-1.00573	9.05286e-05	-1.35071	-1.18055	9.06951e-05	-1.35033	-1.18062
85500789	rs62022522	7.74754e-13	-1.52564	-1.18132	6.78517e-05	-1.63218	-1.18742	6.79618e-05	-1.6321	-1.18741
85500823	rs79547601	9.44559e-13	-1.50467	-1.00412	9.27163e-05	-1.32759	-1.17979	9.28875e-05	-1.3272	-1.17986
85500932	rs116852504	2.07801e-12	-1.72034	-1.95846e-10	0.000169766	-1.9025	-1.95846e-10	0.000170046	-1.90238	-1.95846e-10
85501006	rs72754973	1.86334e-12	-1.82938	-1.95846e-10	0.00016933	-1.90507	-1.95846e-10	0.000169576	-1.90515	-1.95846e-10
85501095	rs78989744	3.98433e-12	-1.83589e-10	-1.06938	0.000352567	-1.83589e-10	-1.17168	0.000353124	-1.83589e-10	-1.17163
85501143	rs72754974	1.86826e-12	-1.82674	-1.95846e-10	0.000169096	-1.90646	-1.95846e-10	0.000169342	-1.90654	-1.95846e-10
85501528	rs8040251	6.27225e-13	-1.68856	-1.22963	8.80737e-05	-1.33026	-1.22849	8.81758e-05	-1.33063	-1.2285
85501537	rs12592558	3.92118e-12	-1.83589e-10	-1.08535	0.000349236	-1.83589e-10	-1.18118	0.000349787	-1.83589e-10	-1.18113
85502129	rs142255110	4.20922e-12	-1.83589e-10	-1.01447	0.000366793	-1.83589e-10	-1.13213	0.000367371	-1.83589e-10	-1.13208
85502510	rs151141913	3.68078e-12	-1.83589e-10	-1.14862	0.000372087	-1.83589e-10	-1.11779	0.000372714	-1.83589e-10	-1.11764
85503112	rs71397834	1.07911e-12	-1.3394	-1.03621	0.000109064	-1.15064	-1.19435	0.000109264	-1.15028	-1.19441
85503279	rs72754976	1.78007e-12	-1.8751	-1.95846e-10	0.000175232	-1.87081	-1.95846e-10	0.000175481	-1.87093	-1.95846e-10
85504172	rs11635705	1.34739e-12	-0.938168	-1.21541	0.000210809	-0.470956	-1.21501	0.00021104	-0.471388	-1.21502
85504753	rs111460093	1.78643e-12	-1.87153	-1.95846e-10	0.000173126	-1.8829	-1.95846e-10	0.000173374	-1.883	-1.95846e-10
85504762	rs112431612	1.78643e-12	-1.87153	-1.95846e-10	0.000173126	-1.8829	-1.95846e-10	0.000173374	-1.883	-1.95846e-10
85505012	rs113489994	2.39204e-12	-1.5796	-1.95846e-10	0.00021325	-1.67446	-1.95846e-10	0.000213627	-1.67422	-1.95846e-10
85505020	rs72754978	1.79009e-12	-1.86948	-1.95846e-10	0.000172811	-1.88473	-1.95846e-10	0.000173058	-1.88483	-1.95846e-10
85505400	rs112595560	1.78284e-12	-1.87354	-1.95846e-10	0.000173448	-1.88104	-1.95846e-10	0.000173696	-1.88115	-1.95846e-10
85505462	rs72754979	1.78284e-12	-1.87354	-1.95846e-10	0.000173448	-1.88104	-1.95846e-10	0.000173696	-1.88115	-1.95846e-10
85505768	rs140552483	3.80632e-12	-1.83589e-10	-1.11508	0.000439588	-1.83589e-10	-0.951086	0.00044024	-1.83589e-10	-0.951136
85506317	rs72754980	1.88445e-12	-1.81811	-1.95846e-10	0.000169	-1.90703	-1.95846e-10	0.000169241	-1.90713	-1.95846e-10
85506456	rs72754981	1.94584e-12	-1.78605	-1.95846e-10	0.000177537	-1.85774	-1.95846e-10	0.000177828	-1.85764	-1.95846e-10
85506928	rs116936536	1.80593e-12	-1.86067	-1.95846e-10	0.000176188	-1.86537	-1.95846e-10	0.000176498	-1.86514	-1.95846e-10
85507191	rs80058540	4.34206e-12	-1.83589e-10	-0.983399	0.000370571	-1.83589e-10	-1.12188	0.000371155	-1.83589e-10	-1.12184
85507192	rs12914025	1.59099e-12	-1.06367	-0.923724	0.000151024	-0.893805	-1.12568	0.000151297	-0.893416	-1.12579
85507348	rs75401007	1.93293e-12	-1.79271	-1.95846e-10	0.000167214	-1.91765	-1.95846e-10	0.000167457	-1.91773	-1.95846e-10
85507536	rs4980358	8.14675e-13	-1.55217	-1.10454	8.83347e-05	-1.43652	-1.11927	8.84271e-05	-1.43701	-1.11927
85507573	rs72754982	1.93293e-12	-1.79271	-1.95846e-10	0.000167214	-1.91765	-1.95846e-10	0.000167457	-1.91773	-1.95846e-10
85507605	rs16974653	1.93876e-12	-1.7897	-1.95846e-10	0.000167041	-1.91868	-1.95846e-10	0.000167284	-1.91876	-1.95846e-10
85508156	rs12441289	5.90896e-13	-1.93341	-1.04445	6.61306e-05	-1.69588	-1.14941	6.62382e-05	-1.69583	-1.14937
85508360	rs57795160	1.23771e-12	-1.27322	-0.965262	0.000126871	-1.04441	-1.14934	0.000127103	-1.04402	-1.14944
85508651	rs79331465	3.92667e-12	-1.83589e-10	-1.08396	0.000349521	-1.83589e-10	-1.18036	0.000350073	-1.83589e-10	-1.18031
85508732	rs75304702	3.9352e-12	-1.83589e-10	-1.08179	0.000349967	-1.83589e-10	-1.17909	0.000350519	-1.83589e-10	-1.17904
85508733	rs11073849	8.79459e-13	-1.73122	-0.848977	9.82253e-05	-1.80148	-0.648178	9.83993e-05	-1.80145	-0.64797
85508773	rs12440846	1.17816e-12	-1.40956	-0.878234	0.000112506	-1.21549	-1.09843	0.000112711	-1.21507	-1.09856
85508796	rs12438449	1.32844e-12	-0.937169	-1.23058	0.000155693	-0.758536	-1.2305	0.000155982	-0.758216	-1.2305
85508916	rs56119196	2.23378e-12	-1.64805	-1.95846e-10	0.000164572	-1.93357	-1.95846e-10	0.000164821	-1.9336	-1.95846e-10
85509089	rs35881378	1.23609e-12	-1.27322	-0.966576	0.000126779	-1.04441	-1.15007	0.00012701	-1.04402	-1.15017
85509201	rs77957395	3.88228e-12	-1.83589e-10	-1.09533	0.000347236	-1.83589e-10	-1.18692	0.000347782	-1.83589e-10	-1.18688
85509328	rs139899137	3.82385e-12	-1.83589e-10	-1.11049	0.000344324	-1.83589e-10	-1.19534	0.000344864	-1.83589e-10	-1.1953
85509544	rs28541399	9.39194e-13	-1.61121	-0.903275	0.000143856	-1.34217	-0.725939	0.000144066	-1.34241	-0.725774
85509642	rs72754983	1.87292e-12	-1.82425	-1.95846e-10	0.000170818	-1.89633	-1.95846e-10	0.000171059	-1.89645	-1.95846e-10
85509795	rs12441737	3.83519e-12	-1.83589e-10	-1.10753	0.000344879	-1.83589e-10	-1.19373	0.000345421	-1.83589e-10	-1.19369
85510131	rs11073850	3.81343e-12	-1.83589e-10	-1.11322	0.000343817	-1.83589e-10	-1.19681	0.000344357	-1.83589e-10	-1.19678
85510315	rs8032686	1.94124e-12	-1.78842	-1.95846e-10	0.000166573	-1.92149	-1.95846e-10	0.00016682	-1.92154	-1.95846e-10
85510352	rs11073851	3.80607e-12	-1.83589e-10	-1.11515	0.000343463	-1.83589e-10	-1.19785	0.000344001	-1.83589e-10	-1.19781
85511647	rs8026775	2.38895e-12	-1.58089	-1.95846e-10	0.000164833	-1.93199	-1.95846e-10	0.000165092	-1.93196	-1.95846e-10
85511812	rs11858930	1.33469e-12	-0.965172	-1.19788	0.00018958	-0.588325	-1.20379	0.000189792	-0.588735	-1.20379
85511981	rs11073852	7.64551e-13	-1.842	-0.878215	8.82621e-05	-1.87672	-0.679889	8.842e-05	-1.87671	-0.679646
85512205	rs7166894	7.66468e-13	-1.92946	-0.788248	0.000104485	-1.78433	-0.603543	0.000104585	-1.7849	-0.603559
85512239	rs17537738	1.73418e-12	-1.14539	-0.755821	0.000148892	-0.914476	-1.11923	0.000149196	-0.913984	-1.11921
85512342	rs12902629	3.57949e-12	-1.17653	-1.95846e-10	0.000660799	-0.543473	-1.95846e-10	0.000662081	-0.543067	-1.95846e-10
85512481	rs150494901	2.178e-12	-1.67334	-1.95846e-10	0.000202839	-1.72451	-1.95846e-10	0.000203136	-1.72458	-1.95846e-10
85512661	rs72754984	1.95314e-12	-1.78231	-1.95846e-10	0.000166275	-1.92328	-1.95846e-10	0.000166522	-1.92333	-1.95846e-10
85512706	rs4980355	1.36175e-12	-1.1919	-0.951078	0.000143535	-0.925311	-1.14503	0.0001438	-0.924892	-1.14514
85512726	rs4980354	7.26432e-13	-1.92877	-0.84259	0.000111729	-1.65227	-0.668582	0.000111849	-1.65271	-0.668597
85513033	rs59269598	9.93824e-13	-1.63973	-0.818218	0.00028252	-0.757782	-0.635392	0.000282837	-0.758425	-0.635161
85513091	rs59681713	2.22459e-12	-1.65217	-1.95846e-10	0.000164494	-1.93405	-1.95846e-10	0.000164744	-1.93406	-1.95846e-10
85513262	rs79402974	3.82087e-12	-1.83589e-10	-1.11127	0.00034422	-1.83589e-10	-1.19564	0.000344761	-1.83589e-10	-1.19561
85513267	rs11073854	7.28004e-13	-1.92141	-0.84779	0.000117072	-1.61146	-0.662681	0.000117192	-1.61193	-0.66271
85513561	rs4980352	1.08222e-12	-1.63917	-0.733566	0.000215852	-1.12493	-0.537396	0.000216034	-1.12587	-0.537151
85513645	rs35619798	1.26467e-12	-1.18321	-1.03372	0.000135427	-0.949599	-1.17889	0.000135676	-0.949201	-1.17898
85514039	rs8042711	7.73967e-13	-1.93025	-0.77772	0.000104587	-1.8164	-0.570508	0.000104693	-1.81688	-0.570537
85514196	rs16974665	3.92052e-12	-1.83589e-10	-1.08552	0.000345692	-1.83589e-10	-1.19138	0.000346236	-1.83589e-10	-1.19134
85514579	rs62022524	1.68761e-12	-1.92844	-1.95846e-10	0.000177233	-1.85946	-1.95846e-10	0.00017752	-1.85937	-1.95846e-10
85514701	rs876802	7.89279e-13	-1.9255	-0.762887	0.000108814	-1.78976	-0.55752	0.000108921	-1.79029	-0.557548
85515596	rs1109066	6.85572e-13	-1.89537	-0.933876	9.22328e-05	-1.72035	-0.79226	9.23127e-05	-1.72097	-0.792304
85515625	rs1109065	6.79343e-13	-1.86668	-0.971693	8.50828e-05	-1.74807	-0.845226	8.51884e-05	-1.74833	-0.845264
85515908	rs58266050	1.84685e-12	-0.852608	-0.985656	0.000172521	-0.829984	-1.05642	0.00017273	-0.83029	-1.05644
85515934	rs74024772	1.68442e-12	-1.93033	-1.95846e-10	0.000174208	-1.87667	-1.95846e-10	0.000174508	-1.87648	-1.95846e-10
85516102	rs56263463	1.05541e-12	-1.65525	-0.742561	7.10477e-05	-1.91147	-0.862097	7.11689e-05	-1.91144	-0.861956
85516225	rs75429994	6.11139e-12	-0.952954	0.31136	0.000390965	-1.52931	0.461001	0.000391119	-1.53023	0.460785
85516994	rs75829038	9.88298e-12	-0.160934	-1.95846e-10	0.000441576	-0.946573	-1.95846e-10	0.000442495	-0.946027	-1.95846e-10
85517022	rs78648941	5.29479e-13	-1.93221	-1.1554	5.4328e-05	-1.92968	-1.11221	5.44193e-05	-1.9297	-1.11204
85517075	rs138013527	9.03052e-11	-1.83589e-10	2.05145	0.0174163	-1.83589e-10	2.72824	0.0175096	-1.83589e-10	2.73205
85518062	rs7175160	6.62368e-12	-0.994519	0.433422	0.00136571	-0.517323	0.699826	0.0013712	-0.516249	0.701234
85518946	rs55664313	1.73448e-12	-1.90104	-1.95846e-10	0.000168774	-1.90836	-1.95846e-10	0.000169026	-1.9084	-1.95846e-10
85519602	rs35966827	1.77192e-12	-1.87968	-1.95846e-10	0.000268953	-1.44238	-1.95846e-10	0.000269376	-1.44235	-1.95846e-10
85519657	rs896364	5.64275e-13	-1.92643	-1.09753	5.4748e-05	-1.86724	-1.16694	5.48353e-05	-1.86719	-1.16693
85520329	rs12439802	5.17462e-13	-1.91565	-1.19492	4.86314e-05	-1.92489	-1.22776	4.87078e-05	-1.92486	-1.22776
85521127	rs12899275	3.2196e-12	-1.28249	-1.95846e-10	0.000367741	-1.12955	-1.95846e-10	0.000367979	-1.13043	-1.95846e-10
85521723	rs77352294	1.90395e-12	-1.80782	-1.95846e-10	0.000165083	-1.93047	-1.95846e-10	0.000165336	-1.93047	-1.95846e-10
85521734	rs7173332	4.91668e-13	-1.93391	-1.22779	5.31108e-05	-1.8842	-1.18034	5.31955e-05	-1.88415	-1.18033
85521883	rs7177863	8.31892e-12	-0.95521	0.621995	0.00166477	-0.495619	0.876136	0.00167169	-0.494553	0.877687
85522184	rs7178415	1.88075e-12	-1.82008	-1.95846e-10	0.000210615	-1.68689	-1.95846e-10	0.000210895	-1.68709	-1.95846e-10
85523678	rs62022525	4.94401e-13	-1.92621	-1.22995	4.96466e-05	-1.91694	-1.21505	4.97254e-05	-1.9169	-1.21504
85523702	rs117149613	2.30243e-12	-1.61778	-1.95846e-10	0.000169651	-1.90318	-1.95846e-10	0.000169887	-1.90332	-1.95846e-10
85523969	rs12900078	4.94547e-13	-1.92548	-1.23038	5.04785e-05	-1.91735	-1.19802	5.05588e-05	-1.9173	-1.19801
85524628	rs116893322	4.95502e-13	-1.92338	-1.23055	4.99741e-05	-1.91522	-1.2102	5.00535e-05	-1.91518	-1.21018
85525523	rs181576780	3.84361e-12	-1.83589e-10	-1.10534	0.000361863	-1.83589e-10	-1.14566	0.000362409	-1.83589e-10	-1.14568
85525556	rs11540803	2.82931e-12	-1.41172	-1.95846e-10	0.000194878	-1.76455	-1.95846e-10	0.00019519	-1.76448	-1.95846e-10
85525791	rs117370946	2.82137e-12	-1.41453	-1.95846e-10	0.000205886	-1.7096	-1.95846e-10	0.000206223	-1.7095	-1.95846e-10
85526906	rs117725683	1.10405e-11	-0.0501802	-1.95846e-10	0.00117259	0.0300436	-1.95846e-10	0.00117443	0.0300855	-1.95846e-10
85527144	rs16974673	1.82722e-12	-1.84895	-1.95846e-10	0.000181386	-1.8363	-1.95846e-10	0.000181649	-1.83638	-1.95846e-10
85528124	rs34585903	4.94752e-13	-1.92802	-1.22742	4.96751e-05	-1.90964	-1.22178	4.97543e-05	-1.90959	-1.22177
85529772	rs67613323	4.93423e-13	-1.93424	-1.2239	6.4538e-05	-1.71031	-1.15936	6.46516e-05	-1.71009	-1.15935
85529865	rs58737779	1.78017e-12	-1.87504	-1.95846e-10	0.000176359	-1.8644	-1.95846e-10	0.000176618	-1.86447	-1.95846e-10
85530028	rs11629962	4.92437e-13	-1.93516	-1.22498	6.5613e-05	-1.69016	-1.16299	6.57292e-05	-1.68993	-1.16299
85530039	rs11629963	4.92958e-13	-1.93464	-1.22444	6.48508e-05	-1.70369	-1.16114	6.49653e-05	-1.70347	-1.16114
85530071	rs7163965	1.51724e-12	-1.67135	-0.363504	0.000195384	-1.26001	-0.501948	0.000195995	-1.25927	-0.501095
85530343	rs75579900	4.96127e-12	-0.850086	-1.95846e-10	0.000528727	-0.766451	-1.95846e-10	0.000529244	-0.767005	-1.95846e-10
85530531	rs117006206	1.80346e-12	-1.86204	-1.95846e-10	0.000165636	-1.92713	-1.95846e-10	0.000165894	-1.92711	-1.95846e-10
85530556	rs17610201	3.57632e-12	-1.17741	-1.95846e-10	0.000412427	-1.01486	-1.95846e-10	0.000413288	-1.01431	-1.95846e-10
85530763	rs189826733	2.51461e-12	-1.52963	-1.95846e-10	0.000171315	-1.89342	-1.95846e-10	0.000171608	-1.89324	-1.95846e-10
85530771	rs71397835	4.92838e-13	-1.92897	-1.23035	5.10897e-05	-1.90776	-1.19558	5.11713e-05	-1.9077	-1.19558
85530778	rs138030771	3.44221e-12	-1.83589e-10	-1.21563	0.000354734	-1.83589e-10	-1.16555	0.000355276	-1.83589e-10	-1.16556
85530933	rs141699744	3.62091e-12	-1.16502	-1.95846e-10	0.000399663	-1.0463	-1.95846e-10	0.000400254	-1.04636	-1.95846e-10
85530987	rs8023667	2.69182e-12	-1.18311	-0.278417	0.000219528	-1.46847	-0.176967	0.00022023	-1.46793	-0.175852
85531120	rs8039116	1.75716e-12	-1.88805	-1.95846e-10	0.000166306	-1.92309	-1.95846e-10	0.000166548	-1.92317	-1.95846e-10
85531253	rs62022527	4.89749e-13	-1.93529	-1.23032	6.01111e-05	-1.75092	-1.18981	6.02173e-05	-1.75069	-1.1898
85531839	rs117940958	3.53529e-12	-1.18895	-1.95846e-10	0.000219228	-1.64681	-1.95846e-10	0.000219587	-1.64671	-1.95846e-10
85532162	rs17610265	7.43734e-12	-0.445234	-1.95846e-10	0.00028816	-1.37341	-1.95846e-10	0.000288708	-1.37304	-1.95846e-10
85532241	rs930716	1.44304e-12	-1.57051	-0.514494	0.000256106	-0.969274	-0.522059	0.000256891	-0.968623	-0.521179
85533539	rs7174762	1.41778e-12	-1.53529	-0.567369	0.000293419	-0.826842	-0.528478	0.000294354	-0.826088	-0.527583
85533556	rs7170598	1.60516e-12	-1.40073	-0.577791	0.000235082	-1.07578	-0.501207	0.000235833	-1.07499	-0.500346
85534715	rs72754992	1.7346e-12	-1.90097	-1.95846e-10	0.000168784	-1.9083	-1.95846e-10	0.000169036	-1.90834	-1.95846e-10
85535071	rs8028550	1.37246e-12	-1.58181	-0.55334	0.000198354	-1.17934	-0.567531	0.000198991	-1.17851	-0.56668
85535132	rs28523473	1.85241e-12	-1.83526	-1.95846e-10	0.000184057	-1.82168	-1.95846e-10	0.000184323	-1.82176	-1.95846e-10
85535261	rs62022528	4.89913e-13	-1.93524	-1.23004	5.98029e-05	-1.73512	-1.21075	5.99088e-05	-1.73489	-1.21074
85536402	rs145250838	2.21917e-12	-1.24334	-0.411275	0.000184164	-1.2947	-0.526396	0.000184444	-1.29479	-0.526322
85536412	rs12909357	6.20967e-12	0.564244	-1.18988	0.00107645	1.06256	-1.11806	0.00107652	1.06097	-1.11794
85536481	rs12913418	1.78944e-12	-1.86984	-1.95846e-10	0.000167791	-1.91421	-1.95846e-10	0.000168043	-1.91424	-1.95846e-10
85536513	rs181361991	3.39323e-12	-1.83589e-10	-1.22997	0.000333407	-1.83589e-10	-1.22756	0.000333919	-1.83589e-10	-1.22756
85536659	rs4843015	1.31127e-12	-0.952192	-1.22856	7.40987e-05	-1.51025	-1.22127	7.42049e-05	-1.51042	-1.2212
85536877	rs7359256	5.29007e-13	-1.8579	-1.23061	7.24651e-05	-1.55696	-1.19686	7.25899e-05	-1.55678	-1.19685
85537246	rs4980341	5.04315e-13	-1.9089	-1.2274	6.59464e-05	-1.68858	-1.1595	6.60594e-05	-1.68841	-1.1595
85537392	rs79864017	2.55481e-12	-1.51377	-1.95846e-10	0.000254223	-1.49871	-1.95846e-10	0.000254574	-1.49886	-1.95846e-10
85537912	rs11854452	2.01528e-12	-1.75099	-1.95846e-10	0.00021866	-1.64941	-1.95846e-10	0.000218921	-1.64974	-1.95846e-10
85538331	rs28624247	1.67747e-12	-1.93446	-1.95846e-10	0.000171537	-1.89212	-1.95846e-10	0.000171777	-1.89226	-1.95846e-10
85539398	rs2060785	4.01327e-12	-0.484599	-0.577542	0.000270724	-0.914807	-0.521016	0.00027162	-0.913991	-0.520061
85539424	rs115390088	1.69401e-12	-1.92465	-1.95846e-10	0.000182614	-1.82955	-1.95846e-10	0.000182853	-1.82978	-1.95846e-10
85539582	rs12324120	2.08969e-12	-1.71473	-1.95846e-10	0.000208962	-1.69477	-1.95846e-10	0.000209256	-1.6949	-1.95846e-10
85539739	rs66550763	5.04451e-13	-1.91458	-1.22146	6.04262e-05	-1.70789	-1.22761	6.05311e-05	-1.70769	-1.22761
85539887	rs12324252	1.69073e-12	-1.92659	-1.95846e-10	0.000181466	-1.83586	-1.95846e-10	0.000181704	-1.83608	-1.95846e-10
85539916	rs57753919	1.68046e-12	-1.93268	-1.95846e-10	0.000178473	-1.85249	-1.95846e-10	0.000178713	-1.85268	-1.95846e-10
85540012	rs62021182	5.03031e-13	-1.91513	-1.22372	6.09322e-05	-1.7011	-1.22606	6.10374e-05	-1.70091	-1.22606
85540268	rs77811661	1.72424e-12	-1.90696	-1.95846e-10	0.000167129	-1.91816	-1.95846e-10	0.000167385	-1.91816	-1.95846e-10
85540418	rs117537705	1.74049e-12	-1.89758	-1.95846e-10	0.000164299	-1.93524	-1.95846e-10	0.000164551	-1.93523	-1.95846e-10
85540705	rs2060784	4.93869e-12	-0.228827	-0.625822	0.000337677	-0.698612	-0.516222	0.000338816	-0.697714	-0.515284
85540718	rs117821473	2.14246e-12	-1.6898	-1.95846e-10	0.000188569	-1.79746	-1.95846e-10	0.000188884	-1.79732	-1.95846e-10
85540767	rs6496586	1.78925e-12	-1.93229	0.0623399	0.000177355	-1.78723	-0.0715365	0.000177738	-1.78703	-0.0711196
85540900	rs4980340	4.97892e-13	-1.92836	-1.22076	5.90967e-05	-1.73472	-1.22303	5.91984e-05	-1.73454	-1.22302
85541014	rs62021183	1.7173e-12	-1.911	-1.95846e-10	0.000165994	-1.92497	-1.95846e-10	0.00016624	-1.92502	-1.95846e-10
85541533	rs113682160	1.68366e-12	-1.93078	-1.95846e-10	0.000240537	-1.55405	-1.95846e-10	0.000240846	-1.5543	-1.95846e-10
85541709	rs62021184	5.00218e-13	-1.91715	-1.22731	6.38281e-05	-1.70891	-1.17182	6.39384e-05	-1.70872	-1.17181
85541864	rs68088674	2.30364e-12	-1.61726	-1.95846e-10	0.000273056	-1.42725	-1.95846e-10	0.000273421	-1.42744	-1.95846e-10
85543097	rs11629967	5.00964e-13	-1.91447	-1.2285	6.39727e-05	-1.65772	-1.22075	6.40836e-05	-1.65753	-1.22074
85543197	rs79772677	1.24376e-11	0.0689727	-1.95846e-10	0.000418014	-1.00141	-1.95846e-10	0.000418881	-1.00087	-1.95846e-10
85544050	rs2290273	2.63276e-12	-0.792256	-0.691457	0.000556869	0.0447882	-0.759382	0.000558522	0.045459	-0.758621
85544381	rs971804	6.11874e-13	-1.90299	-1.03999	5.76098e-05	-1.89499	-1.08824	5.76903e-05	-1.89495	-1.08842
85544887	rs11856097	1.77831e-12	-1.87609	-1.95846e-10	0.000165747	-1.92646	-1.95846e-10	0.00016599	-1.92653	-1.95846e-10
85545129	rs8026543	1.77563e-12	-0.970311	-0.90728	0.00022945	-0.627677	-0.973562	0.00023017	-0.626604	-0.973032
85545235	rs1023844	2.12024e-12	-0.815945	-0.884272	0.000296393	-0.44906	-0.896176	0.000297356	-0.447974	-0.89555
85545734	rs55967056	2.50523e-12	-1.53337	-1.95846e-10	0.000303207	-1.32251	-1.95846e-10	0.000303607	-1.32272	-1.95846e-10
85545916	rs79179383	1.68287e-12	-1.93125	-1.95846e-10	0.000177564	-1.85759	-1.95846e-10	0.000177813	-1.85772	-1.95846e-10
85547259	rs1011437	2.43755e-12	-0.704731	-0.856024	0.000375271	-0.348019	-0.761255	0.000376542	-0.346921	-0.760505
85547356	rs1011436	4.97869e-12	-0.013373	-0.833208	0.000307475	-0.572772	-0.735756	0.000308467	-0.571857	-0.734985
85547706	rs1014543	5.003e-12	-0.013373	-0.828337	0.000309151	-0.572772	-0.730321	0.000310149	-0.571857	-0.729547
85547816	rs2122858	1.37525e-12	-1.25778	-0.875339	0.000203087	-0.836459	-0.886829	0.000203749	-0.835372	-0.886197
85548263	rs1868921	5.43641e-12	0.0769368	-0.835566	0.000334783	-0.496569	-0.726871	0.000335873	-0.495628	-0.726093
85549235	rs12903975	5.1554e-13	-1.91499	-1.1993	5.69389e-05	-1.76627	-1.22867	5.70304e-05	-1.7662	-1.22867
85549498	rs7183199	3.6387e-12	-0.380116	-0.780005	0.000289192	-0.688665	-0.681167	0.000289992	-0.688266	-0.680337
85549722	rs12904615	1.90878e-12	-1.20558	-0.599705	0.000361066	-0.492265	-0.655597	0.000362208	-0.491493	-0.654742
85550583	rs117746292	1.10374e-11	-1.83589e-10	-0.0504622	0.0010918	-1.83589e-10	-0.0413376	0.00109332	-1.83589e-10	-0.0414841
85550656	rs7175477	1.67906e-12	-1.93351	-1.95846e-10	0.000166324	-1.92298	-1.95846e-10	0.000166567	-1.92306	-1.95846e-10
85550870	rs10083650	1.91848e-12	-1.80022	-1.95846e-10	0.000191029	-1.7845	-1.95846e-10	0.000191303	-1.7846	-1.95846e-10
85551001	rs3862411	6.30794e-13	-1.87851	-1.03402	6.17665e-05	-1.78343	-1.13013	6.18615e-05	-1.78342	-1.13014
85551280	rs289381	8.5571e-12	0.243983	-0.54897	0.000480059	-0.350473	-0.51254	0.00048172	-0.349512	-0.51158
85551515	rs289380	7.68022e-12	0.228324	-0.641424	0.000471049	-0.363823	-0.518139	0.000472672	-0.362866	-0.517189
85552102	rs67161304	2.00435e-12	-1.75643	-1.95846e-10	0.00020004	-1.73841	-1.95846e-10	0.000200323	-1.73852	-1.95846e-10
85553042	rs289379	3.06532e-12	-0.708283	-0.623315	0.000475352	-0.341501	-0.531367	0.000476993	-0.340553	-0.530402
85553781	rs35000527	4.99785e-13	-1.93437	-1.21096	4.89836e-05	-1.91714	-1.2283	4.90612e-05	-1.91709	-1.2283
85553830	rs68115999	1.72827e-12	-1.90463	-1.95846e-10	0.000168668	-1.90899	-1.95846e-10	0.000168907	-1.9091	-1.95846e-10
85554656	rs289378	3.76654e-12	-0.60666	-0.518931	0.000588176	-0.257135	-0.402762	0.000590347	-0.25603	-0.401715
85554833	rs289377	3.04703e-12	-0.543131	-0.794451	0.000473341	-0.216379	-0.660727	0.00047498	-0.215279	-0.659904
85555953	rs289376	5.93599e-12	-0.0681278	-0.602586	0.000401443	-0.548666	-0.493192	0.000402846	-0.547698	-0.492204
85556320	rs289375	3.55946e-12	-0.637535	-0.544604	0.000569621	-0.261481	-0.430471	0.000571716	-0.260371	-0.429442
85556565	rs289374	3.39127e-12	-0.654364	-0.576179	0.000540082	-0.280601	-0.4646	0.000542054	-0.279497	-0.463593
85556884	rs185972	2.07856e-12	-0.837314	-0.882759	0.000190724	-0.853072	-0.933026	0.000191144	-0.852583	-0.932846
85557666	rs289373	3.58675e-12	-0.671233	-0.503268	0.000539358	-0.328821	-0.417724	0.000541318	-0.327769	-0.416679
85557741	rs117111799	1.71754e-12	-1.91085	-1.95846e-10	0.000164384	-1.93472	-1.95846e-10	0.000164635	-1.93472	-1.95846e-10
85558140	rs12900736	4.90624e-13	-1.93337	-1.23045	4.93894e-05	-1.91689	-1.2203	4.94683e-05	-1.91684	-1.22029
85558187	rs12904958	4.92355e-13	-1.93279	-1.22751	5.02272e-05	-1.91853	-1.20184	5.03078e-05	-1.91848	-1.20182
85558251	rs75172161	4.85043e-12	-1.83589e-10	-0.872681	0.00045908	-1.83589e-10	-0.907699	0.000459795	-1.83589e-10	-0.907674
85558376	rs289420	3.91017e-12	-0.591953	-0.496215	0.00057862	-0.270678	-0.4056	0.000580747	-0.269595	-0.404544
85558465	rs289419	3.68517e-12	-0.684686	-0.462746	0.000573459	-0.315089	-0.370147	0.000575586	-0.313996	-0.36907
85558770	rs34493704	4.93244e-13	-1.9314	-1.2271	5.01358e-05	-1.92158	-1.20061	5.0216e-05	-1.92153	-1.20059
85558816	rs117572558	2.65805e-12	-1.47416	-1.95846e-10	0.000247778	-1.52439	-1.95846e-10	0.000248147	-1.52444	-1.95846e-10
85558965	rs289418	2.01695e-12	-1.1827	-0.567462	0.000336379	-0.651764	-0.566921	0.000337593	-0.650608	-0.566008
85559617	rs208966	1.70196e-12	-1.91997	-1.95846e-10	0.000197449	-1.75144	-1.95846e-10	0.000197821	-1.75109	-1.95846e-10
85559895	rs6496597	9.862e-12	0.279339	-0.442398	0.000543112	-0.374518	-0.365091	0.000545034	-0.37359	-0.364017
85559901	rs190840	1.87582e-12	-1.25854	-0.564168	0.000304217	-0.745512	-0.573671	0.00030527	-0.744494	-0.572766
85561320	rs59390017	1.76535e-12	-1.8834	-1.95846e-10	0.000174762	-1.8735	-1.95846e-10	0.000175019	-1.87356	-1.95846e-10
85561443	rs59878814	1.94372e-12	-1.78714	-1.95846e-10	0.000193682	-1.7707	-1.95846e-10	0.000193959	-1.77081	-1.95846e-10
85561714	rs289417	3.16897e-12	-0.843021	-0.45532	0.000511703	-0.467797	-0.331382	0.000513511	-0.466881	-0.330302
85561716	rs57450817	1.8212e-12	-1.85225	-1.95846e-10	0.000180745	-1.83983	-1.95846e-10	0.000181008	-1.83991	-1.95846e-10
85561805	rs289416	3.51641e-12	-0.753564	-0.440744	0.000562519	-0.393168	-0.31133	0.000564525	-0.392235	-0.310236
85561953	rs289415	1.83735e-12	-1.84343	-1.95846e-10	0.000164594	-1.93344	-1.95846e-10	0.00016484	-1.93348	-1.95846e-10
85562162	rs289414	3.60309e-12	-0.828588	-0.341368	0.000571305	-0.451076	-0.237924	0.000573361	-0.450155	-0.236785
85562241	rs75942807	3.42956e-12	-1.83589e-10	-1.21931	0.000337439	-1.83589e-10	-1.21554	0.000337945	-1.83589e-10	-1.21557
85562565	rs289413	3.2684e-12	-0.89219	-0.375258	0.000548229	-0.450141	-0.280089	0.00055028	-0.449073	-0.278955
85563145	rs289412	2.10775e-12	-1.31044	-0.39569	0.000431386	-0.568438	-0.401483	0.000432832	-0.567654	-0.400451
85563381	rs289411	3.88994e-12	-0.732761	-0.360593	0.000617644	-0.346378	-0.264632	0.000619946	-0.345333	-0.26349
85563483	rs289410	3.02347e-12	-1.02266	-0.322687	0.000405496	-0.811639	-0.220173	0.000406995	-0.810653	-0.219002
85563561	rs71397837	4.92227e-13	-1.93214	-1.22843	5.00004e-05	-1.92009	-1.2048	5.00805e-05	-1.92005	-1.20478
85563760	rs55854726	1.77058e-12	-1.88044	-1.95846e-10	0.000175327	-1.87027	-1.95846e-10	0.000175585	-1.87033	-1.95846e-10
85563766	rs188296	3.61327e-12	-0.857359	-0.309775	0.000567576	-0.484425	-0.211124	0.000569632	-0.483514	-0.209951
85563955	rs289409	3.6185e-12	-0.857359	-0.308328	0.000571047	-0.484425	-0.205028	0.000573119	-0.483514	-0.203848
85564077	rs62021203	4.90302e-13	-1.93388	-1.23061	4.99308e-05	-1.91517	-1.21111	5.00108e-05	-1.91512	-1.2111
85564374	rs56021902	1.79879e-12	-1.86464	-1.95846e-10	0.000178355	-1.85315	-1.95846e-10	0.000178615	-1.85322	-1.95846e-10
85564602	rs289408	3.72428e-12	-0.843021	-0.293853	0.00058955	-0.467797	-0.189767	0.000591698	-0.466881	-0.188579
85564764	rs289407	3.39373e-12	-0.778754	-0.451065	0.000578942	-0.315352	-0.360368	0.000581108	-0.314237	-0.359283
85564915	rs289406	3.02445e-12	-0.905794	-0.439224	0.000507154	-0.466383	-0.341726	0.00050902	-0.46532	-0.340647
85564975	rs67393789	1.80258e-12	-1.86253	-1.95846e-10	0.000178761	-1.85088	-1.95846e-10	0.000179021	-1.85095	-1.95846e-10
85565163	rs28483160	1.70848e-12	-1.91615	-1.95846e-10	0.000170921	-1.89572	-1.95846e-10	0.000171159	-1.89586	-1.95846e-10
85565903	rs34731527	4.91702e-13	-1.9314	-1.23023	4.90907e-05	-1.92158	-1.22167	4.91688e-05	-1.92153	-1.22166
85566273	rs289405	1.6462e-12	-0.724658	-1.22862	0.000171081	-0.674924	-1.21986	0.000171421	-0.674464	-1.21987
85566317	rs289404	3.82516e-12	-0.76929	-0.340856	0.000578388	-0.439031	-0.237648	0.000580459	-0.438128	-0.236507
85566574	rs72757020	1.77939e-12	-1.87548	-1.95846e-10	0.000176276	-1.86488	-1.95846e-10	0.000176534	-1.86494	-1.95846e-10
85566576	rs72757021	1.78976e-12	-1.86967	-1.95846e-10	0.000177388	-1.85858	-1.95846e-10	0.000177648	-1.85865	-1.95846e-10
85566752	rs289403	9.27202e-12	-0.0139726	-0.210774	0.000565946	-0.592527	-0.105897	0.00056793	-0.59177	-0.104687
85567015	rs68105649	1.76854e-12	-1.88159	-1.95846e-10	0.000175108	-1.87152	-1.95846e-10	0.000175365	-1.87159	-1.95846e-10
85567686	rs62021205	1.88799e-12	-1.81623	-1.95846e-10	0.000226303	-1.61505	-1.95846e-10	0.000226571	-1.6154	-1.95846e-10
85567817	rs148339443	1.04265e-11	-0.107395	-1.95846e-10	0.00110604	-0.0283857	-1.95846e-10	0.00110778	-0.0283444	-1.95846e-10
85567996	rs77356866	2.84628e-11	0.89685	-1.95846e-10	0.00195809	0.5428	-1.95846e-10	0.00196197	0.543249	-1.95846e-10
85568005	rs78881830	2.00091e-12	-1.75814	-1.95846e-10	0.000198063	-1.74834	-1.95846e-10	0.000198347	-1.74844	-1.95846e-10
85568067	rs55719004	1.69705e-12	-1.92286	-1.95846e-10	0.000167191	-1.91779	-1.95846e-10	0.000167442	-1.91782	-1.95846e-10
85568434	rs289402	1.16974e-11	0.264359	-0.256739	0.000688584	-0.353392	-0.148893	0.000691123	-0.352436	-0.147703
85568535	rs11631171	1.74311e-12	-1.89607	-1.95846e-10	0.000228191	-1.60674	-1.95846e-10	0.000228583	-1.60655	-1.95846e-10
85568579	rs289401	3.9689e-12	-0.76929	-0.303968	0.000601359	-0.439031	-0.1987	0.000603526	-0.438128	-0.197537
85568820	rs72757023	1.68255e-12	-1.93144	-1.95846e-10	0.000164568	-1.9336	-1.95846e-10	0.000164818	-1.93361	-1.95846e-10
85568882	rs59143550	1.74219e-12	-1.8966	-1.95846e-10	0.000172248	-1.88799	-1.95846e-10	0.000172502	-1.88805	-1.95846e-10
85568928	rs289400	4.00067e-12	-0.739393	-0.325893	0.000607828	-0.405188	-0.221843	0.000610016	-0.404275	-0.220694
85568939	rs17611075	2.2939e-12	-1.62149	-1.95846e-10	0.000172429	-1.88693	-1.95846e-10	0.000172691	-1.88695	-1.95846e-10
85569237	rs289399	4.3811e-12	-0.692315	-0.282133	0.000667825	-0.351997	-0.1809	0.000670253	-0.351069	-0.179731
85569527	rs289398	8.92135e-12	-0.0139726	-0.249328	0.00054348	-0.592527	-0.146403	0.000545373	-0.59177	-0.145215
85569533	rs289397	8.78328e-12	-0.0295697	-0.249328	0.000536442	-0.605561	-0.146403	0.000538309	-0.604808	-0.145215
85569959	rs289396	3.9675e-12	-0.76929	-0.304323	0.000598031	-0.439031	-0.20425	0.000600182	-0.438128	-0.203095
85571629	rs289395	1.88224e-12	-1.22617	-0.59312	0.000419952	-0.386081	-0.610702	0.000421284	-0.385298	-0.609849
85571989	rs289394	1.82191e-12	-1.35613	-0.495734	0.000308656	-0.873455	-0.431241	0.000309329	-0.87332	-0.430731
85572219	rs11858363	1.73451e-12	-1.90102	-1.95846e-10	0.000221492	-1.63654	-1.95846e-10	0.000221784	-1.63675	-1.95846e-10
85572331	rs289393	3.43637e-12	-0.959934	-0.257399	0.000770947	-0.137099	-0.252204	0.000774007	-0.135764	-0.251111
85572699	rs17611171	4.91439e-13	-1.93471	-1.22746	6.65537e-05	-1.61166	-1.22726	6.66787e-05	-1.61132	-1.22725
85572756	rs12102045	1.68385e-12	-1.93067	-1.95846e-10	0.000169728	-1.90273	-1.95846e-10	0.000169967	-1.90285	-1.95846e-10
85572819	rs289392	3.36752e-12	-0.940215	-0.297357	0.000715193	-0.167871	-0.2965	0.000718025	-0.166511	-0.295439
85573021	rs137989539	3.46319e-12	-1.83589e-10	-1.20956	0.000334773	-1.83589e-10	-1.22347	0.000335279	-1.83589e-10	-1.22349
85573171	rs184298749	1.87702e-12	-1.82206	-1.95846e-10	0.000183584	-1.82425	-1.95846e-10	0.000183841	-1.82438	-1.95846e-10
85573176	rs12908400	4.90886e-13	-1.93523	-1.22806	6.46125e-05	-1.64277	-1.22575	6.47293e-05	-1.6425	-1.22574
85573200	rs61179859	1.84341e-12	-1.84013	-1.95846e-10	0.000183103	-1.82687	-1.95846e-10	0.000183369	-1.82696	-1.95846e-10
85573474	rs16974726	1.91571e-12	-1.80166	-1.95846e-10	0.000190737	-1.78603	-1.95846e-10	0.000191011	-1.78613	-1.95846e-10
85573498	rs12912860	4.91164e-13	-1.93241	-1.23032	6.96393e-05	-1.57723	-1.21637	6.97718e-05	-1.57688	-1.21635
85574015	rs289391	3.23022e-12	-0.925277	-0.353919	0.000674989	-0.173116	-0.349111	0.000677636	-0.171772	-0.348074
85574419	rs17611290	4.91947e-13	-1.93314	-1.228	5.31318e-05	-1.83832	-1.22583	5.32218e-05	-1.83817	-1.22582
85574798	rs289390	3.21548e-12	-0.941162	-0.342609	0.000671957	-0.194117	-0.332611	0.000674596	-0.192781	-0.33156
85575044	rs289389	2.71878e-12	-1.09181	-0.35975	0.000714993	-0.10934	-0.355311	0.000717547	-0.108352	-0.354265
85575833	rs289388	2.90607e-12	-0.983808	-0.401139	0.000610037	-0.221959	-0.401444	0.000612426	-0.220586	-0.400442
85576063	rs12906544	4.94234e-13	-1.93013	-1.22637	5.35648e-05	-1.82846	-1.22757	5.36557e-05	-1.8283	-1.22756
85576074	rs28669942	1.7247e-12	-1.90669	-1.95846e-10	0.000169003	-1.90701	-1.95846e-10	0.000169242	-1.90712	-1.95846e-10
85576353	rs67184540	1.68445e-12	-1.93031	-1.95846e-10	0.000172362	-1.88733	-1.95846e-10	0.000172601	-1.88747	-1.95846e-10
85576968	rs544696030	3.72596e-12	-1.13642	-1.95846e-10	0.000412125	-1.0156	-1.95846e-10	0.000412734	-1.01565	-1.95846e-10
85577151	rs2599364	3.75999e-12	-0.724304	-0.403027	0.000569219	-0.388127	-0.304531	0.000571246	-0.387209	-0.303426
85577336	rs58711651	1.68713e-12	-1.92872	-1.95846e-10	0.000171592	-1.89181	-1.95846e-10	0.000171831	-1.89194	-1.95846e-10
85577799	rs117459642	1.79575e-12	-1.86633	-1.95846e-10	0.000166075	-1.92448	-1.95846e-10	0.000166316	-1.92457	-1.95846e-10
85578348	rs72757038	1.74331e-12	-1.89596	-1.95846e-10	0.000164749	-1.9325	-1.95846e-10	0.000164995	-1.93254	-1.95846e-10
85578496	rs439313	3.26038e-12	-0.956922	-0.312981	0.00067444	-0.214995	-0.308046	0.00067709	-0.213667	-0.306985
85578501	rs439307	3.50992e-12	-0.779547	-0.416608	0.000568336	-0.37531	-0.318901	0.000570442	-0.374239	-0.317805
85578693	rs289382	3.3758e-12	-0.922135	-0.312981	0.000691307	-0.190293	-0.308046	0.000694052	-0.188924	-0.306985
85578731	rs147273985	5.6073e-12	-1.83589e-10	-0.727679	0.000502746	-1.83589e-10	-0.816837	0.000503489	-1.83589e-10	-0.816893
85579057	rs57480671	1.91571e-12	-1.80166	-1.95846e-10	0.000190737	-1.78603	-1.95846e-10	0.000191011	-1.78613	-1.95846e-10
85579107	rs12899693	1.2445e-12	-1.93251	-0.300499	0.000156127	-1.67846	-0.307799	0.000156504	-1.67804	-0.307331
85579246	rs17611396	5.54255e-13	-1.93528	-1.1066	6.47144e-05	-1.6663	-1.20064	6.48281e-05	-1.66607	-1.20064
85579620	rs289383	4.24712e-12	-0.596032	-0.409474	0.000631006	-0.278255	-0.311352	0.00063332	-0.277227	-0.310251
85579759	rs289384	9.92374e-13	-1.43204	-1.02737	0.000140817	-1.09257	-0.996893	0.000141219	-1.09173	-0.996412
85579765	rs289385	4.6951e-12	-0.495733	-0.409495	0.000680846	-0.192162	-0.321425	0.000683371	-0.19107	-0.320347
85580148	rs34978449	4.90956e-13	-1.93509	-1.22805	5.24216e-05	-1.86291	-1.2147	5.25105e-05	-1.86278	-1.21466
85580453	rs34787669	1.36163e-12	-1.93467	-0.208399	0.000153039	-1.70581	-0.300421	0.000153403	-1.70542	-0.299966
85580547	rs4296226	2.89735e-12	-1.04787	-0.340082	0.000677376	-0.118458	-0.400239	0.000679728	-0.117469	-0.399294
85581389	rs289386	3.17717e-12	-0.969489	-0.326267	0.000606352	-0.252617	-0.376846	0.000608679	-0.251273	-0.375893
85581615	rs67853521	2.02335e-12	-1.74699	-1.95846e-10	0.000202029	-1.72851	-1.95846e-10	0.000202315	-1.72863	-1.95846e-10
85581755	rs28583919	1.83576e-12	-1.84429	-1.95846e-10	0.000209915	-1.69022	-1.95846e-10	0.000210166	-1.69056	-1.95846e-10
85583088	rs289387	3.04367e-12	-0.981804	-0.35688	0.000627272	-0.243461	-0.352081	0.000629731	-0.242118	-0.351045
85583405	rs73446132	1.84362e-12	-1.84002	-1.95846e-10	0.000183126	-1.82675	-1.95846e-10	0.000183391	-1.82683	-1.95846e-10
85583952	rs62021230	5.09626e-13	-1.92577	-1.20006	5.45056e-05	-1.81099	-1.22763	5.45979e-05	-1.81082	-1.22764
85584502	rs148982230	3.40074e-12	-1.83589e-10	-1.22775	0.000332578	-1.83589e-10	-1.23005	0.00033309	-1.83589e-10	-1.23004
85584804	rs12902942	4.951e-13	-1.93363	-1.22112	6.02029e-05	-1.70911	-1.23009	6.03129e-05	-1.70882	-1.23008
85585157	rs418676	1.77591e-12	-1.33524	-0.542197	0.000318276	-0.839058	-0.434945	0.000319394	-0.838126	-0.433904
85586678	rs77384300	2.61464e-12	-1.49062	-1.95846e-10	0.000166514	-1.92184	-1.95846e-10	0.000166778	-1.92179	-1.95846e-10
85586704	rs3850985	1.82234e-12	-1.85163	-1.95846e-10	0.000180866	-1.83916	-1.95846e-10	0.000181129	-1.83924	-1.95846e-10
85586820	rs1466166	7.8981e-12	-0.0753978	-0.309728	0.000652822	-0.400386	-0.155233	0.000654009	-0.400502	-0.154832
85586939	rs146180412	1.79827e-12	-1.86492	-1.95846e-10	0.000174393	-1.87561	-1.95846e-10	0.000174651	-1.87567	-1.95846e-10
85587150	rs190714750	1.70628e-12	-1.91743	-1.95846e-10	0.00017007	-1.90071	-1.95846e-10	0.000170342	-1.90065	-1.95846e-10
85587527	rs56833943	1.94669e-12	-1.78562	-1.95846e-10	0.000193994	-1.7691	-1.95846e-10	0.000194271	-1.7692	-1.95846e-10
85587770	rs76564153	2.1265e-12	-1.69727	-1.95846e-10	0.000174134	-1.8771	-1.95846e-10	0.000174389	-1.87717	-1.95846e-10
85588154	rs379799	8.80618e-13	-1.53419	-1.04469	0.000161404	-0.821826	-1.13118	0.000161873	-0.820684	-1.13096
85588664	rs7174722	1.49393e-12	-1.53531	-0.515025	0.000291118	-0.83921	-0.523984	0.000292169	-0.838086	-0.523036
85588937	rs79651625	3.62057e-12	-1.16512	-1.95846e-10	0.000433429	-0.965195	-1.95846e-10	0.000434054	-0.965287	-1.95846e-10
85588998	rs12909971	4.97546e-13	-1.93255	-1.21726	5.95107e-05	-1.72146	-1.22931	5.96203e-05	-1.72115	-1.22931
85589005	rs72757047	1.7957e-12	-1.86635	-1.95846e-10	0.000178025	-1.855	-1.95846e-10	0.000178285	-1.85507	-1.95846e-10
85589340	rs395573	1.46491e-12	-1.54813	-0.521823	0.000278111	-0.878165	-0.53074	0.000279099	-0.877094	-0.529797
85590186	rs12900012	5.03091e-13	-1.92414	-1.2146	5.63074e-05	-1.77611	-1.22998	5.64081e-05	-1.77586	-1.22998
85590501	rs12909130	5.00793e-13	-1.92564	-1.21767	5.66877e-05	-1.77019	-1.22918	5.67894e-05	-1.76993	-1.22917
85590642	rs409211	1.40383e-12	-1.47684	-0.635696	0.000252224	-0.965758	-0.540849	0.000253085	-0.964833	-0.539898
85590706	rs60043454	1.9554e-12	-1.78115	-1.95846e-10	0.000194908	-1.76439	-1.95846e-10	0.000195186	-1.7645	-1.95846e-10
85590740	rs117245630	6.32665e-12	-1.83589e-10	-0.606976	0.000651725	-1.83589e-10	-0.5573	0.000652655	-1.83589e-10	-0.557406
85591083	rs35885781	4.98906e-13	-1.92787	-1.21922	5.35587e-05	-1.82755	-1.2286	5.36497e-05	-1.82739	-1.22859
85591652	rs11856330	1.44666e-12	-1.53472	-0.547766	0.000289031	-0.818391	-0.552	0.000290076	-0.817246	-0.551067
85591672	rs28438405	1.93523e-12	-1.79152	-1.95846e-10	0.000192791	-1.77532	-1.95846e-10	0.000193066	-1.77542	-1.95846e-10
85591686	rs34105012	4.94814e-13	-1.93359	-1.22173	5.21721e-05	-1.85505	-1.22732	5.22597e-05	-1.85491	-1.22732
85591747	rs2923731	1.61252e-12	-1.34558	-0.628367	0.000286017	-0.853056	-0.527816	0.000287002	-0.85213	-0.526837
85592069	rs147962411	2.78573e-12	-1.42724	-1.95846e-10	0.000229244	-1.60214	-1.95846e-10	0.000229551	-1.60233	-1.95846e-10
85592160	rs2654915	1.4509e-12	-1.53472	-0.544837	0.000286067	-0.818391	-0.562305	0.0002871	-0.817246	-0.56138
85592204	rs2599366	1.64939e-12	-1.33524	-0.616101	0.000293916	-0.839058	-0.51457	0.000294933	-0.838126	-0.513582
85592290	rs111795587	1.82163e-12	-1.85202	-1.95846e-10	0.00018079	-1.83958	-1.95846e-10	0.000181053	-1.83966	-1.95846e-10
85592500	rs2938354	1.49361e-12	-1.51429	-0.53626	0.000309891	-0.784444	-0.516257	0.000311022	-0.783282	-0.515309
85593178	rs67762593	1.94669e-12	-1.78562	-1.95846e-10	0.000193994	-1.7691	-1.95846e-10	0.000194271	-1.7692	-1.95846e-10
85593703	rs11852878	1.67632e-12	-1.93515	-1.95846e-10	0.000175003	-1.87212	-1.95846e-10	0.00017524	-1.8723	-1.95846e-10
85594657	rs28836780	1.71018e-12	-1.379	-0.536152	0.000301587	-0.904558	-0.423306	0.000302625	-0.903699	-0.422262
85595021	rs12913985	1.59826e-12	-1.47446	-0.508369	0.000330803	-0.722693	-0.512709	0.000332011	-0.721537	-0.51175
85595167	rs35843593	4.97418e-13	-1.92672	-1.22336	5.39824e-05	-1.82329	-1.22498	5.40745e-05	-1.82312	-1.22497
85595174	rs12593499	1.55932e-12	-1.50007	-0.50743	0.000389087	-0.556786	-0.516334	0.000390401	-0.555911	-0.51537
85595207	rs12592539	3.19372e-12	-0.753723	-0.536839	0.000303962	-0.894752	-0.42527	0.000304999	-0.893933	-0.424216
85596143	rs111614516	1.67833e-12	-1.93395	-1.95846e-10	0.000164347	-1.93495	-1.95846e-10	0.000164597	-1.93495	-1.95846e-10
85596188	rs148707838	5.38877e-13	-1.88553	-1.18449	5.36323e-05	-1.86463	-1.19014	5.3711e-05	-1.86457	-1.19026
85597593	rs141678143	4.9464e-13	-1.93293	-1.22274	5.97347e-05	-1.72035	-1.22666	5.98435e-05	-1.72007	-1.22665
85597637	rs55993465	1.88224e-12	-1.81929	-1.95846e-10	0.00018721	-1.80469	-1.95846e-10	0.00018748	-1.80478	-1.95846e-10
85597726	rs146925469	4.87275e-12	-1.83589e-10	-0.868089	0.000495928	-1.83589e-10	-0.830493	0.000496684	-1.83589e-10	-0.830502
85597768	rs35134026	1.62595e-12	-1.50527	-0.460391	0.000338388	-0.752646	-0.460083	0.000339637	-0.751493	-0.459086
85597858	rs56275167	1.87247e-12	-1.82449	-1.95846e-10	0.000186179	-1.81021	-1.95846e-10	0.000186447	-1.81031	-1.95846e-10
85598222	rs10412396	1.8747e-12	-1.8233	-1.95846e-10	0.000186414	-1.80895	-1.95846e-10	0.000186683	-1.80904	-1.95846e-10
85599660	rs7496012	1.29116e-12	-1.59778	-0.598426	0.000255012	-0.888863	-0.60675	0.000255869	-0.887941	-0.605848
85600065	rs56204314	1.90385e-12	-1.80787	-1.95846e-10	0.000189489	-1.79259	-1.95846e-10	0.000189761	-1.79269	-1.95846e-10
85600485	rs72757052	1.93235e-12	-1.79301	-1.95846e-10	0.000192487	-1.77689	-1.95846e-10	0.000192762	-1.777	-1.95846e-10
85600536	rs73446152	1.93523e-12	-1.79152	-1.95846e-10	0.000192791	-1.77532	-1.95846e-10	0.000193066	-1.77542	-1.95846e-10
85600701	rs56279648	1.93235e-12	-1.79301	-1.95846e-10	0.000192487	-1.77689	-1.95846e-10	0.000192762	-1.777	-1.95846e-10
85600840	rs11632899	4.99902e-13	-1.92799	-1.2171	5.75623e-05	-1.7547	-1.22936	5.7664e-05	-1.75447	-1.22936
85601065	rs79773011	1.47246e-11	0.237775	-1.95846e-10	0.000470687	-0.882729	-1.95846e-10	0.000471703	-0.882106	-1.95846e-10
85601346	rs34054841	5.01556e-13	-1.91973	-1.22206	5.50958e-05	-1.80073	-1.22712	5.51905e-05	-1.80055	-1.22711
85601391	rs111593003	1.75078e-12	-1.89169	-1.95846e-10	0.000165078	-1.93051	-1.95846e-10	0.000165334	-1.93048	-1.95846e-10
85601525	rs12908535	5.01579e-13	-1.91808	-1.22366	5.54228e-05	-1.79597	-1.22596	5.55183e-05	-1.79579	-1.22595
85601861	rs13380056	1.71212e-12	-1.39893	-0.515082	0.000309164	-0.906149	-0.396901	0.000310232	-0.905303	-0.395831
85601871	rs35127646	5.01997e-13	-1.91929	-1.22162	5.51786e-05	-1.79896	-1.22739	5.5272e-05	-1.79881	-1.22738
85602142	rs11854185	1.69498e-12	-1.92407	-1.95846e-10	0.000164448	-1.93433	-1.95846e-10	0.000164703	-1.93431	-1.95846e-10
85602143	rs72757056	2.19395e-12	-1.66604	-1.95846e-10	0.000219838	-1.64403	-1.95846e-10	0.000220144	-1.64417	-1.95846e-10
85602238	rs68184328	1.86274e-12	-1.8297	-1.95846e-10	0.00018515	-1.81575	-1.95846e-10	0.000185418	-1.81584	-1.95846e-10
85602479	rs7403474	2.81406e-12	-0.918148	-0.498972	0.000294645	-0.967272	-0.383879	0.000295656	-0.966458	-0.382802
85602687	rs56080398	1.86274e-12	-1.8297	-1.95846e-10	0.00018515	-1.81575	-1.95846e-10	0.000185418	-1.81584	-1.95846e-10
85602722	rs11856381	1.6774e-12	-1.9345	-1.95846e-10	0.000164376	-1.93477	-1.95846e-10	0.000164626	-1.93478	-1.95846e-10
85602957	rs57003909	1.86059e-12	-1.83085	-1.95846e-10	0.000184923	-1.81698	-1.95846e-10	0.00018519	-1.81707	-1.95846e-10
85603149	rs72757059	4.96346e-13	-1.9268	-1.22543	5.76847e-05	-1.75911	-1.22283	5.77882e-05	-1.75885	-1.22282
85603225	rs67703134	1.89228e-12	-1.81396	-1.95846e-10	0.00018827	-1.79905	-1.95846e-10	0.000188541	-1.79914	-1.95846e-10
85603324	rs7403597	1.32825e-12	-1.40462	-0.763267	0.000284357	-0.604527	-0.782165	0.00028532	-0.603458	-0.781387
85603430	rs55988402	1.85822e-12	-1.83213	-1.95846e-10	0.000184672	-1.81834	-1.95846e-10	0.000184939	-1.81843	-1.95846e-10
85603827	rs77255035	5.75769e-13	-1.92377	-1.08003	5.69705e-05	-1.78747	-1.20692	5.70681e-05	-1.78729	-1.20692
85604326	rs12909111	4.98411e-13	-1.92195	-1.22612	5.69851e-05	-1.77068	-1.22346	5.70856e-05	-1.77046	-1.22345
85604762	rs117367546	2.19723e-12	-1.66455	-1.95846e-10	0.000177068	-1.86039	-1.95846e-10	0.000177326	-1.86047	-1.95846e-10
85605305	rs72757060	3.49962e-12	-1.19909	-1.95846e-10	0.000832433	-0.31257	-1.95846e-10	0.000834298	-0.311865	-1.95846e-10
85605427	rs56046484	4.96945e-13	-1.92775	-1.22327	5.37953e-05	-1.82668	-1.22506	5.38856e-05	-1.82654	-1.22505
85605460	rs56850856	1.91505e-12	-1.802	-1.95846e-10	0.000190668	-1.78639	-1.95846e-10	0.000190941	-1.78649	-1.95846e-10
85605562	rs7403468	1.26534e-12	-1.48355	-0.732857	0.000213671	-1.01797	-0.654516	0.00021436	-1.0172	-0.653597
85606213	rs11632658	4.98591e-13	-1.91852	-1.2292	5.67696e-05	-1.78032	-1.21761	5.68709e-05	-1.78008	-1.21759
85606445	rs11630697	4.98733e-13	-1.91852	-1.22891	5.67233e-05	-1.78032	-1.21842	5.68245e-05	-1.78008	-1.21841
85606478	rs11634975	5.01993e-13	-1.91231	-1.2286	5.57295e-05	-1.7972	-1.21921	5.58282e-05	-1.79698	-1.2192
85606774	rs11073915	1.12332e-12	-1.70649	-0.628976	0.000201803	-1.09944	-0.630193	0.000202473	-1.09854	-0.629311
85607132	rs144232928	1.22934e-11	-1.83589e-10	0.0573111	0.00132576	-1.83589e-10	0.15282	0.00132737	-1.83589e-10	0.1525
85607308	rs67428966	1.90679e-12	-1.80633	-1.95846e-10	0.000189799	-1.79096	-1.95846e-10	0.000190071	-1.79106	-1.95846e-10
85607563	rs11073916	2.90679e-12	-0.720227	-0.664471	0.000273633	-0.863237	-0.5619	0.000274541	-0.862422	-0.560933
85607670	rs11073917	2.77569e-12	-0.766377	-0.664471	0.000262031	-0.906559	-0.5619	0.000262897	-0.905761	-0.560933
85607802	rs8031544	1.90408e-12	-1.80775	-1.95846e-10	0.000189513	-1.79246	-1.95846e-10	0.000189785	-1.79256	-1.95846e-10
85607884	rs28674753	2.14172e-12	-1.69014	-1.95846e-10	0.000187357	-1.80391	-1.95846e-10	0.000187625	-1.80401	-1.95846e-10
85608048	rs7402770	1.00959e-12	-1.70104	-0.741163	0.000189784	-1.04519	-0.745842	0.00019038	-1.04439	-0.745046
85608094	rs8032061	1.90408e-12	-1.80775	-1.95846e-10	0.000189513	-1.79246	-1.95846e-10	0.000189785	-1.79256	-1.95846e-10
85608109	rs4980357	4.99711e-13	-1.91656	-1.22891	5.63987e-05	-1.78606	-1.21842	5.64992e-05	-1.78582	-1.21841
85608132	rs4980356	4.98733e-13	-1.91852	-1.22891	5.67233e-05	-1.78032	-1.21842	5.68245e-05	-1.78008	-1.21841
85608398	rs67350026	1.90679e-12	-1.80633	-1.95846e-10	0.000189799	-1.79096	-1.95846e-10	0.000190071	-1.79106	-1.95846e-10
85608973	rs16974194	1.91756e-12	-1.80069	-1.95846e-10	0.000190932	-1.785	-1.95846e-10	0.000191206	-1.7851	-1.95846e-10
85609118	rs16974197	1.89106e-12	-1.81461	-1.95846e-10	0.000188141	-1.79973	-1.95846e-10	0.000188411	-1.79983	-1.95846e-10
85609208	rs8032954	1.95212e-12	-1.78283	-1.95846e-10	0.000187501	-1.80314	-1.95846e-10	0.000187764	-1.80327	-1.95846e-10
85609398	rs7402179	1.27087e-12	-1.42779	-0.784255	0.00026204	-0.665707	-0.802718	0.000262924	-0.664631	-0.801959
85609686	rs150273749	4.47655e-12	-0.952896	-1.95846e-10	0.000578785	-0.675992	-1.95846e-10	0.000579314	-0.676611	-1.95846e-10
85609770	rs12912134	1.21262e-12	-1.55596	-0.703009	0.000244177	-0.819134	-0.719896	0.000245015	-0.818067	-0.719068
85609788	rs12904410	4.93268e-13	-1.93237	-1.22608	5.28435e-05	-1.84761	-1.22198	5.29327e-05	-1.84746	-1.22197
85610044	rs113943946	1.90679e-12	-1.80633	-1.95846e-10	0.000189799	-1.79096	-1.95846e-10	0.000190071	-1.79106	-1.95846e-10
85610055	rs117395210	3.12137e-11	-0.0945382	1.08365	0.0025577	-0.417769	1.22771	0.00256298	-0.417884	1.22836
85610125	rs62019480	1.19882e-12	-1.5459	-0.724514	0.000244166	-0.801922	-0.737152	0.000245003	-0.800848	-0.736336
85610349	rs35666574	2.17654e-12	-1.67401	-1.95846e-10	0.000204728	-1.71524	-1.95846e-10	0.000204914	-1.71586	-1.95846e-10
85610697	rs16974757	1.91228e-12	-1.80345	-1.95846e-10	0.000190376	-1.78792	-1.95846e-10	0.000190649	-1.78802	-1.95846e-10
85610939	rs12903145	1.27626e-12	-1.36982	-0.83799	0.000260157	-0.619761	-0.855875	0.000261019	-0.618703	-0.85516
85611013	rs59174275	1.91228e-12	-1.80345	-1.95846e-10	0.000190376	-1.78792	-1.95846e-10	0.000190649	-1.78802	-1.95846e-10
85611292	rs2015030	2.26319e-12	-1.54615	-0.0888224	0.000447823	-0.780371	-0.152155	0.000449276	-0.779309	-0.151509
85611448	rs2015233	1.90408e-12	-1.80775	-1.95846e-10	0.000189513	-1.79246	-1.95846e-10	0.000189785	-1.79256	-1.95846e-10
85611477	rs11634877	4.96365e-13	-1.92211	-1.23008	5.76466e-05	-1.76852	-1.21408	5.77501e-05	-1.76827	-1.21406
85611680	rs11632175	4.95398e-13	-1.92527	-1.22887	5.84576e-05	-1.75628	-1.21234	5.85629e-05	-1.75602	-1.21233
85611691	rs7402176	1.13913e-12	-1.63008	-0.691409	0.000228943	-0.894968	-0.708482	0.000229744	-0.893847	-0.707645
85611712	rs7402932	1.10073e-12	-1.64753	-0.708238	0.00021886	-0.92741	-0.721079	0.00021962	-0.926306	-0.720249
85611793	rs28540038	1.77904e-12	-1.87567	-1.95846e-10	0.000166085	-1.92443	-1.95846e-10	0.000166349	-1.92437	-1.95846e-10
85612036	rs28481453	1.68868e-12	-1.9278	-1.95846e-10	0.000164498	-1.93403	-1.95846e-10	0.000164753	-1.93401	-1.95846e-10
85612578	rs16974769	1.90679e-12	-1.80633	-1.95846e-10	0.000189799	-1.79096	-1.95846e-10	0.000190071	-1.79106	-1.95846e-10
85612684	rs143313729	1.73598e-12	-1.90018	-1.95846e-10	0.00020907	-1.69425	-1.95846e-10	0.000209443	-1.69401	-1.95846e-10
85613033	rs1973516	1.30477e-12	-1.49538	-0.690335	0.000242415	-0.946409	-0.599864	0.000243228	-0.945551	-0.598906
85613701	rs16974775	1.91756e-12	-1.80069	-1.95846e-10	0.000190932	-1.785	-1.95846e-10	0.000191206	-1.7851	-1.95846e-10
85613880	rs16974777	1.90953e-12	-1.80489	-1.95846e-10	0.000190087	-1.78944	-1.95846e-10	0.000190359	-1.78954	-1.95846e-10
85614345	rs55856604	4.24774e-12	-0.554089	-0.451273	0.000374082	-0.767129	-0.345319	0.000375368	-0.766303	-0.344247
85614350	rs56123990	2.75631e-12	-0.993134	-0.444722	0.000278704	-1.06844	-0.338339	0.00027965	-1.06765	-0.337262
85614601	rs56110732	1.91756e-12	-1.80069	-1.95846e-10	0.000190932	-1.785	-1.95846e-10	0.000191206	-1.7851	-1.95846e-10
85614924	rs62019481	5.40764e-13	-1.92942	-1.1371	5.68676e-05	-1.87513	-1.12107	5.6962e-05	-1.87504	-1.12103
85615027	rs62019482	4.92151e-13	-1.9303	-1.23042	6.01735e-05	-1.7305	-1.20919	6.02833e-05	-1.73022	-1.20918
85615187	rs16974785	2.01297e-12	-1.75214	-1.95846e-10	0.000200942	-1.73391	-1.95846e-10	0.000201226	-1.73402	-1.95846e-10
85615622	rs116861222	1.70798e-12	-1.91644	-1.95846e-10	0.000172349	-1.8874	-1.95846e-10	0.000172641	-1.88724	-1.95846e-10
85615873	rs60210952	1.91756e-12	-1.80069	-1.95846e-10	0.000190932	-1.785	-1.95846e-10	0.000191206	-1.7851	-1.95846e-10
85616009	rs55845542	1.80341e-12	-1.37211	-0.489958	0.000319074	-0.892646	-0.378855	0.00032016	-0.891858	-0.377777
85616523	rs12437935	1.69932e-12	-1.44013	-0.481384	0.000366859	-0.646143	-0.485804	0.000368223	-0.644939	-0.484827
85616989	rs16974791	1.99569e-12	-1.28376	-0.477001	0.000364238	-0.774151	-0.364965	0.000365527	-0.773237	-0.363879
85617119	rs116857713	1.74597e-11	-1.83589e-10	0.408146	0.00142731	-1.83589e-10	0.226621	0.00143039	-1.83589e-10	0.227247
85617401	rs34072250	5.93122e-13	-1.89659	-1.07752	5.65662e-05	-1.80056	-1.20095	5.66599e-05	-1.80044	-1.20095
85617640	rs28522595	1.91756e-12	-1.80069	-1.95846e-10	0.000190932	-1.785	-1.95846e-10	0.000191206	-1.7851	-1.95846e-10
85617810	rs28718705	4.92598e-13	-1.9301	-1.22971	5.41588e-05	-1.82916	-1.21584	5.42494e-05	-1.82904	-1.21583
85618044	rs12438909	1.76244e-12	-1.417	-0.468045	0.000385845	-0.608983	-0.472504	0.00038729	-0.607762	-0.471519
85618069	rs28660426	1.77904e-12	-1.87567	-1.95846e-10	0.000166085	-1.92443	-1.95846e-10	0.000166349	-1.92437	-1.95846e-10
85618841	rs2304415	4.93514e-13	-1.92795	-1.23	5.51006e-05	-1.81327	-1.21449	5.51934e-05	-1.81313	-1.21448
85618882	rs2304416	4.93608e-13	-1.92795	-1.22981	5.50507e-05	-1.81327	-1.2154	5.51434e-05	-1.81313	-1.21538
85619248	rs11631548	4.90132e-13	-1.93426	-1.23056	6.3008e-05	-1.68407	-1.20959	6.31255e-05	-1.68375	-1.20958
85620616	rs193010509	1.74239e-10	-1.83589e-10	2.70868	0.0394074	-1.83589e-10	3.54479	0.0396427	-1.83589e-10	3.54921
85620719	rs55918335	1.91756e-12	-1.80069	-1.95846e-10	0.000190932	-1.785	-1.95846e-10	0.000191206	-1.7851	-1.95846e-10
85620827	rs74024800	4.53964e-12	-0.512717	-0.426184	0.000414773	-0.698631	-0.310561	0.000416236	-0.697763	-0.309441
85620923	rs117874797	2.094e-12	-1.71267	-1.95846e-10	0.000466749	-0.891133	-1.95846e-10	0.000467632	-0.890773	-1.95846e-10
85622408	rs55939179	1.93111e-12	-1.79365	-1.95846e-10	0.000192357	-1.77757	-1.95846e-10	0.000192632	-1.77767	-1.95846e-10
85622708	rs16974793	1.96709e-12	-1.77519	-1.95846e-10	0.000196135	-1.75812	-1.95846e-10	0.000196415	-1.75823	-1.95846e-10
85622856	rs1969101	1.86375e-12	-1.417	-0.412152	0.00040796	-0.608983	-0.416772	0.000409502	-0.607762	-0.415751
85622925	rs112476171	1.84672e-12	-1.83834	-1.95846e-10	0.000183454	-1.82496	-1.95846e-10	0.00018372	-1.82504	-1.95846e-10
85623575	rs142663054	5.30916e-11	-1.83589e-10	1.52027	0.00810822	-1.83589e-10	1.96371	0.00814673	-1.83589e-10	1.96692
85624614	rs1532776	4.90261e-13	-1.93426	-1.2303	6.2967e-05	-1.68407	-1.21024	6.30845e-05	-1.68375	-1.21023
85624656	rs2174218	4.96582e-13	-1.92277	-1.22898	5.51843e-05	-1.81	-1.21624	5.52792e-05	-1.80983	-1.21623
85624731	rs10520586	1.79373e-12	-1.86745	-1.95846e-10	0.000177814	-1.85619	-1.95846e-10	0.000178073	-1.85626	-1.95846e-10
85624850	rs58905233	5.36085e-13	-1.91838	-1.15683	5.1815e-05	-1.92366	-1.16558	5.18876e-05	-1.92364	-1.16574
85624988	rs66539648	1.80178e-12	-1.86297	-1.95846e-10	0.000178674	-1.85136	-1.95846e-10	0.000178935	-1.85143	-1.95846e-10
85625131	rs12441196	2.01397e-12	-1.29435	-0.457287	0.00037402	-0.764931	-0.347682	0.000375355	-0.764	-0.346584
85625286	rs16974804	1.80369e-12	-1.86191	-1.95846e-10	0.000178879	-1.85022	-1.95846e-10	0.000179139	-1.85029	-1.95846e-10
85626368	rs3816103	2.15718e-12	-1.31621	-0.366739	0.000407862	-0.794533	-0.23146	0.000409341	-0.793614	-0.230293
85626388	rs3816104	1.85771e-12	-1.42864	-0.403769	0.000407768	-0.62763	-0.398595	0.000409313	-0.626418	-0.397557
85626457	rs2304417	5.07183e-12	-0.450023	-0.378023	0.000467938	-0.640131	-0.248456	0.000469614	-0.639243	-0.247301
85626504	rs16974819	1.81935e-12	-1.85327	-1.95846e-10	0.000180549	-1.84092	-1.95846e-10	0.000180811	-1.841	-1.95846e-10
85627183	rs67693018	1.81935e-12	-1.85327	-1.95846e-10	0.000180549	-1.84092	-1.95846e-10	0.000180811	-1.841	-1.95846e-10
85627306	rs16974820	4.99272e-13	-1.91577	-1.23059	5.69117e-05	-1.78901	-1.20641	5.70088e-05	-1.78886	-1.20639
85627579	rs16974823	1.72159e-12	-1.9085	-1.95846e-10	0.000169977	-1.90126	-1.95846e-10	0.00017023	-1.90131	-1.95846e-10
85627949	rs55666458	1.82234e-12	-1.85163	-1.95846e-10	0.000180866	-1.83916	-1.95846e-10	0.000181129	-1.83924	-1.95846e-10
85627955	rs12910668	2.93617e-12	-1.02401	-0.350634	0.000714144	-0.110413	-0.355425	0.000716939	-0.109098	-0.354366
85628501	rs76562067	1.78298e-12	-1.87346	-1.95846e-10	0.000238151	-1.56402	-1.95846e-10	0.000238576	-1.56377	-1.95846e-10
85628563	rs12904386	1.41708e-12	-1.54948	-0.553676	0.000295913	-0.784566	-0.562291	0.000296929	-0.783606	-0.561357
85628755	rs35845738	4.94242e-13	-1.92702	-1.22946	5.9176e-05	-1.73964	-1.21676	5.9284e-05	-1.73936	-1.21675
85628765	rs12904766	1.40845e-12	-1.56891	-0.540342	0.000295661	-0.79867	-0.549041	0.000296677	-0.797712	-0.548099
85628976	rs12912264	4.97252e-13	-1.92129	-1.22911	5.54606e-05	-1.80541	-1.21584	5.55561e-05	-1.80523	-1.21583
85629104	rs12440263	5.41084e-12	-0.436448	-0.326895	0.000497711	-0.627454	-0.19945	0.000499513	-0.626561	-0.198261
85629153	rs12438541	1.93264e-12	-1.43166	-0.361199	0.000418835	-0.638573	-0.360873	0.000420457	-0.637301	-0.359813
85629174	rs145563490	4.08337e-12	-1.04482	-1.95846e-10	0.000454604	-0.917496	-1.95846e-10	0.000455274	-0.917555	-1.95846e-10
85629789	rs79347010	1.94804e-12	-1.46811	-0.316816	0.000372496	-0.928718	-0.187978	0.000373865	-0.92777	-0.186792
85629860	rs141636245	7.49686e-12	-1.83589e-10	-0.437264	0.000671715	-1.83589e-10	-0.527088	0.000672834	-1.83589e-10	-0.526956
85630130	rs67881905	1.84023e-12	-1.84186	-1.95846e-10	0.000182766	-1.82872	-1.95846e-10	0.000183031	-1.8288	-1.95846e-10
85630197	rs10852130	1.9558e-12	-1.40524	-0.375708	0.000431079	-0.590202	-0.38043	0.000432722	-0.588973	-0.379386
85630334	rs12911330	4.95116e-13	-1.92417	-1.23054	5.54196e-05	-1.81451	-1.20748	5.55149e-05	-1.81434	-1.20746
85631297	rs28614128	1.67944e-12	-1.93329	-1.95846e-10	0.000164384	-1.93472	-1.95846e-10	0.000164638	-1.93471	-1.95846e-10
85631299	rs12916821	1.99309e-12	-1.39334	-0.368723	0.000448158	-0.571288	-0.36049	0.000449871	-0.57005	-0.359444
85631536	rs12916129	1.8332e-12	-1.40524	-0.440447	0.000409181	-0.590202	-0.432564	0.000410723	-0.588973	-0.431562
85631604	rs67186978	1.82747e-12	-1.84882	-1.95846e-10	0.000181411	-1.83616	-1.95846e-10	0.000181675	-1.83624	-1.95846e-10
85631807	rs10852131	1.36623e-12	-1.52877	-0.610921	0.000285603	-0.769797	-0.612524	0.000286573	-0.768824	-0.611638
85631906	rs34919315	5.01833e-13	-1.91067	-1.23057	5.76214e-05	-1.7761	-1.20693	5.77219e-05	-1.77591	-1.20691
85632381	rs744422	2.0885e-12	-1.40579	-0.309513	0.000417512	-0.63708	-0.36553	0.000419128	-0.635782	-0.364496
85632728	rs77156949	4.45878e-12	-0.956873	-1.95846e-10	0.000262905	-1.46513	-1.95846e-10	0.000263365	-1.46491	-1.95846e-10
85633435	rs67698215	2.0811e-12	-1.71885	-1.95846e-10	0.000187691	-1.80213	-1.95846e-10	0.000187966	-1.8022	-1.95846e-10
85633573	rs28599738	1.67928e-12	-1.93339	-1.95846e-10	0.000164298	-1.93524	-1.95846e-10	0.00016455	-1.93524	-1.95846e-10
85633845	rs17540307	4.92691e-13	-1.92921	-1.23041	5.96291e-05	-1.73711	-1.21167	5.97376e-05	-1.73684	-1.21166
85633868	rs8029977	1.68512e-12	-1.92991	-1.95846e-10	0.000164734	-1.93259	-1.95846e-10	0.000164982	-1.93262	-1.95846e-10
85634551	rs28401313	1.74224e-12	-1.89658	-1.95846e-10	0.000164821	-1.93206	-1.95846e-10	0.000165079	-1.93203	-1.95846e-10
85634883	rs75678757	2.97746e-12	-0.955171	-0.405506	0.000325153	-0.97809	-0.274537	0.000326304	-0.977219	-0.273406
85635528	rs72630468	2.70285e-12	-1.88868	0.431238	0.000300138	-1.74514	0.412462	0.000300882	-1.74505	0.413314
85635890	rs8032301	1.90382e-12	-1.33398	-0.473904	0.000404586	-0.562482	-0.471575	0.000406097	-0.56127	-0.470594
85636107	rs734495	1.90382e-12	-1.33398	-0.473904	0.000404586	-0.562482	-0.471575	0.000406097	-0.56127	-0.470594
85636405	rs66810534	1.99236e-12	-1.76243	-1.95846e-10	0.00018148	-1.83578	-1.95846e-10	0.000181747	-1.83584	-1.95846e-10
85637304	rs139642117	1.91909e-12	-1.79989	-1.95846e-10	0.0001751	-1.87156	-1.95846e-10	0.000175333	-1.87177	-1.95846e-10
85637429	rs77718466	1.68653e-12	-1.92907	-1.95846e-10	0.000164514	-1.93393	-1.95846e-10	0.000164767	-1.93392	-1.95846e-10
85637788	rs12905036	4.91662e-13	-1.93117	-1.23054	6.02928e-05	-1.73539	-1.20232	6.04024e-05	-1.73512	-1.2023
85637914	rs55699332	4.84459e-12	-0.553736	-0.320148	0.000447054	-0.736856	-0.197388	0.000448654	-0.736001	-0.196201
85637996	rs12591070	4.88262e-12	-0.553736	-0.31233	0.000450793	-0.736856	-0.18906	0.000452409	-0.736001	-0.187868
85638101	rs17540501	5.047e-13	-1.9052	-1.23034	5.94473e-05	-1.76214	-1.18969	5.95507e-05	-1.76195	-1.18967
85638418	rs12913859	4.91694e-13	-1.93119	-1.23046	6.06457e-05	-1.7232	-1.20867	6.07563e-05	-1.72292	-1.20866
85638580	rs141149945	1.7137e-12	-1.91309	-1.95846e-10	0.00016896	-1.90726	-1.95846e-10	0.000169225	-1.90723	-1.95846e-10
85638728	rs8040352	1.43654e-12	-1.54192	-0.547593	0.000288903	-0.81007	-0.560763	0.000289882	-0.80915	-0.559832
85638924	rs2342974	1.37912e-12	-0.920373	-1.20993	0.000111367	-1.13025	-1.19384	0.000111595	-1.12972	-1.19385
85639152	rs2005228	4.89523e-12	-0.565456	-0.29803	0.00045274	-0.74777	-0.173834	0.000454366	-0.746919	-0.172634
85639459	rs905600	4.70252e-12	-0.591319	-0.31233	0.000435294	-0.771842	-0.18906	0.000436849	-0.771	-0.187868
85639841	rs12904238	4.91266e-13	-1.93195	-1.23056	6.26052e-05	-1.69047	-1.20961	6.27201e-05	-1.69018	-1.20959
85640042	rs16974842	1.75737e-12	-1.88793	-1.95846e-10	0.000167876	-1.9137	-1.95846e-10	0.000168129	-1.91372	-1.95846e-10
85640257	rs62019507	7.2818e-12	-0.46637	-1.95846e-10	0.000375044	-1.10988	-1.95846e-10	0.000375727	-1.10959	-1.95846e-10
85640282	rs17612860	1.21435e-12	-1.75742	-0.500112	0.000104451	-1.89807	-0.490129	0.000104675	-1.89792	-0.489676
85640437	rs34376876	1.76678e-12	-1.88259	-1.95846e-10	0.000257847	-1.48456	-1.95846e-10	0.000258239	-1.48457	-1.95846e-10
85640909	rs150020769	4.69011e-12	-1.83589e-10	-0.906293	0.000505389	-1.83589e-10	-0.811595	0.000506107	-1.83589e-10	-0.811706
85640911	rs3816105	4.95219e-13	-1.92427	-1.23023	5.86176e-05	-1.75274	-1.21315	5.87216e-05	-1.75251	-1.21314
85640983	rs2304418	4.94558e-13	-1.92576	-1.23008	5.89345e-05	-1.7464	-1.2141	5.90393e-05	-1.74617	-1.21409
85641995	rs75937725	1.1053e-11	-0.049046	-1.95846e-10	0.000946891	-0.183739	-1.95846e-10	0.000948249	-0.183838	-1.95846e-10
85642200	rs56068820	2.33661e-12	-1.60305	-1.95846e-10	0.000206087	-1.70862	-1.95846e-10	0.000206384	-1.70871	-1.95846e-10
85642265	rs8038149	1.94268e-12	-1.2599	-0.527779	0.000440617	-0.407608	-0.541139	0.000442216	-0.406463	-0.540195
85642278	rs76827804	3.04478e-12	-1.01109	-0.327228	0.000321356	-1.05944	-0.204931	0.000322488	-1.05864	-0.203748
85642392	rs16974844	1.85825e-12	-1.83211	-1.95846e-10	0.000184675	-1.81832	-1.95846e-10	0.000184942	-1.81841	-1.95846e-10
85642524	rs74027408	5.53807e-12	-0.419953	-0.320148	0.000521202	-0.583397	-0.197388	0.000523108	-0.582466	-0.196201
85642699	rs28408242	1.92785e-12	-1.79534	-1.95846e-10	0.000180996	-1.83845	-1.95846e-10	0.000181249	-1.83858	-1.95846e-10
85643942	rs16974846	1.81845e-12	-1.85377	-1.95846e-10	0.000180452	-1.84146	-1.95846e-10	0.000180714	-1.84154	-1.95846e-10
85644014	rs9920027	1.94021e-12	-0.582475	-1.20648	0.000192757	-0.58394	-1.19155	0.000193131	-0.583524	-1.19157
85644213	rs12440719	1.89339e-12	-1.25945	-0.553926	0.00040258	-0.471996	-0.567034	0.000404027	-0.470868	-0.566107
85644459	rs4843019	4.9089e-13	-1.93409	-1.22919	6.18113e-05	-1.6952	-1.21764	6.1925e-05	-1.69491	-1.21762
85644546	rs4842864	4.90551e-13	-1.93417	-1.22981	6.29583e-05	-1.69618	-1.19827	6.30724e-05	-1.69592	-1.19826
85645073	rs34345801	5.11549e-13	-1.89258	-1.22948	6.08635e-05	-1.73193	-1.19636	6.09674e-05	-1.73178	-1.19634
85645452	rs8041380	4.27945e-12	-0.785831	-0.212092	0.000783415	-0.0621529	-0.311108	0.000785638	-0.0610376	-0.310921
85645626	rs12232314	3.81442e-12	-0.750043	-0.362915	0.000411037	-0.77526	-0.242981	0.00041254	-0.774301	-0.24182
85645894	rs28432948	1.73766e-12	-1.89921	-1.95846e-10	0.000164701	-1.93279	-1.95846e-10	0.000164958	-1.93276	-1.95846e-10
85645900	rs62019508	1.76714e-11	0.420202	-1.95846e-10	0.000773714	-0.38572	-1.95846e-10	0.000775038	-0.385543	-1.95846e-10
85646288	rs113715684	1.80561e-12	-1.86085	-1.95846e-10	0.000170507	-1.89815	-1.95846e-10	0.000170779	-1.89808	-1.95846e-10
85646351	rs72759070	2.06021e-12	-1.72894	-1.95846e-10	0.000192236	-1.7782	-1.95846e-10	0.000192514	-1.77829	-1.95846e-10
85646407	rs56005972	5.17114e-12	-0.431249	-0.377406	0.000486377	-0.591494	-0.258445	0.000488145	-0.59055	-0.257293
85646661	rs66586912	2.06021e-12	-1.72894	-1.95846e-10	0.000192236	-1.7782	-1.95846e-10	0.000192514	-1.77829	-1.95846e-10
85647188	rs140222450	1.84264e-11	0.462037	-1.95846e-10	0.00149901	0.27564	-1.95846e-10	0.00150183	0.275981	-1.95846e-10
85647271	rs145105977	8.47079e-12	-1.83589e-10	-0.315124	0.000861255	-1.83589e-10	-0.278533	0.000862905	-1.83589e-10	-0.278151
85647379	rs60000029	2.14126e-12	-1.34446	-0.345891	0.000380905	-0.875324	-0.219051	0.000382274	-0.874434	-0.217882
85647801	rs56884884	5.94316e-13	-1.88624	-1.08585	5.684e-05	-1.88493	-1.11175	5.69181e-05	-1.88488	-1.11196
```
