## Supplementary material for "Characterization of shared and ancestry-specific signals driving complex traits using multi-ancestry fine-mapping": susiex_nc3.cs80.summary

```
# chr15:84323902-85648231
CS_ID	CS_LENGTH	CS_PURITY	MAX_PIP_SNP	BP	REF_ALLELE	ALT_ALLELE	REF_FRQ	BETA	SE	-LOG10P	MAX_PIP	POST-HOC_PROB_POP1	POST-HOC_PROB_POP2
1	47	0.935216	rs12908161	85207825	G,G	A,A	0.735586,0.862103	-0.0302282,-0.033829	0.00448312,0.0123978	10.8082,2.19654	0.0698957	1	0.900117
2	1334	0	rs193010509	85620616	NA,C	NA,T	NA,0.994048	NA,0.181932	NA,0.0555718	NA,2.97426	0.0394074	0.300453	0.377181
3	1335	0	rs193010509	85620616	NA,C	NA,T	NA,0.994048	NA,0.181932	NA,0.0555718	NA,2.97426	0.0396427	0.300073	0.377224
```
