## Supplementary material for "Characterization of shared and ancestry-specific signals driving complex traits using multi-ancestry fine-mapping": susiex_nc2.cs80.snp

```
BP	SNP
89535318	chr15:89535318:C:T
89535616	chr15:89535616:T:C
89535771	chr15:89535771:A:G
89535813	chr15:89535813:G:A
89535869	chr15:89535869:A:G
89535992	chr15:89535992:T:C
89536273	chr15:89536273:A:G
89536373	chr15:89536373:A:G
89536402	chr15:89536402:A:G
89536543	chr15:89536543:T:G
89536653	chr15:89536653:T:C
89538185	chr15:89538185:T:C
89538515	chr15:89538515:A:G
89539027	chr15:89539027:C:A
89539328	chr15:89539328:C:T
89539782	chr15:89539782:A:T
89540033	chr15:89540033:G:A
89540045	chr15:89540045:G:A
89540172	chr15:89540172:T:G
89540202	chr15:89540202:G:A
89540430	chr15:89540430:T:C
89540678	chr15:89540678:C:T
89541068	chr15:89541068:A:G
89541359	chr15:89541359:A:G
89541880	chr15:89541880:G:A
89542282	chr15:89542282:C:T
89542399	chr15:89542399:G:A
89542588	chr15:89542588:G:C
89542896	chr15:89542896:G:A
89542926	chr15:89542926:A:G
89543116	chr15:89543116:T:C
89543128	chr15:89543128:G:A
89543829	chr15:89543829:A:G
89544302	chr15:89544302:AAC:A
89544594	chr15:89544594:G:T
89544595	chr15:89544595:T:C
89545295	chr15:89545295:A:G
89545456	chr15:89545456:T:G
89545466	chr15:89545466:T:G
89545507	chr15:89545507:A:T
89546045	chr15:89546045:C:A
89546598	chr15:89546598:G:A
89546880	chr15:89546880:C:T
89547111	chr15:89547111:C:T
89547122	chr15:89547122:C:T
89547401	chr15:89547401:G:A
89547448	chr15:89547448:A:C
89547581	chr15:89547581:T:C
89547757	chr15:89547757:G:A
89548038	chr15:89548038:T:C
89548828	chr15:89548828:G:A
89548937	chr15:89548937:G:C
89549094	chr15:89549094:T:C
89549176	chr15:89549176:G:A
89549319	chr15:89549319:G:A
89549628	chr15:89549628:AT:A
89549707	chr15:89549707:T:C
89549716	chr15:89549716:G:T
89550172	chr15:89550172:T:C
89550193	chr15:89550193:C:T
89550343	chr15:89550343:A:G
89550363	chr15:89550363:C:T
89550469	chr15:89550469:C:T
89550486	chr15:89550486:A:T
89550496	chr15:89550496:C:CA
89550517	chr15:89550517:A:T
89550875	chr15:89550875:A:G
89551305	chr15:89551305:CAG:C
89551775	chr15:89551775:G:A
89552036	chr15:89552036:A:C
89552127	chr15:89552127:C:T
89552221	chr15:89552221:A:G
89552546	chr15:89552546:A:C
89552615	chr15:89552615:C:T
89552801	chr15:89552801:TA:T
89552887	chr15:89552887:G:A
89553032	chr15:89553032:C:T
89553232	chr15:89553232:C:A
89553937	chr15:89553937:C:T
89554175	chr15:89554175:GAGA:G
89554261	chr15:89554261:G:A
89554304	chr15:89554304:G:A
89554477	chr15:89554477:T:C
89554919	chr15:89554919:A:G
89555049	chr15:89555049:G:A
89555232	chr15:89555232:A:G
89555616	chr15:89555616:A:G
89555680	chr15:89555680:A:G
89555919	chr15:89555919:C:A
89556089	chr15:89556089:T:C
89556232	chr15:89556232:G:A
89556398	chr15:89556398:G:A
89556427	chr15:89556427:C:A
89556519	chr15:89556519:G:A
89556648	chr15:89556648:T:C
89556701	chr15:89556701:A:G
89556779	chr15:89556779:A:G
89556802	chr15:89556802:C:A
89556869	chr15:89556869:G:T
89556903	chr15:89556903:G:C
89557892	chr15:89557892:T:C
89557936	chr15:89557936:C:T
89558020	chr15:89558020:C:T
89558184	chr15:89558184:C:T
89558233	chr15:89558233:T:C
89558308	chr15:89558308:G:A
89558375	chr15:89558375:T:C
89558386	chr15:89558386:G:C
89558528	chr15:89558528:C:T
89558686	chr15:89558686:C:T
89558885	chr15:89558885:G:A
89559285	chr15:89559285:C:A
89559301	chr15:89559301:G:A
89559476	chr15:89559476:G:A
89559560	chr15:89559560:C:A
89559913	chr15:89559913:T:C
89559940	chr15:89559940:T:C
89560284	chr15:89560284:T:C
89560315	chr15:89560315:C:A
89560447	chr15:89560447:C:T
89560653	chr15:89560653:C:T
89561070	chr15:89561070:A:G
89561260	chr15:89561260:C:T
89561330	chr15:89561330:A:T
89561337	chr15:89561337:A:G
89561714	chr15:89561714:A:T
89561840	chr15:89561840:A:G
89562051	chr15:89562051:G:T
89562175	chr15:89562175:T:C
89562263	chr15:89562263:G:A
89562345	chr15:89562345:G:A
89562450	chr15:89562450:C:A
89562452	chr15:89562452:G:C
89562529	chr15:89562529:A:G
89562546	chr15:89562546:C:T
89562594	chr15:89562594:T:A
89562834	chr15:89562834:C:T
89562859	chr15:89562859:C:A
89562914	chr15:89562914:T:C
89562991	chr15:89562991:C:G
89563344	chr15:89563344:C:T
89563363	chr15:89563363:C:T
89563602	chr15:89563602:A:C
89563623	chr15:89563623:T:C
89563752	chr15:89563752:G:C
89563797	chr15:89563797:G:C
89563835	chr15:89563835:A:G
89564000	chr15:89564000:A:G
89564021	chr15:89564021:A:G
89564040	chr15:89564040:T:C
89564085	chr15:89564085:A:G
89564108	chr15:89564108:G:A
89564416	chr15:89564416:C:T
89564495	chr15:89564495:T:C
89564567	chr15:89564567:G:A
89564594	chr15:89564594:C:T
89564715	chr15:89564715:T:G
89564751	chr15:89564751:T:C
89564842	chr15:89564842:T:C
89564860	chr15:89564860:T:G
89564969	chr15:89564969:T:C
89565220	chr15:89565220:T:C
89565367	chr15:89565367:A:T
89565526	chr15:89565526:C:T
89565902	chr15:89565902:A:G
89565926	chr15:89565926:T:C
89566009	chr15:89566009:C:T
89566198	chr15:89566198:G:A
89566227	chr15:89566227:T:C
89566503	chr15:89566503:T:C
89566527	chr15:89566527:T:A
89566614	chr15:89566614:C:G
89566615	chr15:89566615:T:G
89566676	chr15:89566676:C:T
89566690	chr15:89566690:A:G
89566813	chr15:89566813:A:G
89566954	chr15:89566954:T:C
89567028	chr15:89567028:G:A
89567123	chr15:89567123:GCCATGTGAC:G
89567719	chr15:89567719:C:T
89567972	chr15:89567972:T:A
89568003	chr15:89568003:G:A
89568033	chr15:89568033:T:TG
89568113	chr15:89568113:C:T
89568276	chr15:89568276:T:C
89568464	chr15:89568464:T:C
89568515	chr15:89568515:G:A
89568528	chr15:89568528:C:T
89569096	chr15:89569096:T:C
89569125	chr15:89569125:G:A
89569213	chr15:89569213:G:A
89569629	chr15:89569629:G:A
89569860	chr15:89569860:G:A
89570282	chr15:89570282:G:A
89570403	chr15:89570403:C:A
89570427	chr15:89570427:A:G
89570517	chr15:89570517:T:A
89570762	chr15:89570762:CATTT:C
89571078	chr15:89571078:G:A
89571112	chr15:89571112:C:T
89571391	chr15:89571391:C:T
89571414	chr15:89571414:C:T
89571831	chr15:89571831:T:C
89571989	chr15:89571989:G:A
89572685	chr15:89572685:C:T
89573046	chr15:89573046:A:T
89573344	chr15:89573344:C:T
89573389	chr15:89573389:G:T
89573720	chr15:89573720:T:G
89573906	chr15:89573906:G:A
89573965	chr15:89573965:C:T
89575536	chr15:89575536:G:A
89576264	chr15:89576264:A:T
89577098	chr15:89577098:G:A
89577118	chr15:89577118:C:G
89577358	chr15:89577358:C:CT
89577800	chr15:89577800:G:A
89578029	chr15:89578029:A:T
89578197	chr15:89578197:A:G
89578309	chr15:89578309:G:A
89578652	chr15:89578652:C:A
89578659	chr15:89578659:T:TC
89578670	chr15:89578670:G:T
89578831	chr15:89578831:T:C
89579302	chr15:89579302:C:T
89579842	chr15:89579842:C:T
89579983	chr15:89579983:C:T
89580266	chr15:89580266:C:A
89580303	chr15:89580303:C:T
89580381	chr15:89580381:G:T
89580760	chr15:89580760:C:T
89580773	chr15:89580773:C:T
89581097	chr15:89581097:A:G
89581781	chr15:89581781:C:T
89582075	chr15:89582075:G:T
89582086	chr15:89582086:G:A
89582389	chr15:89582389:A:G
89582565	chr15:89582565:T:C
89582890	chr15:89582890:C:T
89582989	chr15:89582989:T:G
89583323	chr15:89583323:C:T
89583339	chr15:89583339:T:C
89583647	chr15:89583647:T:C
89583834	chr15:89583834:G:GA
89584544	chr15:89584544:C:T
89584621	chr15:89584621:T:G
89584992	chr15:89584992:A:C
89585243	chr15:89585243:G:A
89585538	chr15:89585538:CTG:C
89585568	chr15:89585568:T:A
89585679	chr15:89585679:T:C
89585735	chr15:89585735:C:T
89586028	chr15:89586028:A:G
89586216	chr15:89586216:G:A
89586638	chr15:89586638:G:C
89586808	chr15:89586808:T:A
89586945	chr15:89586945:A:T
89587073	chr15:89587073:T:C
89588053	chr15:89588053:G:A
89588679	chr15:89588679:G:A
89589062	chr15:89589062:G:A
89589168	chr15:89589168:G:C
89589906	chr15:89589906:A:G
89590056	chr15:89590056:A:G
89590454	chr15:89590454:A:G
89590650	chr15:89590650:C:T
89591015	chr15:89591015:TC:T
89591741	chr15:89591741:A:G
89591941	chr15:89591941:C:T
89592094	chr15:89592094:C:T
89592183	chr15:89592183:C:T
89592201	chr15:89592201:A:G
89592204	chr15:89592204:T:C
89592652	chr15:89592652:AAC:A
89593564	chr15:89593564:G:A
89593578	chr15:89593578:T:C
89593589	chr15:89593589:C:T
89593650	chr15:89593650:C:A
89593755	chr15:89593755:C:T
89593874	chr15:89593874:G:T
89593940	chr15:89593940:C:T
89594009	chr15:89594009:G:C
89594719	chr15:89594719:A:T
89594961	chr15:89594961:A:G
89595093	chr15:89595093:T:C
89595439	chr15:89595439:C:T
89595695	chr15:89595695:A:G
89596042	chr15:89596042:T:C
89596299	chr15:89596299:T:C
89597222	chr15:89597222:CT:C
89597286	chr15:89597286:G:A
89597293	chr15:89597293:G:A
89597319	chr15:89597319:T:C
89597499	chr15:89597499:TGG:T
89597811	chr15:89597811:G:T
89597916	chr15:89597916:G:C
89598097	chr15:89598097:G:C
89598117	chr15:89598117:C:T
89598215	chr15:89598215:T:C
89598249	chr15:89598249:A:G
89598431	chr15:89598431:T:C
89598468	chr15:89598468:T:C
89598512	chr15:89598512:G:A
89598641	chr15:89598641:G:A
89598690	chr15:89598690:A:C
89598839	chr15:89598839:T:C
89598960	chr15:89598960:G:A
89598975	chr15:89598975:C:A
89599002	chr15:89599002:C:A
89599056	chr15:89599056:G:A
89599236	chr15:89599236:A:G
89599830	chr15:89599830:A:G
89600015	chr15:89600015:A:G
89600336	chr15:89600336:A:G
89600502	chr15:89600502:A:G
89601130	chr15:89601130:A:T
89601235	chr15:89601235:G:A
89601287	chr15:89601287:T:C
89601384	chr15:89601384:T:C
89601620	chr15:89601620:T:C
89601663	chr15:89601663:T:C
89601713	chr15:89601713:G:A
89603117	chr15:89603117:A:G
89603137	chr15:89603137:T:G
89603140	chr15:89603140:T:A
89604356	chr15:89604356:G:A
89604632	chr15:89604632:A:G
89605263	chr15:89605263:A:G
89605509	chr15:89605509:A:G
89605709	chr15:89605709:TAATC:T
89605733	chr15:89605733:A:C
89605826	chr15:89605826:A:G
89606588	chr15:89606588:T:C
89606881	chr15:89606881:A:G
89607491	chr15:89607491:T:C
89607712	chr15:89607712:C:T
89608084	chr15:89608084:C:T
89608848	chr15:89608848:C:G
89609283	chr15:89609283:A:T
89609415	chr15:89609415:A:G
89609455	chr15:89609455:T:A
89609487	chr15:89609487:T:C
89609775	chr15:89609775:A:G
89609790	chr15:89609790:TCA:T
89609918	chr15:89609918:C:T
89610001	chr15:89610001:T:C
89610061	chr15:89610061:C:T
89610953	chr15:89610953:C:T
89611129	chr15:89611129:C:G
89611464	chr15:89611464:A:T
89611670	chr15:89611670:T:A
89612197	chr15:89612197:A:G
89612964	chr15:89612964:G:A
89613048	chr15:89613048:C:T
89613238	chr15:89613238:C:T
89613357	chr15:89613357:T:C
89613395	chr15:89613395:T:G
89613706	chr15:89613706:T:C
89613991	chr15:89613991:A:G
89614016	chr15:89614016:T:C
89614023	chr15:89614023:G:A
89614949	chr15:89614949:A:T
89614995	chr15:89614995:C:T
89615016	chr15:89615016:C:T
89615098	chr15:89615098:A:G
89615282	chr15:89615282:G:A
89615764	chr15:89615764:C:T
89616003	chr15:89616003:G:A
89616173	chr15:89616173:T:C
89616184	chr15:89616184:C:CTA
89616344	chr15:89616344:T:C
89616982	chr15:89616982:TG:T
89617213	chr15:89617213:C:T
89617655	chr15:89617655:T:TG
89618124	chr15:89618124:G:A
89618230	chr15:89618230:G:C
89619103	chr15:89619103:T:A
89619226	chr15:89619226:T:TTTTA
89619258	chr15:89619258:C:T
89619584	chr15:89619584:A:G
89619924	chr15:89619924:A:T
89620108	chr15:89620108:A:T
89620402	chr15:89620402:T:G
89620954	chr15:89620954:T:C
89621679	chr15:89621679:C:G
89622243	chr15:89622243:T:C
89622314	chr15:89622314:CTT:C
89622326	chr15:89622326:T:G
89622358	chr15:89622358:A:G
89623490	chr15:89623490:T:C
89623908	chr15:89623908:G:A
89624081	chr15:89624081:C:T
89624151	chr15:89624151:G:C
89624672	chr15:89624672:T:C
89624877	chr15:89624877:C:T
89625462	chr15:89625462:T:A
89625505	chr15:89625505:C:T
89625642	chr15:89625642:T:C
89625969	chr15:89625969:G:C
89625985	chr15:89625985:T:C
89626100	chr15:89626100:A:G
89626226	chr15:89626226:A:G
89627006	chr15:89627006:C:T
89627222	chr15:89627222:C:CTAAT
89627516	chr15:89627516:T:C
89627689	chr15:89627689:A:C
89628075	chr15:89628075:A:G
89628280	chr15:89628280:G:A
89628902	chr15:89628902:C:G
89629369	chr15:89629369:G:A
89629603	chr15:89629603:T:G
89629714	chr15:89629714:C:T
89629834	chr15:89629834:C:T
89630200	chr15:89630200:G:A
89630772	chr15:89630772:G:T
89630814	chr15:89630814:G:A
89631021	chr15:89631021:C:T
89631040	chr15:89631040:G:A
89631062	chr15:89631062:ATTG:A
89631351	chr15:89631351:C:G
89631558	chr15:89631558:C:T
89631594	chr15:89631594:G:A
89631724	chr15:89631724:C:T
89631884	chr15:89631884:G:A
89632020	chr15:89632020:G:A
89632144	chr15:89632144:C:T
89632259	chr15:89632259:G:A
89632316	chr15:89632316:G:A
89632369	chr15:89632369:G:A
89632699	chr15:89632699:C:T
89632842	chr15:89632842:C:A
89633337	chr15:89633337:A:G
89633797	chr15:89633797:G:A
89633926	chr15:89633926:C:T
89634099	chr15:89634099:G:C
89634124	chr15:89634124:T:C
89634248	chr15:89634248:G:A
89634286	chr15:89634286:A:G
89634383	chr15:89634383:G:A
89634475	chr15:89634475:G:A
89634486	chr15:89634486:G:A
89634510	chr15:89634510:C:T
89634742	chr15:89634742:G:C
89634808	chr15:89634808:T:A
89634951	chr15:89634951:G:T
89635028	chr15:89635028:C:T
89635082	chr15:89635082:G:A
89635091	chr15:89635091:C:T
89635247	chr15:89635247:G:A
89635642	chr15:89635642:A:T
89635701	chr15:89635701:C:T
89635709	chr15:89635709:C:T
89635742	chr15:89635742:G:A
89635841	chr15:89635841:C:G
89635935	chr15:89635935:C:T
89635936	chr15:89635936:G:A
89635983	chr15:89635983:G:T
89636895	chr15:89636895:C:T
89638068	chr15:89638068:T:C
89638090	chr15:89638090:A:G
89638163	chr15:89638163:G:A
89638169	chr15:89638169:T:C
89638190	chr15:89638190:G:A
89638215	chr15:89638215:G:A
89638553	chr15:89638553:A:ATTGCT
89638555	chr15:89638555:GA:G
89638562	chr15:89638562:A:ATTCTC
89639190	chr15:89639190:A:G
89639365	chr15:89639365:T:C
89640050	chr15:89640050:C:A
89640082	chr15:89640082:G:A
89640171	chr15:89640171:C:T
89640834	chr15:89640834:A:G
89641071	chr15:89641071:T:C
89641179	chr15:89641179:A:G
89641274	chr15:89641274:C:T
89641547	chr15:89641547:A:G
89641833	chr15:89641833:C:T
89642326	chr15:89642326:G:A
89642628	chr15:89642628:G:A
89642810	chr15:89642810:C:T
89642817	chr15:89642817:C:T
89643261	chr15:89643261:T:G
89643616	chr15:89643616:G:A
89643840	chr15:89643840:G:A
89644320	chr15:89644320:T:A
89644330	chr15:89644330:T:C
89644437	chr15:89644437:C:G
89644691	chr15:89644691:GAAA:G
89645161	chr15:89645161:A:T
89645637	chr15:89645637:G:A
89645719	chr15:89645719:C:T
89645823	chr15:89645823:G:A
89646190	chr15:89646190:C:T
89646444	chr15:89646444:G:A
89646527	chr15:89646527:A:C
89646817	chr15:89646817:A:G
89647269	chr15:89647269:C:A
89647716	chr15:89647716:T:C
89648124	chr15:89648124:T:C
89648509	chr15:89648509:C:T
89649674	chr15:89649674:T:C
89650429	chr15:89650429:C:T
89650455	chr15:89650455:G:A
89650550	chr15:89650550:T:C
89651340	chr15:89651340:T:C
89651341	chr15:89651341:G:A
89651460	chr15:89651460:CTGACCTCAGGT:C
89652173	chr15:89652173:TG:T
89652305	chr15:89652305:G:C
89652308	chr15:89652308:A:G
89652364	chr15:89652364:G:A
89652383	chr15:89652383:G:A
89652418	chr15:89652418:C:T
89652481	chr15:89652481:G:A
89652535	chr15:89652535:A:G
89652580	chr15:89652580:G:C
89652637	chr15:89652637:T:C
89652715	chr15:89652715:C:T
89652777	chr15:89652777:C:T
89653193	chr15:89653193:A:G
89653496	chr15:89653496:C:A
89653608	chr15:89653608:C:T
89653902	chr15:89653902:C:G
89654061	chr15:89654061:C:G
89654080	chr15:89654080:G:A
89654095	chr15:89654095:T:C
89654298	chr15:89654298:C:CGCA
89654495	chr15:89654495:G:C
89654659	chr15:89654659:G:A
89654808	chr15:89654808:C:T
89654815	chr15:89654815:T:C
89655103	chr15:89655103:G:A
89655107	chr15:89655107:G:C
89655284	chr15:89655284:C:A
89655764	chr15:89655764:T:C
89655919	chr15:89655919:G:C
89655975	chr15:89655975:C:T
89656103	chr15:89656103:G:C
89656140	chr15:89656140:T:C
89656196	chr15:89656196:A:G
89656281	chr15:89656281:A:T
89656844	chr15:89656844:C:G
89657114	chr15:89657114:C:G
89657425	chr15:89657425:T:G
89657504	chr15:89657504:T:C
89658327	chr15:89658327:G:C
89659709	chr15:89659709:C:T
89659854	chr15:89659854:G:A
89660048	chr15:89660048:T:A
89660113	chr15:89660113:G:A
89660141	chr15:89660141:T:A
89660205	chr15:89660205:C:T
89660229	chr15:89660229:G:T
89660540	chr15:89660540:G:C
89660757	chr15:89660757:A:G
89660910	chr15:89660910:C:G
89661073	chr15:89661073:CA:C
89661264	chr15:89661264:A:C
89661391	chr15:89661391:T:C
89661423	chr15:89661423:A:C
89661859	chr15:89661859:A:G
89661896	chr15:89661896:G:A
89662425	chr15:89662425:G:A
89662600	chr15:89662600:C:T
89662904	chr15:89662904:A:G
89663341	chr15:89663341:C:T
89663456	chr15:89663456:T:C
89664060	chr15:89664060:T:C
89664128	chr15:89664128:T:C
89664469	chr15:89664469:T:C
89664605	chr15:89664605:T:C
89664652	chr15:89664652:T:C
89665079	chr15:89665079:A:T
89665382	chr15:89665382:A:G
89666062	chr15:89666062:G:A
89666332	chr15:89666332:C:T
89666484	chr15:89666484:G:A
89666579	chr15:89666579:T:C
89666671	chr15:89666671:C:G
89666876	chr15:89666876:T:C
89667026	chr15:89667026:G:A
89667206	chr15:89667206:C:A
89667253	chr15:89667253:G:T
89667287	chr15:89667287:A:G
89667753	chr15:89667753:G:A
89667816	chr15:89667816:A:T
89667897	chr15:89667897:G:A
89668054	chr15:89668054:C:T
89668227	chr15:89668227:T:C
89668338	chr15:89668338:C:T
89668592	chr15:89668592:C:T
89668736	chr15:89668736:AG:A
89668787	chr15:89668787:C:G
89668809	chr15:89668809:G:C
89668883	chr15:89668883:G:A
89668913	chr15:89668913:T:C
89669118	chr15:89669118:C:T
89669204	chr15:89669204:G:A
89669903	chr15:89669903:T:A
89669959	chr15:89669959:G:A
89670595	chr15:89670595:AT:A
89670888	chr15:89670888:T:C
89670922	chr15:89670922:T:G
89671226	chr15:89671226:C:A
89671304	chr15:89671304:CAGGG:C
89671397	chr15:89671397:C:T
89671412	chr15:89671412:C:T
89671717	chr15:89671717:C:A
89671889	chr15:89671889:G:A
89672225	chr15:89672225:T:C
89672288	chr15:89672288:C:T
89672827	chr15:89672827:C:T
89673009	chr15:89673009:T:C
89673559	chr15:89673559:T:G
89673847	chr15:89673847:C:T
89673865	chr15:89673865:C:T
89674045	chr15:89674045:C:G
89674066	chr15:89674066:C:T
89674331	chr15:89674331:A:G
89674523	chr15:89674523:A:G
89674544	chr15:89674544:A:G
89674962	chr15:89674962:C:T
89675041	chr15:89675041:G:A
89675109	chr15:89675109:C:T
89675538	chr15:89675538:C:T
89675705	chr15:89675705:G:A
89676317	chr15:89676317:A:G
89676393	chr15:89676393:G:A
89676440	chr15:89676440:G:T
89676674	chr15:89676674:G:A
89676694	chr15:89676694:G:A
89676715	chr15:89676715:T:A
89676877	chr15:89676877:T:G
89677411	chr15:89677411:C:T
89677642	chr15:89677642:G:A
89677804	chr15:89677804:G:A
89677874	chr15:89677874:C:G
89678189	chr15:89678189:G:A
89678236	chr15:89678236:G:A
89678761	chr15:89678761:T:C
89679632	chr15:89679632:G:T
89679778	chr15:89679778:T:G
89679995	chr15:89679995:T:C
89680070	chr15:89680070:C:T
89680315	chr15:89680315:TGTTGACTC:T
89681036	chr15:89681036:C:T
89681478	chr15:89681478:A:C
89681840	chr15:89681840:T:C
89682094	chr15:89682094:G:A
89682105	chr15:89682105:G:A
89682512	chr15:89682512:T:C
89683617	chr15:89683617:G:A
89683716	chr15:89683716:C:A
89684122	chr15:89684122:G:A
89684506	chr15:89684506:G:A
89684627	chr15:89684627:A:G
89684673	chr15:89684673:G:A
89684739	chr15:89684739:T:C
89684776	chr15:89684776:C:G
89684864	chr15:89684864:T:C
89685136	chr15:89685136:G:A
89685280	chr15:89685280:T:C
89685349	chr15:89685349:C:A
89685796	chr15:89685796:C:T
89686068	chr15:89686068:A:G
89686090	chr15:89686090:T:C
89686319	chr15:89686319:A:G
89686419	chr15:89686419:C:G
89686580	chr15:89686580:T:C
89686759	chr15:89686759:T:C
89686824	chr15:89686824:A:T
89686847	chr15:89686847:CTG:C
89686924	chr15:89686924:T:C
89687026	chr15:89687026:C:T
89687144	chr15:89687144:C:T
89687599	chr15:89687599:C:A
89687617	chr15:89687617:G:A
89688167	chr15:89688167:T:C
89688239	chr15:89688239:G:A
89688670	chr15:89688670:T:G
89688807	chr15:89688807:C:T
89689084	chr15:89689084:C:T
89689212	chr15:89689212:T:G
89689237	chr15:89689237:AT:A
89689499	chr15:89689499:C:A
89689863	chr15:89689863:G:T
89689914	chr15:89689914:T:C
89689940	chr15:89689940:G:A
89690322	chr15:89690322:T:C
89690397	chr15:89690397:C:G
89690839	chr15:89690839:C:T
89691228	chr15:89691228:A:G
89691394	chr15:89691394:A:C
89691667	chr15:89691667:C:T
89691880	chr15:89691880:A:T
89692000	chr15:89692000:T:C
89692072	chr15:89692072:G:A
89692339	chr15:89692339:C:T
89692356	chr15:89692356:A:T
89692468	chr15:89692468:T:C
89692545	chr15:89692545:C:T
89693413	chr15:89693413:C:T
89693419	chr15:89693419:C:T
89693537	chr15:89693537:C:T
89693644	chr15:89693644:C:G
89693848	chr15:89693848:G:A
89694167	chr15:89694167:T:C
89694222	chr15:89694222:C:T
89694421	chr15:89694421:G:A
89694425	chr15:89694425:T:C
89694443	chr15:89694443:C:G
89694519	chr15:89694519:G:A
89694587	chr15:89694587:A:C
89694642	chr15:89694642:T:C
89695081	chr15:89695081:A:G
89695227	chr15:89695227:A:T
89695313	chr15:89695313:A:G
89695423	chr15:89695423:T:C
89695776	chr15:89695776:G:A
89696101	chr15:89696101:G:T
89696193	chr15:89696193:T:G
89696224	chr15:89696224:T:C
89696456	chr15:89696456:G:T
89696498	chr15:89696498:T:A
89696695	chr15:89696695:A:G
89696734	chr15:89696734:A:G
89696852	chr15:89696852:A:T
89697073	chr15:89697073:A:G
89697651	chr15:89697651:A:G
89697750	chr15:89697750:A:G
89697919	chr15:89697919:G:A
89698015	chr15:89698015:G:A
89698028	chr15:89698028:T:C
89698071	chr15:89698071:G:A
89698085	chr15:89698085:C:T
89698204	chr15:89698204:G:A
89698571	chr15:89698571:C:T
89698662	chr15:89698662:A:G
89698704	chr15:89698704:G:A
89699014	chr15:89699014:C:T
89699421	chr15:89699421:TTTC:T
89699497	chr15:89699497:C:T
89699589	chr15:89699589:TTA:T
89699593	chr15:89699593:T:C
89699599	chr15:89699599:A:T
89699616	chr15:89699616:A:G
89699622	chr15:89699622:GTTC:G
89699657	chr15:89699657:G:A
89699671	chr15:89699671:C:G
89699745	chr15:89699745:T:A
89699804	chr15:89699804:G:A
89700021	chr15:89700021:G:C
89700078	chr15:89700078:G:A
89700501	chr15:89700501:TA:T
89701067	chr15:89701067:A:G
89701168	chr15:89701168:G:A
89701229	chr15:89701229:C:T
89701469	chr15:89701469:C:T
89701832	chr15:89701832:C:T
89701943	chr15:89701943:T:A
89701984	chr15:89701984:G:A
89702022	chr15:89702022:C:T
89702067	chr15:89702067:G:C
89702650	chr15:89702650:T:G
89702914	chr15:89702914:A:G
89703105	chr15:89703105:A:G
89703274	chr15:89703274:T:C
89703426	chr15:89703426:A:T
89703530	chr15:89703530:T:C
89703681	chr15:89703681:T:C
89703786	chr15:89703786:G:A
89704147	chr15:89704147:A:G
89704397	chr15:89704397:G:C
89704558	chr15:89704558:A:G
89704787	chr15:89704787:T:A
89705144	chr15:89705144:G:C
89705303	chr15:89705303:G:A
89705588	chr15:89705588:A:T
89705821	chr15:89705821:G:C
89706728	chr15:89706728:A:C
89706759	chr15:89706759:T:C
89706841	chr15:89706841:A:T
89706985	chr15:89706985:A:T
89707036	chr15:89707036:T:C
89707087	chr15:89707087:A:G
89707248	chr15:89707248:A:G
89707393	chr15:89707393:A:G
89707403	chr15:89707403:T:C
89708367	chr15:89708367:T:G
89708437	chr15:89708437:T:C
89708666	chr15:89708666:G:T
89708855	chr15:89708855:A:G
89708875	chr15:89708875:G:A
89709007	chr15:89709007:C:T
89709085	chr15:89709085:G:C
89709167	chr15:89709167:A:G
89709872	chr15:89709872:T:A
89709931	chr15:89709931:C:T
89709984	chr15:89709984:C:T
89710024	chr15:89710024:C:G
89710144	chr15:89710144:A:G
89710146	chr15:89710146:T:C
89710151	chr15:89710151:C:T
89710352	chr15:89710352:T:C
89710354	chr15:89710354:A:C
89710390	chr15:89710390:T:C
89710391	chr15:89710391:G:A
89710597	chr15:89710597:C:T
89710728	chr15:89710728:T:C
89710769	chr15:89710769:T:C
89711010	chr15:89711010:A:G
89711043	chr15:89711043:A:C
89711065	chr15:89711065:C:T
89711831	chr15:89711831:C:T
89711868	chr15:89711868:T:C
89712053	chr15:89712053:A:G
89712212	chr15:89712212:C:G
89712324	chr15:89712324:T:C
89712530	chr15:89712530:G:C
89712601	chr15:89712601:T:G
89712898	chr15:89712898:G:A
89713164	chr15:89713164:G:A
89713245	chr15:89713245:G:T
89713267	chr15:89713267:T:G
89713688	chr15:89713688:G:C
89713790	chr15:89713790:A:T
89713892	chr15:89713892:T:A
89713957	chr15:89713957:GA:G
89713983	chr15:89713983:C:G
89714139	chr15:89714139:C:G
89714284	chr15:89714284:A:G
89714487	chr15:89714487:G:A
89714608	chr15:89714608:C:T
89714779	chr15:89714779:T:C
89714913	chr15:89714913:C:G
89715143	chr15:89715143:A:C
89715563	chr15:89715563:A:G
89716033	chr15:89716033:G:A
89716131	chr15:89716131:G:C
89716248	chr15:89716248:A:G
89716426	chr15:89716426:T:A
89716538	chr15:89716538:C:T
89716972	chr15:89716972:T:C
89717219	chr15:89717219:C:T
89717845	chr15:89717845:A:G
89717883	chr15:89717883:G:A
89717993	chr15:89717993:G:A
89718662	chr15:89718662:A:C
89718726	chr15:89718726:C:T
89718736	chr15:89718736:G:A
89718802	chr15:89718802:A:G
89718963	chr15:89718963:G:A
89719009	chr15:89719009:C:T
89719384	chr15:89719384:C:T
89719798	chr15:89719798:T:C
89719865	chr15:89719865:A:G
89720123	chr15:89720123:G:A
89720140	chr15:89720140:C:T
89720376	chr15:89720376:A:G
89720382	chr15:89720382:C:T
89720410	chr15:89720410:T:C
89720512	chr15:89720512:T:C
89720570	chr15:89720570:C:T
89720912	chr15:89720912:T:G
89720957	chr15:89720957:C:CA
89721127	chr15:89721127:C:T
89721350	chr15:89721350:A:G
89721488	chr15:89721488:C:A
89721532	chr15:89721532:T:A
89721903	chr15:89721903:A:G
89722833	chr15:89722833:G:A
89722892	chr15:89722892:C:A
89722905	chr15:89722905:T:C
89723076	chr15:89723076:CTG:C
89723460	chr15:89723460:C:T
89723656	chr15:89723656:A:C
89723658	chr15:89723658:A:G
89724051	chr15:89724051:A:G
89724155	chr15:89724155:A:G
89724277	chr15:89724277:A:G
89724320	chr15:89724320:C:T
89724337	chr15:89724337:A:C
89724933	chr15:89724933:G:A
89725232	chr15:89725232:G:A
89725265	chr15:89725265:A:G
89725389	chr15:89725389:A:G
89725821	chr15:89725821:C:A
89726213	chr15:89726213:A:G
89726274	chr15:89726274:T:C
89726328	chr15:89726328:G:A
89726357	chr15:89726357:G:A
89726574	chr15:89726574:T:A
89726874	chr15:89726874:C:T
89726935	chr15:89726935:A:G
89727336	chr15:89727336:T:C
89727428	chr15:89727428:T:C
89727547	chr15:89727547:G:A
89727901	chr15:89727901:G:A
89727958	chr15:89727958:G:T
89728037	chr15:89728037:C:T
89728481	chr15:89728481:C:T
89729809	chr15:89729809:C:G
89729839	chr15:89729839:A:G
89730312	chr15:89730312:A:C
89730911	chr15:89730911:C:T
89731578	chr15:89731578:C:T
89731658	chr15:89731658:T:C
89731975	chr15:89731975:G:A
89732188	chr15:89732188:G:T
89732347	chr15:89732347:G:A
89732770	chr15:89732770:G:C
89732829	chr15:89732829:G:A
89733369	chr15:89733369:A:T
89733594	chr15:89733594:A:G
89733614	chr15:89733614:G:A
89733814	chr15:89733814:T:A
89734018	chr15:89734018:C:T
89734071	chr15:89734071:C:T
89734083	chr15:89734083:G:A
89734218	chr15:89734218:A:C
89735026	chr15:89735026:T:C
89735072	chr15:89735072:C:T
89735149	chr15:89735149:G:A
89735452	chr15:89735452:T:C
89735846	chr15:89735846:G:C
89736007	chr15:89736007:G:A
89736298	chr15:89736298:T:C
89736322	chr15:89736322:G:A
89736398	chr15:89736398:G:C
89736447	chr15:89736447:G:A
89736564	chr15:89736564:C:T
89736670	chr15:89736670:G:A
89736707	chr15:89736707:G:A
89736754	chr15:89736754:T:C
89736814	chr15:89736814:C:T
89736919	chr15:89736919:G:A
89737007	chr15:89737007:G:A
89737033	chr15:89737033:C:T
89737079	chr15:89737079:T:C
89737080	chr15:89737080:C:T
89737083	chr15:89737083:G:A
89737238	chr15:89737238:T:C
89737319	chr15:89737319:G:A
89737322	chr15:89737322:T:C
89737547	chr15:89737547:C:T
89737661	chr15:89737661:T:C
89737779	chr15:89737779:G:C
89737814	chr15:89737814:C:G
89737833	chr15:89737833:C:G
89737856	chr15:89737856:C:T
89738045	chr15:89738045:C:G
89738303	chr15:89738303:GT:G
89738491	chr15:89738491:G:A
89738519	chr15:89738519:C:T
89738715	chr15:89738715:T:C
89738841	chr15:89738841:C:G
89738850	chr15:89738850:C:T
89738881	chr15:89738881:G:A
89739040	chr15:89739040:T:C
89739130	chr15:89739130:AAAGT:A
89740007	chr15:89740007:C:T
89740513	chr15:89740513:G:T
89740562	chr15:89740562:C:T
89740868	chr15:89740868:G:A
89741147	chr15:89741147:AT:A
89741153	chr15:89741153:A:T
89741295	chr15:89741295:A:G
89741439	chr15:89741439:G:T
89741440	chr15:89741440:C:A
89741461	chr15:89741461:C:G
89741506	chr15:89741506:G:A
89741740	chr15:89741740:A:G
89741792	chr15:89741792:G:A
89741956	chr15:89741956:T:C
89742031	chr15:89742031:A:G
89742441	chr15:89742441:C:T
89742443	chr15:89742443:C:T
89743029	chr15:89743029:A:G
89743196	chr15:89743196:C:G
89743435	chr15:89743435:C:T
89743448	chr15:89743448:C:T
89743663	chr15:89743663:C:T
89743722	chr15:89743722:T:C
89743789	chr15:89743789:C:A
89743806	chr15:89743806:T:C
89744451	chr15:89744451:C:T
89744739	chr15:89744739:A:G
89744839	chr15:89744839:C:T
89744885	chr15:89744885:C:T
89745015	chr15:89745015:A:C
89745097	chr15:89745097:G:A
89745193	chr15:89745193:C:T
89745252	chr15:89745252:G:C
89745293	chr15:89745293:G:A
89745404	chr15:89745404:C:T
89745477	chr15:89745477:G:A
89745518	chr15:89745518:C:A
89745631	chr15:89745631:T:C
89745636	chr15:89745636:A:G
89745721	chr15:89745721:G:A
89745796	chr15:89745796:T:G
89745798	chr15:89745798:T:C
89745806	chr15:89745806:A:C
89745958	chr15:89745958:C:T
89747216	chr15:89747216:C:T
89747500	chr15:89747500:A:G
89747549	chr15:89747549:G:A
89747608	chr15:89747608:C:T
89747619	chr15:89747619:A:AGCG
89747657	chr15:89747657:C:T
89747668	chr15:89747668:C:T
89747692	chr15:89747692:C:G
89747863	chr15:89747863:G:A
89747993	chr15:89747993:G:A
89748091	chr15:89748091:C:T
89748105	chr15:89748105:G:C
89748218	chr15:89748218:TCC:T
89748220	chr15:89748220:C:CTAGA
89748265	chr15:89748265:TGA:T
89748506	chr15:89748506:G:A
89748803	chr15:89748803:G:A
89748808	chr15:89748808:C:T
89748868	chr15:89748868:G:C
89749044	chr15:89749044:C:G
89749204	chr15:89749204:T:G
89749380	chr15:89749380:A:C
89749679	chr15:89749679:G:A
89749693	chr15:89749693:A:C
89749734	chr15:89749734:TG:T
89749795	chr15:89749795:C:T
89749948	chr15:89749948:T:C
89750258	chr15:89750258:CA:C
89750545	chr15:89750545:A:C
89750582	chr15:89750582:C:T
89750712	chr15:89750712:T:C
89750729	chr15:89750729:T:C
89750779	chr15:89750779:G:C
89750797	chr15:89750797:C:A
89751050	chr15:89751050:A:C
89751058	chr15:89751058:T:G
89751199	chr15:89751199:C:G
89751380	chr15:89751380:G:T
89751387	chr15:89751387:C:T
89751444	chr15:89751444:G:C
89751516	chr15:89751516:G:T
89751539	chr15:89751539:GA:G
89751621	chr15:89751621:T:C
89751636	chr15:89751636:T:A
89751665	chr15:89751665:T:C
89751938	chr15:89751938:C:T
89751967	chr15:89751967:T:C
89752126	chr15:89752126:A:C
89752352	chr15:89752352:C:T
89752360	chr15:89752360:G:A
89752407	chr15:89752407:A:G
89752803	chr15:89752803:C:G
89752873	chr15:89752873:T:TC
89752884	chr15:89752884:G:A
89752886	chr15:89752886:A:G
89752945	chr15:89752945:T:C
89752973	chr15:89752973:G:A
89752976	chr15:89752976:G:T
89753158	chr15:89753158:G:C
89753181	chr15:89753181:G:A
89753291	chr15:89753291:A:C
89753492	chr15:89753492:C:T
89753494	chr15:89753494:C:T
89753554	chr15:89753554:A:G
89753631	chr15:89753631:T:C
89753755	chr15:89753755:G:A
89753777	chr15:89753777:C:T
89753910	chr15:89753910:G:T
89753945	chr15:89753945:G:A
89754007	chr15:89754007:G:T
89754135	chr15:89754135:G:A
89754191	chr15:89754191:C:T
89754215	chr15:89754215:C:T
89754355	chr15:89754355:G:T
89754614	chr15:89754614:C:T
89754821	chr15:89754821:C:T
89754918	chr15:89754918:C:T
89754990	chr15:89754990:A:C
89754997	chr15:89754997:A:G
89755130	chr15:89755130:T:G
89755165	chr15:89755165:ATTTG:A
89755550	chr15:89755550:T:G
89755779	chr15:89755779:C:T
89755941	chr15:89755941:G:T
89756051	chr15:89756051:G:C
89756282	chr15:89756282:A:G
89756283	chr15:89756283:C:T
89756305	chr15:89756305:A:G
89756310	chr15:89756310:C:T
89756311	chr15:89756311:A:G
89756441	chr15:89756441:G:T
89756459	chr15:89756459:G:A
89756535	chr15:89756535:T:C
89756565	chr15:89756565:T:C
89756574	chr15:89756574:G:A
89756642	chr15:89756642:C:T
89756697	chr15:89756697:T:C
89756765	chr15:89756765:T:G
89756875	chr15:89756875:G:T
89756952	chr15:89756952:C:T
89757041	chr15:89757041:G:A
89757071	chr15:89757071:T:G
89757247	chr15:89757247:A:G
89757389	chr15:89757389:C:T
89757438	chr15:89757438:G:A
89757448	chr15:89757448:A:G
89757845	chr15:89757845:T:C
89757889	chr15:89757889:A:G
89757978	chr15:89757978:C:T
89758014	chr15:89758014:C:T
89758066	chr15:89758066:G:A
89758112	chr15:89758112:G:A
89758125	chr15:89758125:T:C
89758194	chr15:89758194:G:A
89758208	chr15:89758208:C:T
89758287	chr15:89758287:G:A
89758599	chr15:89758599:C:T
89758768	chr15:89758768:G:A
89758855	chr15:89758855:T:C
89758911	chr15:89758911:T:A
89759168	chr15:89759168:G:T
89759188	chr15:89759188:TG:T
89759272	chr15:89759272:T:C
89759347	chr15:89759347:C:G
89759398	chr15:89759398:A:G
89759436	chr15:89759436:G:T
89759614	chr15:89759614:A:G
89759642	chr15:89759642:A:C
89759646	chr15:89759646:T:C
89759698	chr15:89759698:C:T
89759786	chr15:89759786:G:A
89759955	chr15:89759955:A:C
89760002	chr15:89760002:AAGAAGAAGAAGAG:A
89760577	chr15:89760577:C:T
89760579	chr15:89760579:G:A
89760654	chr15:89760654:G:A
89760836	chr15:89760836:A:G
89760844	chr15:89760844:C:T
89761005	chr15:89761005:T:G
89761023	chr15:89761023:C:G
89761024	chr15:89761024:C:A
89761038	chr15:89761038:T:C
89761109	chr15:89761109:G:A
89761145	chr15:89761145:G:A
89761167	chr15:89761167:A:G
89761171	chr15:89761171:G:A
89761200	chr15:89761200:C:T
89761240	chr15:89761240:T:G
89761413	chr15:89761413:C:T
89761558	chr15:89761558:G:A
89761733	chr15:89761733:T:C
89762078	chr15:89762078:C:A
89762092	chr15:89762092:G:C
89762098	chr15:89762098:G:A
89762162	chr15:89762162:T:C
89762292	chr15:89762292:G:A
89762583	chr15:89762583:T:G
89762665	chr15:89762665:C:T
89762770	chr15:89762770:A:G
89762881	chr15:89762881:C:T
89763164	chr15:89763164:G:A
89763191	chr15:89763191:G:C
89763500	chr15:89763500:G:A
89763501	chr15:89763501:T:C
89763951	chr15:89763951:A:G
89764177	chr15:89764177:G:C
89764211	chr15:89764211:T:C
89764419	chr15:89764419:T:G
89764466	chr15:89764466:C:T
89764578	chr15:89764578:A:G
89764830	chr15:89764830:T:G
89764879	chr15:89764879:A:G
89764935	chr15:89764935:A:C
89764988	chr15:89764988:T:C
89765000	chr15:89765000:A:T
89765022	chr15:89765022:G:A
89765054	chr15:89765054:C:T
89765204	chr15:89765204:T:C
89765279	chr15:89765279:AAT:A
89765280	chr15:89765280:AT:A
89765347	chr15:89765347:C:T
89765458	chr15:89765458:T:G
89765779	chr15:89765779:AG:A
89766274	chr15:89766274:C:T
89766404	chr15:89766404:ACTC:A
89766541	chr15:89766541:C:T
89766654	chr15:89766654:A:C
89766783	chr15:89766783:G:A
89766921	chr15:89766921:T:C
89767063	chr15:89767063:A:G
89767306	chr15:89767306:C:T
89767654	chr15:89767654:GA:G
89767768	chr15:89767768:C:T
89767881	chr15:89767881:G:A
89767947	chr15:89767947:G:A
89768179	chr15:89768179:T:C
89768348	chr15:89768348:C:G
89768349	chr15:89768349:CCT:C
89768404	chr15:89768404:C:T
89768414	chr15:89768414:G:A
89768518	chr15:89768518:C:T
89768633	chr15:89768633:C:T
89768642	chr15:89768642:A:G
89768710	chr15:89768710:C:T
89768887	chr15:89768887:G:A
89769163	chr15:89769163:T:G
89769231	chr15:89769231:A:C
89769826	chr15:89769826:T:C
89770245	chr15:89770245:T:C
89770551	chr15:89770551:C:T
89770945	chr15:89770945:C:T
89771159	chr15:89771159:A:G
89771267	chr15:89771267:G:A
89771511	chr15:89771511:T:C
89771559	chr15:89771559:T:C
89771586	chr15:89771586:C:T
89772047	chr15:89772047:A:T
89772053	chr15:89772053:G:A
89772139	chr15:89772139:C:T
89772149	chr15:89772149:T:C
89772160	chr15:89772160:T:TGA
89772168	chr15:89772168:A:G
89772285	chr15:89772285:C:T
89772302	chr15:89772302:T:A
89772526	chr15:89772526:A:G
89772771	chr15:89772771:C:T
89773096	chr15:89773096:AAAAAG:A
89773519	chr15:89773519:T:C
89773713	chr15:89773713:A:G
89773771	chr15:89773771:C:CA
89774424	chr15:89774424:G:C
89774463	chr15:89774463:C:T
89774566	chr15:89774566:A:G
89775110	chr15:89775110:T:C
89775215	chr15:89775215:C:G
89775361	chr15:89775361:G:T
89775391	chr15:89775391:A:G
89775413	chr15:89775413:T:C
89775653	chr15:89775653:C:T
89775864	chr15:89775864:C:T
89776020	chr15:89776020:T:A
89776082	chr15:89776082:T:C
89776088	chr15:89776088:G:A
89776347	chr15:89776347:G:A
89777028	chr15:89777028:C:T
89777808	chr15:89777808:A:G
89777869	chr15:89777869:G:T
89778660	chr15:89778660:C:T
89778894	chr15:89778894:C:T
89779225	chr15:89779225:C:T
89779480	chr15:89779480:A:G
89779567	chr15:89779567:T:C
89779986	chr15:89779986:A:G
89780133	chr15:89780133:A:G
89780143	chr15:89780143:G:T
89780144	chr15:89780144:A:T
89780212	chr15:89780212:C:T
89780603	chr15:89780603:G:A
89781611	chr15:89781611:T:A
89781705	chr15:89781705:C:G
89781830	chr15:89781830:C:T
89782540	chr15:89782540:C:T
89783043	chr15:89783043:C:T
89783287	chr15:89783287:C:T
89783507	chr15:89783507:G:C
89783644	chr15:89783644:C:T
89783726	chr15:89783726:C:A
89783995	chr15:89783995:C:T
89784179	chr15:89784179:T:C
89784576	chr15:89784576:A:G
89784748	chr15:89784748:G:T
89784754	chr15:89784754:C:A
89784813	chr15:89784813:C:T
89785074	chr15:89785074:T:C
89785077	chr15:89785077:C:T
89785234	chr15:89785234:T:C
89785961	chr15:89785961:A:G
89786063	chr15:89786063:G:A
89786154	chr15:89786154:T:G
89786180	chr15:89786180:T:C
89786235	chr15:89786235:A:T
89786236	chr15:89786236:A:T
89786349	chr15:89786349:T:C
89786868	chr15:89786868:G:A
89787379	chr15:89787379:T:C
89787492	chr15:89787492:A:G
89787649	chr15:89787649:C:G
89788051	chr15:89788051:C:T
89788130	chr15:89788130:T:A
89788184	chr15:89788184:G:A
89788342	chr15:89788342:C:T
89788383	chr15:89788383:G:A
89788400	chr15:89788400:A:G
89789272	chr15:89789272:G:A
89789279	chr15:89789279:A:G
89789353	chr15:89789353:A:G
89789629	chr15:89789629:C:T
89789638	chr15:89789638:G:T
89789907	chr15:89789907:A:C
89790092	chr15:89790092:A:G
89790287	chr15:89790287:A:T
89790334	chr15:89790334:G:A
89790423	chr15:89790423:A:T
89790620	chr15:89790620:G:A
89790720	chr15:89790720:C:T
89790749	chr15:89790749:A:C
89790902	chr15:89790902:G:A
89791009	chr15:89791009:A:G
89791078	chr15:89791078:G:T
89791114	chr15:89791114:C:G
89791184	chr15:89791184:A:G
89791246	chr15:89791246:A:G
89791323	chr15:89791323:T:C
89791461	chr15:89791461:G:A
89791511	chr15:89791511:T:C
89791696	chr15:89791696:A:G
89791705	chr15:89791705:A:G
89792012	chr15:89792012:A:G
89792020	chr15:89792020:C:T
89792025	chr15:89792025:T:C
89792134	chr15:89792134:C:A
89792255	chr15:89792255:G:A
89792557	chr15:89792557:C:T
89792742	chr15:89792742:T:C
89792757	chr15:89792757:C:T
89792775	chr15:89792775:CCA:C
89792795	chr15:89792795:C:A
89792859	chr15:89792859:C:T
89793142	chr15:89793142:T:C
89793436	chr15:89793436:C:A
89793991	chr15:89793991:C:T
89794153	chr15:89794153:A:T
89794261	chr15:89794261:A:G
89794313	chr15:89794313:G:A
89794398	chr15:89794398:C:A
89794408	chr15:89794408:T:C
89794501	chr15:89794501:T:A
89794654	chr15:89794654:A:AC
89794798	chr15:89794798:T:C
89794862	chr15:89794862:T:G
89794892	chr15:89794892:T:A
89794962	chr15:89794962:A:G
89795015	chr15:89795015:C:T
89795330	chr15:89795330:T:C
89795378	chr15:89795378:A:C
89795957	chr15:89795957:A:G
89796284	chr15:89796284:A:C
89796555	chr15:89796555:T:C
89796685	chr15:89796685:C:T
89796696	chr15:89796696:C:T
89797084	chr15:89797084:C:T
89797095	chr15:89797095:ATC:A
89797303	chr15:89797303:G:C
89797488	chr15:89797488:G:A
89797494	chr15:89797494:A:C
89798751	chr15:89798751:C:T
89799122	chr15:89799122:G:A
89799235	chr15:89799235:C:T
89800054	chr15:89800054:G:T
89800424	chr15:89800424:T:C
89800663	chr15:89800663:G:A
89800805	chr15:89800805:G:A
89801035	chr15:89801035:C:G
89801121	chr15:89801121:T:C
89801122	chr15:89801122:A:T
89801247	chr15:89801247:C:T
89801344	chr15:89801344:G:A
89801835	chr15:89801835:T:C
89802104	chr15:89802104:G:A
89802458	chr15:89802458:A:T
89802693	chr15:89802693:A:G
89803104	chr15:89803104:A:G
89803139	chr15:89803139:C:T
89803316	chr15:89803316:C:T
89803639	chr15:89803639:G:C
89804107	chr15:89804107:T:C
89804552	chr15:89804552:C:T
89804561	chr15:89804561:C:A
89804583	chr15:89804583:G:A
89804689	chr15:89804689:G:A
89805307	chr15:89805307:C:A
89805451	chr15:89805451:A:T
89805800	chr15:89805800:T:A
89806230	chr15:89806230:G:A
89806327	chr15:89806327:C:T
89806729	chr15:89806729:A:G
89807241	chr15:89807241:T:C
89807715	chr15:89807715:C:T
89807924	chr15:89807924:A:G
89807931	chr15:89807931:C:G
89807999	chr15:89807999:C:T
89808208	chr15:89808208:A:G
89808240	chr15:89808240:T:G
89808343	chr15:89808343:G:A
89808420	chr15:89808420:C:T
89808838	chr15:89808838:G:A
89809119	chr15:89809119:G:A
89809380	chr15:89809380:A:G
89810518	chr15:89810518:C:T
89810622	chr15:89810622:A:G
89811249	chr15:89811249:C:T
89811382	chr15:89811382:C:A
89811796	chr15:89811796:A:G
89812005	chr15:89812005:G:A
89812036	chr15:89812036:A:G
89812148	chr15:89812148:TGTGGCCGGGAGAGCTGAGCACCC:T
89812473	chr15:89812473:C:T
89812770	chr15:89812770:C:T
89812869	chr15:89812869:G:A
89813240	chr15:89813240:A:T
89813365	chr15:89813365:G:A
89813708	chr15:89813708:C:T
89814058	chr15:89814058:T:C
89814387	chr15:89814387:C:G
89814426	chr15:89814426:C:T
89814476	chr15:89814476:C:T
89814887	chr15:89814887:A:G
89815121	chr15:89815121:C:T
89815167	chr15:89815167:C:T
89815403	chr15:89815403:C:G
89815750	chr15:89815750:G:A
89815832	chr15:89815832:T:G
89815844	chr15:89815844:AAG:A
89816806	chr15:89816806:A:G
89816815	chr15:89816815:T:C
89817315	chr15:89817315:G:T
89817508	chr15:89817508:A:G
89817643	chr15:89817643:G:C
89817721	chr15:89817721:A:T
89817821	chr15:89817821:C:T
89818151	chr15:89818151:G:A
89818267	chr15:89818267:G:C
89818473	chr15:89818473:G:A
89818872	chr15:89818872:A:G
89818878	chr15:89818878:C:G
89819043	chr15:89819043:A:G
89819060	chr15:89819060:C:T
89819137	chr15:89819137:G:A
89819426	chr15:89819426:G:A
89819431	chr15:89819431:G:C
89819475	chr15:89819475:A:G
89819952	chr15:89819952:G:C
89819988	chr15:89819988:T:A
89820376	chr15:89820376:C:T
89820540	chr15:89820540:T:G
89820763	chr15:89820763:A:C
89821865	chr15:89821865:G:A
89821963	chr15:89821963:G:A
89822190	chr15:89822190:C:T
89822225	chr15:89822225:CCTT:C
89822343	chr15:89822343:C:T
89822408	chr15:89822408:G:A
89822800	chr15:89822800:C:T
89823628	chr15:89823628:G:C
89823692	chr15:89823692:C:T
89824728	chr15:89824728:C:A
89824835	chr15:89824835:G:A
89824939	chr15:89824939:T:C
89825041	chr15:89825041:T:C
89825203	chr15:89825203:C:A
89825207	chr15:89825207:G:A
89825296	chr15:89825296:A:T
89825548	chr15:89825548:A:G
89825717	chr15:89825717:G:A
89825871	chr15:89825871:G:A
89825916	chr15:89825916:T:G
89825972	chr15:89825972:C:T
89826450	chr15:89826450:C:T
89826522	chr15:89826522:T:C
89827198	chr15:89827198:G:C
89827738	chr15:89827738:C:T
89827939	chr15:89827939:G:A
89828117	chr15:89828117:T:G
89828152	chr15:89828152:G:T
89828316	chr15:89828316:G:A
89828358	chr15:89828358:CG:C
89828711	chr15:89828711:T:C
89828802	chr15:89828802:C:T
89828835	chr15:89828835:G:C
89829233	chr15:89829233:C:T
89829391	chr15:89829391:G:A
89829837	chr15:89829837:G:A
89829875	chr15:89829875:A:G
89830022	chr15:89830022:T:G
89830207	chr15:89830207:A:G
89830323	chr15:89830323:G:A
89830641	chr15:89830641:T:C
89830676	chr15:89830676:C:T
89830806	chr15:89830806:G:C
89830895	chr15:89830895:G:T
89831025	chr15:89831025:C:A
89831549	chr15:89831549:G:A
89832216	chr15:89832216:G:A
89832226	chr15:89832226:C:T
89832315	chr15:89832315:G:A
89832552	chr15:89832552:G:A
89832726	chr15:89832726:G:T
89832770	chr15:89832770:G:A
89832778	chr15:89832778:G:A
89832899	chr15:89832899:G:C
89833227	chr15:89833227:G:A
89833419	chr15:89833419:A:G
89833568	chr15:89833568:G:A
89833733	chr15:89833733:T:C
89833789	chr15:89833789:C:T
89833825	chr15:89833825:G:A
89834451	chr15:89834451:C:T
89834555	chr15:89834555:C:T
89835231	chr15:89835231:G:A
89835462	chr15:89835462:C:CTTGCTTGTCT
89835776	chr15:89835776:C:T
89836148	chr15:89836148:T:C
89836806	chr15:89836806:T:A
89836807	chr15:89836807:G:A
89837871	chr15:89837871:CACA:C
89838046	chr15:89838046:C:T
89838177	chr15:89838177:G:A
89839297	chr15:89839297:A:T
89839388	chr15:89839388:C:T
89840021	chr15:89840021:C:T
89840075	chr15:89840075:A:G
89840131	chr15:89840131:T:C
89840495	chr15:89840495:T:C
89840783	chr15:89840783:A:G
89840813	chr15:89840813:C:T
89840834	chr15:89840834:G:A
89840883	chr15:89840883:A:G
89841629	chr15:89841629:T:C
89841803	chr15:89841803:C:G
89841998	chr15:89841998:C:G
89842079	chr15:89842079:C:T
89842164	chr15:89842164:T:A
89842351	chr15:89842351:G:A
89842606	chr15:89842606:CTTTA:C
89842636	chr15:89842636:C:T
89842906	chr15:89842906:C:T
89843054	chr15:89843054:C:T
89843100	chr15:89843100:T:TGAGAGAATCC
89843621	chr15:89843621:C:T
89844061	chr15:89844061:A:C
89844111	chr15:89844111:C:T
89844114	chr15:89844114:G:A
89844391	chr15:89844391:G:A
89844400	chr15:89844400:T:C
89844626	chr15:89844626:G:C
89845611	chr15:89845611:G:A
89846231	chr15:89846231:G:C
89846549	chr15:89846549:C:T
89846590	chr15:89846590:G:A
89846885	chr15:89846885:G:C
89847151	chr15:89847151:A:C
89847535	chr15:89847535:T:C
89848038	chr15:89848038:T:C
89848470	chr15:89848470:C:T
89848689	chr15:89848689:A:G
89848796	chr15:89848796:G:A
89849428	chr15:89849428:A:G
89849651	chr15:89849651:G:A
89849782	chr15:89849782:A:G
89849829	chr15:89849829:GC:G
89850042	chr15:89850042:T:C
89850065	chr15:89850065:T:G
89851031	chr15:89851031:AC:A
89851059	chr15:89851059:A:T
89851124	chr15:89851124:C:T
89851399	chr15:89851399:T:G
89851621	chr15:89851621:G:A
89851966	chr15:89851966:G:A
89852047	chr15:89852047:A:G
89852068	chr15:89852068:A:T
89852745	chr15:89852745:C:A
89853103	chr15:89853103:G:A
89855763	chr15:89855763:T:C
89856573	chr15:89856573:G:A
89856743	chr15:89856743:C:T
89857214	chr15:89857214:T:C
89857947	chr15:89857947:T:C
89858840	chr15:89858840:G:A
89859503	chr15:89859503:C:T
89859803	chr15:89859803:A:G
89859854	chr15:89859854:C:T
89859966	chr15:89859966:G:A
89860309	chr15:89860309:A:G
89860793	chr15:89860793:A:G
89860891	chr15:89860891:C:A
89861296	chr15:89861296:T:C
89862314	chr15:89862314:T:C
89862512	chr15:89862512:T:C
89863098	chr15:89863098:G:A
89863305	chr15:89863305:C:G
89863887	chr15:89863887:C:T
89864201	chr15:89864201:T:C
89864583	chr15:89864583:C:T
89864630	chr15:89864630:G:A
89864811	chr15:89864811:G:A
89864894	chr15:89864894:A:T
89864896	chr15:89864896:AG:A
89865834	chr15:89865834:T:C
89865838	chr15:89865838:T:C
89866186	chr15:89866186:C:T
89866489	chr15:89866489:T:G
89867425	chr15:89867425:G:A
89869110	chr15:89869110:C:T
89870307	chr15:89870307:C:T
89870362	chr15:89870362:G:A
89870800	chr15:89870800:G:C
89871087	chr15:89871087:G:A
89871186	chr15:89871186:C:T
89872284	chr15:89872284:C:T
89872335	chr15:89872335:T:G
89872349	chr15:89872349:T:G
89872654	chr15:89872654:C:T
89873281	chr15:89873281:GTCT:G
89873383	chr15:89873383:C:A
89873508	chr15:89873508:T:C
89874744	chr15:89874744:T:C
89874767	chr15:89874767:C:G
89874873	chr15:89874873:T:A
89875181	chr15:89875181:T:A
89875544	chr15:89875544:A:G
89876458	chr15:89876458:G:A
89876597	chr15:89876597:T:C
89877502	chr15:89877502:C:T
89878838	chr15:89878838:C:T
89879433	chr15:89879433:A:T
89879436	chr15:89879436:T:C
89879754	chr15:89879754:T:C
89879845	chr15:89879845:G:A
89880061	chr15:89880061:T:C
89880457	chr15:89880457:G:A
89880465	chr15:89880465:G:T
89881547	chr15:89881547:T:C
89881620	chr15:89881620:TG:T
89881770	chr15:89881770:C:A
89882091	chr15:89882091:G:T
89882441	chr15:89882441:C:T
89882449	chr15:89882449:G:A
89882866	chr15:89882866:T:C
89883367	chr15:89883367:T:C
89883457	chr15:89883457:A:G
89884479	chr15:89884479:A:G
89884561	chr15:89884561:C:T
89884698	chr15:89884698:AG:A
89884709	chr15:89884709:G:A
89884786	chr15:89884786:A:G
89884840	chr15:89884840:A:G
89884947	chr15:89884947:C:G
89885219	chr15:89885219:G:C
89885311	chr15:89885311:T:C
89885523	chr15:89885523:C:T
89885662	chr15:89885662:A:C
89885711	chr15:89885711:G:T
89885916	chr15:89885916:G:A
89885970	chr15:89885970:T:A
89886605	chr15:89886605:T:C
89886913	chr15:89886913:A:G
89887232	chr15:89887232:C:T
89887378	chr15:89887378:TA:T
89887637	chr15:89887637:C:T
89887728	chr15:89887728:T:C
89888655	chr15:89888655:A:C
89889076	chr15:89889076:T:C
89889167	chr15:89889167:A:C
89889757	chr15:89889757:G:A
89890152	chr15:89890152:C:T
89890242	chr15:89890242:G:T
89890246	chr15:89890246:C:T
89890449	chr15:89890449:G:A
89890558	chr15:89890558:T:C
89890681	chr15:89890681:T:G
89890726	chr15:89890726:T:C
89890973	chr15:89890973:C:T
89891181	chr15:89891181:T:G
89891347	chr15:89891347:A:G
89891396	chr15:89891396:C:T
89891456	chr15:89891456:C:T
89891486	chr15:89891486:C:G
89891586	chr15:89891586:G:C
89891645	chr15:89891645:T:C
89891656	chr15:89891656:A:G
89891946	chr15:89891946:T:G
89892368	chr15:89892368:C:T
89892497	chr15:89892497:C:A
89892653	chr15:89892653:T:C
89893205	chr15:89893205:T:C
89893236	chr15:89893236:C:T
89893397	chr15:89893397:G:A
89893836	chr15:89893836:T:C
89894061	chr15:89894061:G:C
89894069	chr15:89894069:C:T
89894138	chr15:89894138:G:A
89894296	chr15:89894296:G:A
89894406	chr15:89894406:A:T
89894626	chr15:89894626:T:C
89894752	chr15:89894752:C:T
89894825	chr15:89894825:A:C
89894893	chr15:89894893:T:A
89894933	chr15:89894933:CCA:C
89894981	chr15:89894981:TATATATAA:T
89895063	chr15:89895063:G:C
89895169	chr15:89895169:T:G
89895858	chr15:89895858:G:A
89895922	chr15:89895922:T:C
89896521	chr15:89896521:G:A
89896646	chr15:89896646:T:C
89896728	chr15:89896728:G:A
89897257	chr15:89897257:T:G
89897776	chr15:89897776:T:C
89898026	chr15:89898026:A:T
89898336	chr15:89898336:A:G
89898428	chr15:89898428:C:T
89898479	chr15:89898479:T:G
89898574	chr15:89898574:T:G
89898638	chr15:89898638:A:G
89898642	chr15:89898642:T:C
89898705	chr15:89898705:C:T
89898719	chr15:89898719:CT:C
89899056	chr15:89899056:C:A
89899357	chr15:89899357:T:C
89899720	chr15:89899720:G:A
89899908	chr15:89899908:T:C
89900196	chr15:89900196:G:C
89900488	chr15:89900488:T:G
89900515	chr15:89900515:A:G
89900541	chr15:89900541:T:C
89900547	chr15:89900547:G:C
89900894	chr15:89900894:AT:A
89900982	chr15:89900982:A:G
89901407	chr15:89901407:A:G
89902214	chr15:89902214:A:G
89902414	chr15:89902414:A:C
89902500	chr15:89902500:C:T
89903421	chr15:89903421:C:T
89903999	chr15:89903999:G:A
89904095	chr15:89904095:G:T
89904096	chr15:89904096:C:T
89904220	chr15:89904220:A:G
89904714	chr15:89904714:A:G
89904916	chr15:89904916:C:T
89905109	chr15:89905109:C:T
89905144	chr15:89905144:T:C
89905207	chr15:89905207:A:G
89905387	chr15:89905387:C:T
89905903	chr15:89905903:A:G
89906039	chr15:89906039:C:T
89906052	chr15:89906052:G:A
89906244	chr15:89906244:C:T
89906250	chr15:89906250:C:T
89906291	chr15:89906291:T:C
89907396	chr15:89907396:C:A
89907508	chr15:89907508:G:A
89907509	chr15:89907509:C:T
89907570	chr15:89907570:A:G
89907587	chr15:89907587:T:C
89907775	chr15:89907775:TG:T
89907929	chr15:89907929:C:T
89908577	chr15:89908577:T:C
89909025	chr15:89909025:G:A
89909028	chr15:89909028:G:T
89909281	chr15:89909281:G:A
89909410	chr15:89909410:T:C
89909650	chr15:89909650:A:G
89910879	chr15:89910879:C:T
89910887	chr15:89910887:CTATTTACCCAGCCCTGAGAAGGCTGGG:C
89910943	chr15:89910943:C:T
89911545	chr15:89911545:A:G
89911847	chr15:89911847:GAC:G
89911874	chr15:89911874:T:C
89912591	chr15:89912591:G:A
89912598	chr15:89912598:G:A
89912708	chr15:89912708:G:C
89912947	chr15:89912947:G:A
89913366	chr15:89913366:G:A
89913928	chr15:89913928:C:G
89914029	chr15:89914029:T:A
89914031	chr15:89914031:T:A
89914034	chr15:89914034:T:A
89914036	chr15:89914036:T:A
89914439	chr15:89914439:A:G
89914532	chr15:89914532:A:T
89915146	chr15:89915146:T:G
89915184	chr15:89915184:C:T
89915839	chr15:89915839:T:A
89915989	chr15:89915989:T:A
89916169	chr15:89916169:A:G
89916184	chr15:89916184:T:A
89916317	chr15:89916317:G:A
89916435	chr15:89916435:T:C
89916816	chr15:89916816:C:T
89917115	chr15:89917115:G:A
89917264	chr15:89917264:G:C
89917422	chr15:89917422:T:G
89917573	chr15:89917573:G:A
89917717	chr15:89917717:T:C
89917897	chr15:89917897:C:A
89918417	chr15:89918417:T:C
89918516	chr15:89918516:T:C
89918591	chr15:89918591:C:A
89918770	chr15:89918770:C:G
89918990	chr15:89918990:G:A
89919241	chr15:89919241:G:C
89919300	chr15:89919300:C:A
89919931	chr15:89919931:C:G
89920038	chr15:89920038:G:A
89920122	chr15:89920122:G:A
89921060	chr15:89921060:G:A
89921082	chr15:89921082:C:A
89921123	chr15:89921123:A:G
89921146	chr15:89921146:G:A
89921514	chr15:89921514:A:G
89921527	chr15:89921527:C:T
89921642	chr15:89921642:A:T
89921783	chr15:89921783:C:T
89921903	chr15:89921903:G:A
89922124	chr15:89922124:C:G
89922555	chr15:89922555:T:C
89922571	chr15:89922571:GC:G
89922842	chr15:89922842:T:C
89922843	chr15:89922843:G:A
89922899	chr15:89922899:C:G
89922920	chr15:89922920:A:G
89923269	chr15:89923269:T:C
89923392	chr15:89923392:C:T
89923399	chr15:89923399:A:T
89923415	chr15:89923415:A:G
89923500	chr15:89923500:G:A
89923665	chr15:89923665:G:T
89923667	chr15:89923667:G:T
89924262	chr15:89924262:G:A
89924393	chr15:89924393:G:A
89924436	chr15:89924436:A:G
89924456	chr15:89924456:C:T
89924485	chr15:89924485:A:G
89924560	chr15:89924560:A:G
89924747	chr15:89924747:A:G
89924855	chr15:89924855:TG:T
89924875	chr15:89924875:C:T
89924958	chr15:89924958:A:C
89925226	chr15:89925226:A:T
89925676	chr15:89925676:C:T
89925732	chr15:89925732:T:C
89926191	chr15:89926191:C:T
89926640	chr15:89926640:TGCAAATAACTATC:T
89926680	chr15:89926680:C:T
89926690	chr15:89926690:C:T
89926851	chr15:89926851:C:T
89926936	chr15:89926936:C:T
89927027	chr15:89927027:A:C
89927063	chr15:89927063:A:G
89927070	chr15:89927070:T:C
89927261	chr15:89927261:C:T
89927529	chr15:89927529:A:G
89927548	chr15:89927548:A:G
89927738	chr15:89927738:A:G
89927955	chr15:89927955:C:G
89928087	chr15:89928087:G:T
89928413	chr15:89928413:A:C
89928575	chr15:89928575:A:G
89928621	chr15:89928621:A:G
89928685	chr15:89928685:G:T
89928722	chr15:89928722:C:T
89928806	chr15:89928806:C:G
89928998	chr15:89928998:C:T
89929091	chr15:89929091:T:C
89929574	chr15:89929574:A:T
89929741	chr15:89929741:T:G
89929852	chr15:89929852:G:A
89930022	chr15:89930022:C:T
89930025	chr15:89930025:C:T
89930068	chr15:89930068:A:C
89930165	chr15:89930165:T:C
89930249	chr15:89930249:A:C
89930458	chr15:89930458:T:C
89930723	chr15:89930723:A:C
89930799	chr15:89930799:A:G
89930931	chr15:89930931:T:C
89931109	chr15:89931109:C:T
89931219	chr15:89931219:G:A
89931288	chr15:89931288:G:A
89931478	chr15:89931478:C:A
89931501	chr15:89931501:C:T
89931704	chr15:89931704:T:G
89931884	chr15:89931884:T:C
89931992	chr15:89931992:G:GCA
89932319	chr15:89932319:A:C
89932731	chr15:89932731:G:A
89933041	chr15:89933041:C:T
89933046	chr15:89933046:TTAAA:T
89933116	chr15:89933116:GT:G
89933197	chr15:89933197:T:C
89933386	chr15:89933386:T:C
89933410	chr15:89933410:G:T
89933479	chr15:89933479:C:T
89933486	chr15:89933486:T:C
89933556	chr15:89933556:C:G
89934009	chr15:89934009:C:G
89934525	chr15:89934525:C:T
89934725	chr15:89934725:T:A
89934794	chr15:89934794:G:A
89934872	chr15:89934872:G:A
89935221	chr15:89935221:G:A
89935963	chr15:89935963:T:C
89936873	chr15:89936873:A:G
89937455	chr15:89937455:C:T
89937896	chr15:89937896:C:T
89938095	chr15:89938095:A:G
89938118	chr15:89938118:T:C
89938175	chr15:89938175:C:G
89938180	chr15:89938180:T:C
89938230	chr15:89938230:GAT:G
89938438	chr15:89938438:T:A
89938661	chr15:89938661:A:T
89938705	chr15:89938705:G:A
89938908	chr15:89938908:A:G
89938912	chr15:89938912:C:T
89939092	chr15:89939092:A:G
89939243	chr15:89939243:C:T
89939395	chr15:89939395:G:A
89939465	chr15:89939465:AAAAAAAAAAG:A
89939922	chr15:89939922:A:T
89940310	chr15:89940310:T:C
89940342	chr15:89940342:A:G
89940682	chr15:89940682:A:G
89940798	chr15:89940798:C:A
89941219	chr15:89941219:C:T
89941241	chr15:89941241:C:T
89941372	chr15:89941372:G:C
89941978	chr15:89941978:T:G
89942031	chr15:89942031:C:T
89942049	chr15:89942049:G:A
89942148	chr15:89942148:C:A
89942881	chr15:89942881:G:A
89943045	chr15:89943045:G:A
89943280	chr15:89943280:C:A
89943306	chr15:89943306:G:T
89943604	chr15:89943604:A:G
89943677	chr15:89943677:C:A
89943865	chr15:89943865:C:T
89944301	chr15:89944301:A:G
89944413	chr15:89944413:A:G
89944467	chr15:89944467:A:C
89944645	chr15:89944645:T:C
89944755	chr15:89944755:A:G
89944757	chr15:89944757:C:A
89944802	chr15:89944802:GT:G
89944920	chr15:89944920:T:C
89945081	chr15:89945081:G:A
89945105	chr15:89945105:T:C
89945440	chr15:89945440:C:G
89945472	chr15:89945472:G:A
89945484	chr15:89945484:G:A
89945901	chr15:89945901:G:A
89945979	chr15:89945979:T:C
89946150	chr15:89946150:G:A
89946341	chr15:89946341:G:A
89946389	chr15:89946389:C:G
89946601	chr15:89946601:A:T
89946771	chr15:89946771:T:C
89946877	chr15:89946877:G:A
89947089	chr15:89947089:G:C
89947138	chr15:89947138:T:A
89947243	chr15:89947243:T:C
89947263	chr15:89947263:C:T
89947412	chr15:89947412:G:A
89947483	chr15:89947483:A:G
89947900	chr15:89947900:T:A
89947995	chr15:89947995:G:A
89948092	chr15:89948092:C:T
89948093	chr15:89948093:G:A
89948634	chr15:89948634:T:C
89949503	chr15:89949503:C:T
89949599	chr15:89949599:A:T
89949787	chr15:89949787:C:A
89950143	chr15:89950143:A:G
89950255	chr15:89950255:C:T
89950343	chr15:89950343:A:G
89950640	chr15:89950640:G:A
89950861	chr15:89950861:G:A
89950866	chr15:89950866:G:A
89950875	chr15:89950875:A:G
89951316	chr15:89951316:T:C
89951664	chr15:89951664:T:G
89951828	chr15:89951828:C:T
89951930	chr15:89951930:C:G
89951957	chr15:89951957:T:C
89952007	chr15:89952007:C:T
89952026	chr15:89952026:G:A
89952028	chr15:89952028:G:A
89952277	chr15:89952277:A:G
89952317	chr15:89952317:T:G
89952407	chr15:89952407:C:A
89952418	chr15:89952418:G:T
89952421	chr15:89952421:T:C
89952422	chr15:89952422:A:T
89952531	chr15:89952531:T:A
89952567	chr15:89952567:A:G
89952634	chr15:89952634:C:G
89952809	chr15:89952809:T:C
89952951	chr15:89952951:A:T
89953108	chr15:89953108:A:C
89953207	chr15:89953207:G:A
89953319	chr15:89953319:C:T
89953639	chr15:89953639:T:TG
89953731	chr15:89953731:G:A
89954267	chr15:89954267:G:A
89954599	chr15:89954599:G:A
89954636	chr15:89954636:C:G
89954874	chr15:89954874:C:G
89955088	chr15:89955088:T:C
89955090	chr15:89955090:A:G
89955338	chr15:89955338:C:T
89955488	chr15:89955488:T:C
89955547	chr15:89955547:C:T
89956106	chr15:89956106:G:T
89956121	chr15:89956121:A:G
89956468	chr15:89956468:A:G
89956973	chr15:89956973:G:A
89957360	chr15:89957360:T:C
89957537	chr15:89957537:A:G
89958010	chr15:89958010:C:T
89958077	chr15:89958077:T:C
89958078	chr15:89958078:G:A
89958246	chr15:89958246:C:G
89958395	chr15:89958395:T:C
89958502	chr15:89958502:T:G
89959034	chr15:89959034:G:A
89959056	chr15:89959056:A:G
89959297	chr15:89959297:C:T
89959359	chr15:89959359:A:G
89959403	chr15:89959403:T:C
89959432	chr15:89959432:C:T
89959507	chr15:89959507:G:A
89959917	chr15:89959917:G:A
89959995	chr15:89959995:C:T
89960054	chr15:89960054:C:T
89960082	chr15:89960082:A:C
89960131	chr15:89960131:A:G
89960822	chr15:89960822:G:A
89961334	chr15:89961334:G:A
89961652	chr15:89961652:T:A
89961799	chr15:89961799:T:C
89961949	chr15:89961949:G:A
89961973	chr15:89961973:T:C
89962096	chr15:89962096:C:T
89962425	chr15:89962425:T:G
89962726	chr15:89962726:A:G
89962747	chr15:89962747:G:A
89962783	chr15:89962783:C:T
89962943	chr15:89962943:AG:A
89962944	chr15:89962944:G:A
89963138	chr15:89963138:G:A
89963182	chr15:89963182:C:G
89963183	chr15:89963183:A:G
89963215	chr15:89963215:G:C
89963229	chr15:89963229:T:A
89963268	chr15:89963268:G:A
89963573	chr15:89963573:T:A
89964090	chr15:89964090:C:T
89964158	chr15:89964158:C:T
89964539	chr15:89964539:G:A
89964562	chr15:89964562:C:T
89964699	chr15:89964699:G:A
89965127	chr15:89965127:G:A
89965136	chr15:89965136:A:AC
89965576	chr15:89965576:C:A
89965720	chr15:89965720:C:T
89965827	chr15:89965827:C:G
89965895	chr15:89965895:G:A
89966010	chr15:89966010:C:G
89966278	chr15:89966278:T:C
89966312	chr15:89966312:G:T
89966315	chr15:89966315:A:C
89966362	chr15:89966362:T:A
89966420	chr15:89966420:C:A
89966652	chr15:89966652:C:T
89966659	chr15:89966659:T:C
89966791	chr15:89966791:C:T
89966926	chr15:89966926:C:T
89967041	chr15:89967041:A:G
89967446	chr15:89967446:C:T
89967677	chr15:89967677:C:A
89967771	chr15:89967771:G:A
89967944	chr15:89967944:G:A
89967987	chr15:89967987:G:A
89968001	chr15:89968001:T:C
89968017	chr15:89968017:G:C
89968031	chr15:89968031:C:T
89968316	chr15:89968316:G:A
89968402	chr15:89968402:G:A
89968518	chr15:89968518:C:T
89968579	chr15:89968579:T:C
89968713	chr15:89968713:G:A
89968792	chr15:89968792:G:A
89968799	chr15:89968799:C:T
89968862	chr15:89968862:C:G
89969270	chr15:89969270:G:A
89969356	chr15:89969356:C:A
89969550	chr15:89969550:T:C
89969913	chr15:89969913:A:G
89970110	chr15:89970110:C:T
89970317	chr15:89970317:T:C
89970321	chr15:89970321:A:G
89970399	chr15:89970399:G:A
89970527	chr15:89970527:G:A
89970553	chr15:89970553:A:T
89970676	chr15:89970676:C:T
89970806	chr15:89970806:A:G
89970866	chr15:89970866:A:AT
89971030	chr15:89971030:G:A
89971152	chr15:89971152:G:A
89971157	chr15:89971157:C:T
89971569	chr15:89971569:C:T
89971658	chr15:89971658:A:G
89971662	chr15:89971662:A:G
89971715	chr15:89971715:T:C
89972455	chr15:89972455:T:C
89972738	chr15:89972738:C:A
89973264	chr15:89973264:T:C
89973604	chr15:89973604:A:G
89973617	chr15:89973617:A:G
89973625	chr15:89973625:C:G
89973802	chr15:89973802:G:A
89974223	chr15:89974223:T:A
89974285	chr15:89974285:C:T
89974360	chr15:89974360:T:C
89974419	chr15:89974419:G:A
89974498	chr15:89974498:C:A
89974916	chr15:89974916:G:A
89975127	chr15:89975127:A:G
89975154	chr15:89975154:T:C
89975163	chr15:89975163:G:A
89975401	chr15:89975401:C:T
89975519	chr15:89975519:A:C
89975543	chr15:89975543:G:A
89975680	chr15:89975680:C:G
89975695	chr15:89975695:G:C
89976385	chr15:89976385:G:A
89976584	chr15:89976584:C:T
89976588	chr15:89976588:A:G
89976661	chr15:89976661:G:A
89976662	chr15:89976662:C:A
89976725	chr15:89976725:T:C
89976908	chr15:89976908:T:C
89977020	chr15:89977020:G:A
89977279	chr15:89977279:C:T
89977400	chr15:89977400:T:A
89977761	chr15:89977761:C:T
89978665	chr15:89978665:C:T
89979006	chr15:89979006:A:C
89979161	chr15:89979161:G:T
89979511	chr15:89979511:G:A
89979593	chr15:89979593:G:T
89979940	chr15:89979940:G:A
89979978	chr15:89979978:C:T
89980138	chr15:89980138:C:T
89980202	chr15:89980202:A:G
89980326	chr15:89980326:G:A
89980457	chr15:89980457:A:G
89980967	chr15:89980967:T:C
89981033	chr15:89981033:C:T
89981182	chr15:89981182:G:A
89981729	chr15:89981729:C:CA
89981794	chr15:89981794:C:T
89981935	chr15:89981935:C:T
89982226	chr15:89982226:G:A
89982245	chr15:89982245:A:G
89982398	chr15:89982398:G:A
89982758	chr15:89982758:C:T
89983004	chr15:89983004:A:C
89983051	chr15:89983051:T:C
89983122	chr15:89983122:A:G
89983125	chr15:89983125:C:A
89983236	chr15:89983236:C:G
89983763	chr15:89983763:T:G
89984167	chr15:89984167:T:TTC
89984314	chr15:89984314:G:A
89984431	chr15:89984431:C:G
89984533	chr15:89984533:T:C
89984874	chr15:89984874:C:T
89985139	chr15:89985139:T:C
89985629	chr15:89985629:T:G
89985988	chr15:89985988:C:T
89986252	chr15:89986252:C:A
89986449	chr15:89986449:A:G
89986477	chr15:89986477:C:T
89987086	chr15:89987086:A:G
89987226	chr15:89987226:T:C
89987402	chr15:89987402:CAG:C
89987514	chr15:89987514:G:A
89987525	chr15:89987525:AG:A
89987528	chr15:89987528:AAAC:A
89987540	chr15:89987540:T:C
89987681	chr15:89987681:T:C
89987914	chr15:89987914:T:C
89988154	chr15:89988154:A:T
89988227	chr15:89988227:A:C
89988390	chr15:89988390:G:A
89988398	chr15:89988398:T:TG
89988478	chr15:89988478:A:C
89988809	chr15:89988809:T:C
89989021	chr15:89989021:C:T
89989223	chr15:89989223:T:C
89989411	chr15:89989411:T:A
89989412	chr15:89989412:C:T
89989446	chr15:89989446:C:T
89989512	chr15:89989512:T:TTGTTC
89989630	chr15:89989630:G:A
89989768	chr15:89989768:G:A
89989816	chr15:89989816:A:G
89989853	chr15:89989853:A:T
89990380	chr15:89990380:TCA:T
89990426	chr15:89990426:G:A
89990574	chr15:89990574:T:C
89990692	chr15:89990692:C:T
89990709	chr15:89990709:C:T
89990738	chr15:89990738:A:G
89991029	chr15:89991029:G:A
89991434	chr15:89991434:C:T
89991727	chr15:89991727:T:G
89992500	chr15:89992500:A:G
89992774	chr15:89992774:C:T
89992834	chr15:89992834:G:A
89992841	chr15:89992841:A:G
89993102	chr15:89993102:C:T
89993869	chr15:89993869:A:G
89994931	chr15:89994931:T:C
89995046	chr15:89995046:A:G
89995277	chr15:89995277:C:T
89995410	chr15:89995410:A:G
89995626	chr15:89995626:T:A
89995922	chr15:89995922:G:A
89996674	chr15:89996674:T:A
89997281	chr15:89997281:C:A
89997351	chr15:89997351:T:C
89997541	chr15:89997541:T:C
89997695	chr15:89997695:T:C
89997763	chr15:89997763:C:T
89998106	chr15:89998106:G:T
89998281	chr15:89998281:T:C
89998386	chr15:89998386:C:G
89998395	chr15:89998395:A:G
89998649	chr15:89998649:T:A
89998881	chr15:89998881:G:A
89999254	chr15:89999254:G:GC
89999358	chr15:89999358:G:A
89999457	chr15:89999457:G:A
90000279	chr15:90000279:C:T
90000674	chr15:90000674:C:T
90001001	chr15:90001001:G:A
90001254	chr15:90001254:A:G
90002518	chr15:90002518:G:T
90002858	chr15:90002858:G:A
90003455	chr15:90003455:T:G
90003481	chr15:90003481:A:G
90003997	chr15:90003997:G:A
90004197	chr15:90004197:T:G
90005032	chr15:90005032:T:C
90005073	chr15:90005073:G:A
90005190	chr15:90005190:C:G
90005320	chr15:90005320:A:C
90005594	chr15:90005594:A:G
90005639	chr15:90005639:G:A
90005777	chr15:90005777:A:G
90006290	chr15:90006290:A:G
90006908	chr15:90006908:T:C
90007232	chr15:90007232:G:A
90007540	chr15:90007540:A:G
90007751	chr15:90007751:G:T
90007771	chr15:90007771:G:A
90009090	chr15:90009090:C:G
90009349	chr15:90009349:G:A
90009644	chr15:90009644:C:G
90009873	chr15:90009873:C:G
90009902	chr15:90009902:T:G
90010936	chr15:90010936:T:G
90011252	chr15:90011252:T:A
90011949	chr15:90011949:G:A
90012602	chr15:90012602:G:A
90012714	chr15:90012714:C:T
90013231	chr15:90013231:G:T
90013404	chr15:90013404:G:A
90013666	chr15:90013666:C:T
90013782	chr15:90013782:T:C
90013906	chr15:90013906:A:G
90014178	chr15:90014178:G:A
90014953	chr15:90014953:C:T
90015118	chr15:90015118:T:C
90015149	chr15:90015149:C:A
90015897	chr15:90015897:C:T
90016529	chr15:90016529:A:C
90016816	chr15:90016816:A:G
90017347	chr15:90017347:G:A
90017650	chr15:90017650:T:C
90017942	chr15:90017942:T:C
90017974	chr15:90017974:AG:A
90018198	chr15:90018198:T:C
90018827	chr15:90018827:C:A
90019073	chr15:90019073:T:TA
90019193	chr15:90019193:T:C
90019645	chr15:90019645:G:A
90019703	chr15:90019703:G:A
90019909	chr15:90019909:A:G
90019989	chr15:90019989:G:C
90020486	chr15:90020486:CCG:C
90020626	chr15:90020626:G:A
90021392	chr15:90021392:A:G
90021482	chr15:90021482:A:G
90022520	chr15:90022520:T:C
90022595	chr15:90022595:G:A
90022636	chr15:90022636:G:A
90022773	chr15:90022773:A:G
90022940	chr15:90022940:A:G
90023026	chr15:90023026:G:A
90023092	chr15:90023092:G:A
90023272	chr15:90023272:A:G
90023287	chr15:90023287:C:G
90023344	chr15:90023344:C:T
90023931	chr15:90023931:G:A
90024124	chr15:90024124:C:T
90024337	chr15:90024337:C:T
90024559	chr15:90024559:C:T
90024954	chr15:90024954:G:A
90025532	chr15:90025532:A:G
90025728	chr15:90025728:A:G
90026040	chr15:90026040:A:G
90026144	chr15:90026144:C:T
90026268	chr15:90026268:AC:A
90026339	chr15:90026339:C:T
90026567	chr15:90026567:A:T
90026837	chr15:90026837:C:T
90027293	chr15:90027293:G:A
90027303	chr15:90027303:T:C
90027609	chr15:90027609:TG:T
90027614	chr15:90027614:G:A
90027827	chr15:90027827:T:C
90028225	chr15:90028225:T:C
90028772	chr15:90028772:G:A
90028797	chr15:90028797:G:C
90029301	chr15:90029301:A:G
90029547	chr15:90029547:G:A
90029707	chr15:90029707:C:T
90030459	chr15:90030459:T:C
90030770	chr15:90030770:T:A
90031359	chr15:90031359:A:G
90031424	chr15:90031424:G:A
90031507	chr15:90031507:G:A
90032970	chr15:90032970:G:C
90033540	chr15:90033540:A:G
90034345	chr15:90034345:C:T
90034423	chr15:90034423:A:G
90034604	chr15:90034604:G:C
90034623	chr15:90034623:G:A
90034648	chr15:90034648:T:C
90034703	chr15:90034703:C:G
90034839	chr15:90034839:G:A
90034945	chr15:90034945:A:G
90035130	chr15:90035130:C:T
90035395	chr15:90035395:C:T
90035631	chr15:90035631:G:A
90035717	chr15:90035717:C:T
90035960	chr15:90035960:G:A
90036250	chr15:90036250:G:A
90036346	chr15:90036346:T:C
90036431	chr15:90036431:C:T
90036696	chr15:90036696:A:T
90036733	chr15:90036733:A:G
90036776	chr15:90036776:T:C
90036791	chr15:90036791:T:TC
90036867	chr15:90036867:G:A
90037105	chr15:90037105:T:C
90037159	chr15:90037159:T:C
90037214	chr15:90037214:G:T
90037261	chr15:90037261:T:C
90037336	chr15:90037336:G:A
90037784	chr15:90037784:T:G
90037787	chr15:90037787:C:T
90038016	chr15:90038016:T:A
90038022	chr15:90038022:C:T
90038687	chr15:90038687:T:C
90038882	chr15:90038882:A:G
90038891	chr15:90038891:A:G
90038918	chr15:90038918:T:A
90039042	chr15:90039042:G:A
90039256	chr15:90039256:A:G
90039305	chr15:90039305:G:T
90039446	chr15:90039446:T:C
90039674	chr15:90039674:G:A
90039959	chr15:90039959:TA:T
90039999	chr15:90039999:T:C
90040166	chr15:90040166:G:T
90040231	chr15:90040231:A:G
90041111	chr15:90041111:T:G
90042627	chr15:90042627:T:C
90043119	chr15:90043119:G:A
90043123	chr15:90043123:C:T
90043127	chr15:90043127:C:A
90043296	chr15:90043296:C:T
90043298	chr15:90043298:A:G
90043677	chr15:90043677:A:AG
90043750	chr15:90043750:T:G
90044359	chr15:90044359:C:T
90044417	chr15:90044417:CAG:C
90045385	chr15:90045385:G:A
90045777	chr15:90045777:C:T
90046283	chr15:90046283:C:T
90046410	chr15:90046410:T:A
90046425	chr15:90046425:G:A
90046569	chr15:90046569:G:A
90046769	chr15:90046769:C:T
90047091	chr15:90047091:A:G
90047165	chr15:90047165:C:T
90047175	chr15:90047175:C:T
90047305	chr15:90047305:G:A
90047611	chr15:90047611:A:G
90047742	chr15:90047742:C:T
90047788	chr15:90047788:T:G
90047975	chr15:90047975:C:T
90048239	chr15:90048239:C:T
90048451	chr15:90048451:C:A
90048452	chr15:90048452:T:C
90048513	chr15:90048513:G:A
90048696	chr15:90048696:T:G
90048933	chr15:90048933:C:T
90049165	chr15:90049165:C:T
90049197	chr15:90049197:T:C
90049364	chr15:90049364:C:T
90049847	chr15:90049847:C:T
90050082	chr15:90050082:G:A
90050287	chr15:90050287:G:A
90050691	chr15:90050691:C:T
90050715	chr15:90050715:T:C
90050716	chr15:90050716:G:A
90051014	chr15:90051014:G:A
90051033	chr15:90051033:G:A
90051195	chr15:90051195:T:C
90051198	chr15:90051198:C:T
90051611	chr15:90051611:C:T
90051614	chr15:90051614:C:T
90051872	chr15:90051872:A:G
90052066	chr15:90052066:C:G
90052245	chr15:90052245:T:C
90052258	chr15:90052258:TG:T
90052384	chr15:90052384:T:C
90052825	chr15:90052825:T:C
90052900	chr15:90052900:C:T
90052970	chr15:90052970:G:A
90053007	chr15:90053007:T:TC
90053087	chr15:90053087:G:A
90053125	chr15:90053125:T:C
90053391	chr15:90053391:C:T
90053540	chr15:90053540:A:G
90053615	chr15:90053615:T:C
90053839	chr15:90053839:C:T
90054343	chr15:90054343:GC:G
90054809	chr15:90054809:A:G
90054939	chr15:90054939:T:G
90054976	chr15:90054976:A:G
90055003	chr15:90055003:T:C
90055009	chr15:90055009:A:G
90055277	chr15:90055277:T:A
90055342	chr15:90055342:G:A
90055502	chr15:90055502:T:C
90055520	chr15:90055520:G:A
90055569	chr15:90055569:A:G
90055756	chr15:90055756:T:C
90055818	chr15:90055818:A:G
90055886	chr15:90055886:A:G
90055907	chr15:90055907:G:A
90056014	chr15:90056014:G:A
90056443	chr15:90056443:G:C
90056677	chr15:90056677:A:C
90056749	chr15:90056749:A:G
90056817	chr15:90056817:C:T
90057307	chr15:90057307:G:A
90057574	chr15:90057574:G:A
90057619	chr15:90057619:G:C
90057801	chr15:90057801:A:C
90057937	chr15:90057937:A:C
90057957	chr15:90057957:A:T
90058032	chr15:90058032:A:G
90058066	chr15:90058066:C:T
90058089	chr15:90058089:G:C
90058103	chr15:90058103:G:C
90058335	chr15:90058335:C:A
90058556	chr15:90058556:C:T
90058621	chr15:90058621:G:A
90058653	chr15:90058653:G:T
90058683	chr15:90058683:G:A
90058752	chr15:90058752:T:A
90059004	chr15:90059004:T:C
90059039	chr15:90059039:C:T
90059187	chr15:90059187:C:T
90059211	chr15:90059211:G:A
90059278	chr15:90059278:G:A
90059331	chr15:90059331:G:A
90059645	chr15:90059645:G:A
90059760	chr15:90059760:C:T
90059997	chr15:90059997:G:A
90060036	chr15:90060036:G:A
90060713	chr15:90060713:G:A
90061154	chr15:90061154:C:T
90061572	chr15:90061572:C:T
90061834	chr15:90061834:G:A
90061866	chr15:90061866:T:G
90061944	chr15:90061944:G:T
90061946	chr15:90061946:G:A
90062839	chr15:90062839:C:T
90062921	chr15:90062921:A:G
90062983	chr15:90062983:A:G
90063014	chr15:90063014:A:G
90063131	chr15:90063131:C:T
90063193	chr15:90063193:A:G
90063712	chr15:90063712:G:C
90063989	chr15:90063989:C:T
90064039	chr15:90064039:T:C
90064204	chr15:90064204:C:T
90064544	chr15:90064544:A:G
90064859	chr15:90064859:G:A
90064892	chr15:90064892:C:T
90065050	chr15:90065050:G:T
90065579	chr15:90065579:TTGGGAAAAGGCTGCCCCAGG:T
90065714	chr15:90065714:A:G
90065815	chr15:90065815:A:G
90066642	chr15:90066642:A:C
90066813	chr15:90066813:A:G
90067303	chr15:90067303:A:G
90067575	chr15:90067575:C:A
90067702	chr15:90067702:C:G
90067719	chr15:90067719:G:A
90068289	chr15:90068289:C:T
90068367	chr15:90068367:C:T
90068586	chr15:90068586:C:A
90068998	chr15:90068998:C:T
90069055	chr15:90069055:C:T
90069275	chr15:90069275:G:A
90069451	chr15:90069451:G:A
90070028	chr15:90070028:G:T
90070077	chr15:90070077:G:A
90070099	chr15:90070099:G:A
90070228	chr15:90070228:T:G
90070591	chr15:90070591:G:T
90070732	chr15:90070732:T:C
90070832	chr15:90070832:G:A
90070932	chr15:90070932:A:G
90071055	chr15:90071055:G:C
90071081	chr15:90071081:T:G
90071684	chr15:90071684:T:TA
90071765	chr15:90071765:G:A
90071855	chr15:90071855:T:C
90072062	chr15:90072062:C:T
90072666	chr15:90072666:G:A
90072964	chr15:90072964:G:C
90073349	chr15:90073349:G:A
90073385	chr15:90073385:T:C
90073850	chr15:90073850:C:T
90073997	chr15:90073997:AAAC:A
90074307	chr15:90074307:C:T
90074522	chr15:90074522:CAT:C
90075161	chr15:90075161:G:A
90075477	chr15:90075477:G:A
90075849	chr15:90075849:C:T
90075909	chr15:90075909:C:T
90075922	chr15:90075922:A:G
90076130	chr15:90076130:T:C
90076384	chr15:90076384:C:T
90077111	chr15:90077111:G:A
90077535	chr15:90077535:C:T
90077876	chr15:90077876:C:T
90077889	chr15:90077889:A:G
90077941	chr15:90077941:C:T
90077974	chr15:90077974:G:A
90078249	chr15:90078249:A:C
90078381	chr15:90078381:T:C
90078841	chr15:90078841:A:G
90078899	chr15:90078899:C:A
90078953	chr15:90078953:T:C
90079148	chr15:90079148:A:G
90079237	chr15:90079237:C:T
90079272	chr15:90079272:C:T
90079820	chr15:90079820:T:C
90080108	chr15:90080108:G:A
90080183	chr15:90080183:C:T
90080347	chr15:90080347:A:C
90081048	chr15:90081048:C:G
90081267	chr15:90081267:G:C
90081289	chr15:90081289:GA:G
90082230	chr15:90082230:G:A
90082300	chr15:90082300:TC:T
90082521	chr15:90082521:G:A
90082572	chr15:90082572:A:ATTCCT
90082622	chr15:90082622:G:A
90082843	chr15:90082843:A:G
90083459	chr15:90083459:T:C
90083863	chr15:90083863:G:A
90084384	chr15:90084384:T:C
90085191	chr15:90085191:G:A
90085305	chr15:90085305:G:A
90085359	chr15:90085359:G:A
90085545	chr15:90085545:T:C
90085684	chr15:90085684:G:C
90085770	chr15:90085770:T:A
90085808	chr15:90085808:C:G
90086018	chr15:90086018:C:T
90086232	chr15:90086232:T:G
90086304	chr15:90086304:C:T
90086305	chr15:90086305:A:G
90086381	chr15:90086381:T:C
90086415	chr15:90086415:C:T
90086719	chr15:90086719:A:G
90087647	chr15:90087647:G:C
90088023	chr15:90088023:G:A
90089381	chr15:90089381:T:C
90089438	chr15:90089438:G:A
90089488	chr15:90089488:C:T
90089588	chr15:90089588:A:G
90089728	chr15:90089728:C:T
90089927	chr15:90089927:A:G
90090010	chr15:90090010:C:A
90090184	chr15:90090184:A:G
90090910	chr15:90090910:T:G
90091035	chr15:90091035:T:G
90091708	chr15:90091708:C:T
90091766	chr15:90091766:G:A
90091989	chr15:90091989:C:T
90092000	chr15:90092000:G:T
90092049	chr15:90092049:ACT:A
90092550	chr15:90092550:C:T
90092713	chr15:90092713:A:G
90093210	chr15:90093210:AG:A
90093292	chr15:90093292:T:C
90093521	chr15:90093521:A:G
90093530	chr15:90093530:A:G
90093606	chr15:90093606:A:AT
90093768	chr15:90093768:C:T
90093904	chr15:90093904:GCCA:G
90094091	chr15:90094091:C:T
90094218	chr15:90094218:T:A
90094548	chr15:90094548:C:G
90094601	chr15:90094601:A:T
90094763	chr15:90094763:A:G
90094858	chr15:90094858:C:T
90094927	chr15:90094927:A:G
90094960	chr15:90094960:T:C
90095161	chr15:90095161:G:A
90095540	chr15:90095540:T:G
90096057	chr15:90096057:A:G
90096493	chr15:90096493:G:A
90096538	chr15:90096538:T:C
90096764	chr15:90096764:A:C
90097680	chr15:90097680:AG:A
90097954	chr15:90097954:C:T
90098795	chr15:90098795:C:T
90099474	chr15:90099474:G:T
90099769	chr15:90099769:T:C
90100372	chr15:90100372:A:G
90100440	chr15:90100440:G:A
90100552	chr15:90100552:G:A
90101374	chr15:90101374:G:A
90102033	chr15:90102033:G:A
90102172	chr15:90102172:C:T
90102589	chr15:90102589:T:A
90102783	chr15:90102783:TC:T
90102985	chr15:90102985:G:T
90102986	chr15:90102986:C:T
90103115	chr15:90103115:A:G
90103341	chr15:90103341:G:C
90103502	chr15:90103502:A:AAGTT
90103674	chr15:90103674:A:G
90103707	chr15:90103707:A:G
90104021	chr15:90104021:C:T
90104736	chr15:90104736:T:C
90104814	chr15:90104814:C:A
90104984	chr15:90104984:C:T
90105136	chr15:90105136:G:C
90105294	chr15:90105294:C:T
90105688	chr15:90105688:G:A
90105824	chr15:90105824:A:G
90105840	chr15:90105840:C:T
90106141	chr15:90106141:G:C
90106171	chr15:90106171:A:G
90107254	chr15:90107254:G:T
90107780	chr15:90107780:G:A
90107941	chr15:90107941:C:T
90107979	chr15:90107979:T:A
90108104	chr15:90108104:C:G
90108469	chr15:90108469:T:G
90108495	chr15:90108495:T:G
90108725	chr15:90108725:C:T
90108875	chr15:90108875:T:C
90108878	chr15:90108878:A:T
90108927	chr15:90108927:C:T
90108929	chr15:90108929:A:G
90109157	chr15:90109157:G:A
90109441	chr15:90109441:A:G
90109624	chr15:90109624:C:T
90109897	chr15:90109897:C:T
90109962	chr15:90109962:G:A
90109989	chr15:90109989:G:A
90110064	chr15:90110064:C:A
90110110	chr15:90110110:A:T
90110262	chr15:90110262:T:C
90110337	chr15:90110337:A:AAAG
90110443	chr15:90110443:A:G
90110901	chr15:90110901:T:TA
90111094	chr15:90111094:G:A
90111344	chr15:90111344:G:A
90111347	chr15:90111347:C:T
90111369	chr15:90111369:C:T
90111388	chr15:90111388:T:C
90111397	chr15:90111397:G:A
90111513	chr15:90111513:T:C
90111578	chr15:90111578:G:A
90111807	chr15:90111807:C:G
90112198	chr15:90112198:C:G
90112341	chr15:90112341:C:T
90112365	chr15:90112365:A:G
90112613	chr15:90112613:T:G
90112828	chr15:90112828:T:C
90112851	chr15:90112851:G:C
90112860	chr15:90112860:A:G
90112870	chr15:90112870:A:T
90112910	chr15:90112910:C:A
90113078	chr15:90113078:C:T
90113417	chr15:90113417:C:T
90113548	chr15:90113548:A:G
90113589	chr15:90113589:C:T
90113619	chr15:90113619:TG:T
90113675	chr15:90113675:T:C
90113737	chr15:90113737:G:A
90113745	chr15:90113745:G:A
90113765	chr15:90113765:A:G
90113781	chr15:90113781:G:A
90113850	chr15:90113850:C:T
90113973	chr15:90113973:T:C
90114069	chr15:90114069:G:A
90114208	chr15:90114208:A:T
90114332	chr15:90114332:G:A
90114608	chr15:90114608:T:C
90114740	chr15:90114740:T:A
90114812	chr15:90114812:T:C
90115175	chr15:90115175:T:C
90115369	chr15:90115369:C:T
90115447	chr15:90115447:G:A
90115740	chr15:90115740:G:A
90115849	chr15:90115849:T:C
90116237	chr15:90116237:T:C
90116431	chr15:90116431:A:G
90116619	chr15:90116619:A:C
90117127	chr15:90117127:G:A
90117698	chr15:90117698:C:T
90117730	chr15:90117730:T:C
90118889	chr15:90118889:G:T
90118925	chr15:90118925:G:A
90119079	chr15:90119079:G:A
90119134	chr15:90119134:C:T
90119157	chr15:90119157:T:C
90119889	chr15:90119889:A:G
90120090	chr15:90120090:C:G
90120533	chr15:90120533:G:A
90120659	chr15:90120659:A:G
90120681	chr15:90120681:A:G
90120822	chr15:90120822:A:C
90120983	chr15:90120983:A:G
90120996	chr15:90120996:C:G
90121328	chr15:90121328:C:T
90121436	chr15:90121436:T:C
90123559	chr15:90123559:T:A
90123584	chr15:90123584:C:T
90123809	chr15:90123809:C:A
90123981	chr15:90123981:A:G
90124097	chr15:90124097:A:G
90124245	chr15:90124245:C:T
90124566	chr15:90124566:T:C
90124588	chr15:90124588:AATTG:A
90125038	chr15:90125038:G:T
90125298	chr15:90125298:C:A
90125419	chr15:90125419:T:C
90125650	chr15:90125650:A:G
90125747	chr15:90125747:C:T
90125768	chr15:90125768:A:G
90126019	chr15:90126019:A:T
90126372	chr15:90126372:A:T
90126636	chr15:90126636:T:C
90126752	chr15:90126752:T:C
90126951	chr15:90126951:A:T
90126990	chr15:90126990:C:A
90127094	chr15:90127094:A:G
90127550	chr15:90127550:A:T
90127712	chr15:90127712:T:C
90127758	chr15:90127758:G:A
90127768	chr15:90127768:C:T
90127806	chr15:90127806:T:A
90127825	chr15:90127825:T:C
90127857	chr15:90127857:G:A
90127918	chr15:90127918:C:T
90127941	chr15:90127941:A:G
90128000	chr15:90128000:C:T
90128130	chr15:90128130:G:C
90128496	chr15:90128496:G:A
90128607	chr15:90128607:CTG:C
90128638	chr15:90128638:C:A
90128722	chr15:90128722:G:T
90128992	chr15:90128992:G:A
90129213	chr15:90129213:A:G
90129238	chr15:90129238:AAC:A
90130096	chr15:90130096:T:C
90130397	chr15:90130397:C:G
90130556	chr15:90130556:C:A
90131134	chr15:90131134:T:C
90131179	chr15:90131179:C:T
90131180	chr15:90131180:A:G
90131413	chr15:90131413:C:T
90131566	chr15:90131566:A:G
90131622	chr15:90131622:G:A
90131659	chr15:90131659:G:T
90131699	chr15:90131699:A:G
90131732	chr15:90131732:G:A
90132032	chr15:90132032:A:G
90132200	chr15:90132200:T:A
90132449	chr15:90132449:A:G
90132487	chr15:90132487:T:C
90132532	chr15:90132532:G:T
90132574	chr15:90132574:T:C
90132586	chr15:90132586:G:A
90132699	chr15:90132699:C:T
90132751	chr15:90132751:G:A
90132768	chr15:90132768:A:G
90133156	chr15:90133156:A:G
90133191	chr15:90133191:G:A
90133756	chr15:90133756:C:G
90133809	chr15:90133809:A:G
90134230	chr15:90134230:A:T
90134238	chr15:90134238:T:C
90134297	chr15:90134297:G:A
90134331	chr15:90134331:A:G
90134379	chr15:90134379:C:T
90134480	chr15:90134480:C:A
90134538	chr15:90134538:C:A
90134815	chr15:90134815:T:G
90135260	chr15:90135260:T:C
90135674	chr15:90135674:T:C
90136135	chr15:90136135:C:T
90136152	chr15:90136152:T:A
90136178	chr15:90136178:G:A
90136413	chr15:90136413:G:A
90136460	chr15:90136460:G:A
90136577	chr15:90136577:C:T
90136627	chr15:90136627:C:T
90136630	chr15:90136630:T:A
90136647	chr15:90136647:T:C
90136822	chr15:90136822:A:G
90136904	chr15:90136904:G:A
90137150	chr15:90137150:G:A
90137332	chr15:90137332:T:C
90137437	chr15:90137437:G:C
90137462	chr15:90137462:G:T
90138031	chr15:90138031:A:T
90138185	chr15:90138185:C:T
90138341	chr15:90138341:C:T
90138953	chr15:90138953:G:A
90139071	chr15:90139071:A:C
90139394	chr15:90139394:G:A
90139735	chr15:90139735:C:T
90139743	chr15:90139743:C:T
90139828	chr15:90139828:T:C
90140017	chr15:90140017:A:T
90140361	chr15:90140361:A:G
90140399	chr15:90140399:G:A
90140852	chr15:90140852:T:C
90140954	chr15:90140954:G:A
90141269	chr15:90141269:T:C
90141466	chr15:90141466:A:G
90141612	chr15:90141612:T:A
90141724	chr15:90141724:A:G
90141960	chr15:90141960:C:T
90142045	chr15:90142045:C:G
90142121	chr15:90142121:C:T
90142274	chr15:90142274:TAAG:T
90142360	chr15:90142360:G:A
90142776	chr15:90142776:A:G
90142853	chr15:90142853:C:A
90143004	chr15:90143004:G:C
90143317	chr15:90143317:A:G
90143367	chr15:90143367:T:C
90143424	chr15:90143424:A:C
90143448	chr15:90143448:C:T
90143462	chr15:90143462:C:T
90143607	chr15:90143607:A:T
90143642	chr15:90143642:T:C
90143692	chr15:90143692:G:A
90144553	chr15:90144553:C:A
90144702	chr15:90144702:A:G
90144769	chr15:90144769:G:A
90145545	chr15:90145545:G:A
90145549	chr15:90145549:A:T
90145587	chr15:90145587:A:G
90145682	chr15:90145682:T:C
90145848	chr15:90145848:G:A
90145918	chr15:90145918:TC:T
90146040	chr15:90146040:G:C
90146510	chr15:90146510:A:G
90146524	chr15:90146524:A:G
90146836	chr15:90146836:G:A
90147569	chr15:90147569:A:G
90148060	chr15:90148060:T:A
90148468	chr15:90148468:A:G
90148493	chr15:90148493:C:G
90148512	chr15:90148512:T:C
90148525	chr15:90148525:T:C
90148743	chr15:90148743:G:A
90148775	chr15:90148775:G:C
90148873	chr15:90148873:G:T
90148883	chr15:90148883:G:A
90148970	chr15:90148970:G:A
90149058	chr15:90149058:AAGG:A
90149187	chr15:90149187:T:C
90149191	chr15:90149191:G:A
90149566	chr15:90149566:C:T
90149821	chr15:90149821:A:G
90149849	chr15:90149849:G:A
90149856	chr15:90149856:A:G
90149959	chr15:90149959:C:T
90150178	chr15:90150178:C:T
90150219	chr15:90150219:T:C
90150328	chr15:90150328:G:A
90150922	chr15:90150922:A:G
90150923	chr15:90150923:C:G
90151068	chr15:90151068:TTTTATTTATA:T
90151252	chr15:90151252:T:C
90151274	chr15:90151274:T:C
90151389	chr15:90151389:T:C
90151628	chr15:90151628:G:A
90151746	chr15:90151746:C:T
90151810	chr15:90151810:G:A
90152091	chr15:90152091:AAAC:A
90152200	chr15:90152200:C:A
90152278	chr15:90152278:TAAAC:T
90152580	chr15:90152580:A:T
90152930	chr15:90152930:C:T
90152967	chr15:90152967:G:A
90153042	chr15:90153042:G:A
90153222	chr15:90153222:C:A
90153241	chr15:90153241:G:A
90153337	chr15:90153337:G:A
90153412	chr15:90153412:T:C
90153432	chr15:90153432:A:G
90153475	chr15:90153475:T:C
90153483	chr15:90153483:CCTGA:C
90153529	chr15:90153529:G:A
90153758	chr15:90153758:T:A
90154220	chr15:90154220:ACTGGCCTTCTG:A
90154284	chr15:90154284:T:A
90154903	chr15:90154903:A:G
90154936	chr15:90154936:T:C
90155058	chr15:90155058:T:A
90155167	chr15:90155167:G:A
90155670	chr15:90155670:A:G
90155803	chr15:90155803:A:G
90155851	chr15:90155851:C:T
90156066	chr15:90156066:A:G
90156151	chr15:90156151:C:T
90156256	chr15:90156256:C:T
90156590	chr15:90156590:G:A
90157239	chr15:90157239:A:C
90158061	chr15:90158061:T:C
90158182	chr15:90158182:T:C
90158422	chr15:90158422:G:A
90158464	chr15:90158464:G:A
90158521	chr15:90158521:A:C
90158672	chr15:90158672:T:C
90158680	chr15:90158680:A:G
90158734	chr15:90158734:A:T
90158897	chr15:90158897:A:G
90158989	chr15:90158989:G:A
90159026	chr15:90159026:C:T
90159178	chr15:90159178:C:G
90159402	chr15:90159402:A:G
90160040	chr15:90160040:TTGAGACGGCATCTCA:T
90160272	chr15:90160272:C:A
90160339	chr15:90160339:T:C
90160389	chr15:90160389:G:A
90160431	chr15:90160431:G:A
90160782	chr15:90160782:G:A
90160847	chr15:90160847:T:G
90160885	chr15:90160885:G:A
90161066	chr15:90161066:G:C
90161274	chr15:90161274:A:G
90161687	chr15:90161687:CTCTCCGTG:C
90161960	chr15:90161960:G:A
90162077	chr15:90162077:G:A
90162097	chr15:90162097:T:C
90162279	chr15:90162279:C:T
90162332	chr15:90162332:G:A
90162657	chr15:90162657:G:A
90162760	chr15:90162760:T:G
90162825	chr15:90162825:C:G
90162940	chr15:90162940:C:G
90163006	chr15:90163006:A:C
90163252	chr15:90163252:A:G
90163547	chr15:90163547:T:C
90163770	chr15:90163770:A:C
90164126	chr15:90164126:C:T
90164285	chr15:90164285:A:G
90164341	chr15:90164341:G:C
90164595	chr15:90164595:A:T
90164756	chr15:90164756:C:T
90165070	chr15:90165070:A:G
90165086	chr15:90165086:A:G
90165104	chr15:90165104:G:A
90165149	chr15:90165149:G:A
90165241	chr15:90165241:C:T
90165342	chr15:90165342:C:T
90165457	chr15:90165457:G:A
90165752	chr15:90165752:G:A
90165965	chr15:90165965:G:A
90166144	chr15:90166144:T:A
90166313	chr15:90166313:G:A
90166382	chr15:90166382:G:C
90166469	chr15:90166469:T:A
90166501	chr15:90166501:G:A
90166503	chr15:90166503:G:A
90166654	chr15:90166654:C:T
90166719	chr15:90166719:G:A
90166762	chr15:90166762:G:C
90166820	chr15:90166820:C:T
90167013	chr15:90167013:G:A
90167029	chr15:90167029:G:C
90167422	chr15:90167422:A:C
90167471	chr15:90167471:A:G
90168750	chr15:90168750:C:T
90168856	chr15:90168856:G:A
90168863	chr15:90168863:C:T
90169101	chr15:90169101:C:T
90169140	chr15:90169140:C:G
90169305	chr15:90169305:A:T
90169319	chr15:90169319:T:A
90169323	chr15:90169323:C:T
90169671	chr15:90169671:A:G
90170034	chr15:90170034:C:T
90170065	chr15:90170065:C:T
90170136	chr15:90170136:AGTC:A
90170174	chr15:90170174:C:T
90170348	chr15:90170348:A:T
90170374	chr15:90170374:C:A
90170395	chr15:90170395:A:G
90170411	chr15:90170411:G:A
90170416	chr15:90170416:A:G
90170507	chr15:90170507:C:T
90170718	chr15:90170718:G:A
90170880	chr15:90170880:GC:G
90170917	chr15:90170917:T:C
90170936	chr15:90170936:G:A
90171150	chr15:90171150:T:A
90171363	chr15:90171363:G:A
90171445	chr15:90171445:G:A
90171450	chr15:90171450:G:T
90171459	chr15:90171459:G:A
90171590	chr15:90171590:C:T
90171856	chr15:90171856:A:G
90171984	chr15:90171984:C:T
90172059	chr15:90172059:C:T
90172275	chr15:90172275:A:T
90172401	chr15:90172401:T:G
90173422	chr15:90173422:C:T
90173489	chr15:90173489:C:T
90173738	chr15:90173738:TC:T
90173774	chr15:90173774:T:C
90173975	chr15:90173975:G:A
90173977	chr15:90173977:G:A
90174209	chr15:90174209:G:T
90174343	chr15:90174343:C:G
90174345	chr15:90174345:A:G
90174564	chr15:90174564:G:A
90174574	chr15:90174574:G:C
90174937	chr15:90174937:A:G
90175309	chr15:90175309:G:A
90175326	chr15:90175326:G:A
90175425	chr15:90175425:G:A
90175430	chr15:90175430:G:A
90175507	chr15:90175507:A:G
90175653	chr15:90175653:G:A
90175670	chr15:90175670:T:C
90175753	chr15:90175753:T:C
90175831	chr15:90175831:ACACGCTGC:A
90175974	chr15:90175974:C:T
90176073	chr15:90176073:A:G
90176157	chr15:90176157:C:G
90176168	chr15:90176168:C:A
90176266	chr15:90176266:G:T
90176335	chr15:90176335:C:T
90176345	chr15:90176345:A:T
90176486	chr15:90176486:A:C
90176630	chr15:90176630:G:A
90176919	chr15:90176919:C:G
90177001	chr15:90177001:G:C
90177047	chr15:90177047:A:G
90177184	chr15:90177184:C:T
90177204	chr15:90177204:C:T
90177348	chr15:90177348:C:T
90177859	chr15:90177859:A:G
90177863	chr15:90177863:A:G
90178163	chr15:90178163:C:T
90178362	chr15:90178362:G:T
90178783	chr15:90178783:TG:T
90178826	chr15:90178826:C:A
90179434	chr15:90179434:G:A
90179735	chr15:90179735:G:A
90180190	chr15:90180190:A:G
90180317	chr15:90180317:T:C
90180382	chr15:90180382:A:G
90180455	chr15:90180455:A:G
90180689	chr15:90180689:A:T
90180715	chr15:90180715:C:T
90180738	chr15:90180738:G:A
90181153	chr15:90181153:G:A
90181248	chr15:90181248:C:A
90181282	chr15:90181282:C:T
90181371	chr15:90181371:G:A
90181455	chr15:90181455:T:C
90181456	chr15:90181456:G:T
90181458	chr15:90181458:T:C
90181928	chr15:90181928:G:A
90182136	chr15:90182136:A:AT
90182235	chr15:90182235:C:T
90182400	chr15:90182400:A:G
90182503	chr15:90182503:A:G
90182782	chr15:90182782:T:C
90182845	chr15:90182845:C:G
90182900	chr15:90182900:G:A
90183106	chr15:90183106:C:T
90183219	chr15:90183219:A:G
90183606	chr15:90183606:T:C
90183658	chr15:90183658:G:A
90184071	chr15:90184071:G:C
90184108	chr15:90184108:C:A
90184460	chr15:90184460:C:T
90184603	chr15:90184603:C:T
90185018	chr15:90185018:G:T
90185325	chr15:90185325:G:A
90185661	chr15:90185661:G:A
90185671	chr15:90185671:T:C
90185724	chr15:90185724:G:A
90186225	chr15:90186225:C:T
90186526	chr15:90186526:G:A
90186557	chr15:90186557:T:A
90186565	chr15:90186565:C:A
90186720	chr15:90186720:T:C
90186939	chr15:90186939:T:A
90186964	chr15:90186964:AAAAAT:A
90187054	chr15:90187054:C:T
90187131	chr15:90187131:G:A
90187149	chr15:90187149:A:G
90187341	chr15:90187341:C:T
90187549	chr15:90187549:C:T
90187663	chr15:90187663:G:A
90187900	chr15:90187900:G:A
90188015	chr15:90188015:AAAAAG:A
90188161	chr15:90188161:A:G
90188176	chr15:90188176:G:A
90188363	chr15:90188363:T:C
90188675	chr15:90188675:T:C
90188777	chr15:90188777:T:C
90188824	chr15:90188824:C:T
90188917	chr15:90188917:C:T
90189300	chr15:90189300:G:A
90189410	chr15:90189410:G:T
90189459	chr15:90189459:G:C
90189489	chr15:90189489:A:G
90189710	chr15:90189710:G:T
90189735	chr15:90189735:G:A
90190118	chr15:90190118:C:T
90190196	chr15:90190196:G:T
90190351	chr15:90190351:G:A
90190560	chr15:90190560:G:A
90190664	chr15:90190664:C:T
90190984	chr15:90190984:G:T
90191069	chr15:90191069:G:T
90191081	chr15:90191081:C:G
90191194	chr15:90191194:C:T
90191395	chr15:90191395:C:T
90191691	chr15:90191691:G:A
90191804	chr15:90191804:G:A
90191813	chr15:90191813:G:T
90191820	chr15:90191820:G:A
90191919	chr15:90191919:T:C
90191936	chr15:90191936:C:T
90192370	chr15:90192370:C:T
90192880	chr15:90192880:C:T
90192910	chr15:90192910:G:A
90193004	chr15:90193004:T:C
90193034	chr15:90193034:A:G
90193138	chr15:90193138:G:T
90193139	chr15:90193139:A:C
90193358	chr15:90193358:A:G
90193441	chr15:90193441:C:T
90193450	chr15:90193450:G:T
90193695	chr15:90193695:G:A
90193907	chr15:90193907:A:G
90194024	chr15:90194024:A:G
90194037	chr15:90194037:A:G
90194347	chr15:90194347:A:G
90194591	chr15:90194591:G:A
90194858	chr15:90194858:G:C
90195110	chr15:90195110:T:C
90195119	chr15:90195119:A:C
90195126	chr15:90195126:G:T
90195142	chr15:90195142:T:C
90195458	chr15:90195458:C:G
90195574	chr15:90195574:G:C
90195607	chr15:90195607:CTTG:C
90195740	chr15:90195740:G:A
90195981	chr15:90195981:G:A
90196030	chr15:90196030:C:T
90196118	chr15:90196118:C:T
90196308	chr15:90196308:A:C
90196322	chr15:90196322:A:T
90196532	chr15:90196532:G:A
90196738	chr15:90196738:C:T
90196967	chr15:90196967:T:G
90197053	chr15:90197053:C:T
90197078	chr15:90197078:A:G
90197153	chr15:90197153:G:A
90197330	chr15:90197330:T:C
90197355	chr15:90197355:A:T
90197412	chr15:90197412:G:C
90197661	chr15:90197661:G:T
90197812	chr15:90197812:T:A
90197892	chr15:90197892:C:A
90197927	chr15:90197927:TTAA:T
90198024	chr15:90198024:T:C
90198588	chr15:90198588:A:T
90198647	chr15:90198647:C:G
90198698	chr15:90198698:T:C
90198938	chr15:90198938:G:A
90198973	chr15:90198973:A:T
90198994	chr15:90198994:C:T
90199062	chr15:90199062:T:C
90199067	chr15:90199067:A:T
90199277	chr15:90199277:C:G
90199511	chr15:90199511:G:C
90199607	chr15:90199607:A:C
90199681	chr15:90199681:C:T
90199784	chr15:90199784:C:G
90199816	chr15:90199816:ACT:A
90200356	chr15:90200356:A:G
90200654	chr15:90200654:C:T
90200810	chr15:90200810:C:T
90201295	chr15:90201295:A:G
90201353	chr15:90201353:G:A
90201414	chr15:90201414:T:C
90201728	chr15:90201728:G:A
90201852	chr15:90201852:T:A
90201969	chr15:90201969:C:T
90202252	chr15:90202252:A:G
90202924	chr15:90202924:C:T
90202971	chr15:90202971:A:G
90203058	chr15:90203058:T:A
90203548	chr15:90203548:G:A
90203595	chr15:90203595:A:G
90203626	chr15:90203626:T:C
90203761	chr15:90203761:A:G
90203771	chr15:90203771:C:T
90203784	chr15:90203784:G:A
90203939	chr15:90203939:A:G
90203951	chr15:90203951:G:T
90203963	chr15:90203963:G:A
90203999	chr15:90203999:T:TA
90204151	chr15:90204151:AGGCTCGT:A
90204396	chr15:90204396:C:T
90204575	chr15:90204575:G:A
90204610	chr15:90204610:A:C
90204627	chr15:90204627:G:T
90204648	chr15:90204648:G:A
90204745	chr15:90204745:G:A
90204845	chr15:90204845:C:T
90205196	chr15:90205196:G:C
90205204	chr15:90205204:G:A
90205540	chr15:90205540:A:G
90205902	chr15:90205902:C:G
90205974	chr15:90205974:T:C
90206074	chr15:90206074:A:C
90206597	chr15:90206597:G:A
90206697	chr15:90206697:A:C
90207033	chr15:90207033:T:C
90207992	chr15:90207992:C:T
90208023	chr15:90208023:C:T
90208069	chr15:90208069:C:T
90208140	chr15:90208140:G:A
90208240	chr15:90208240:G:A
90208817	chr15:90208817:C:T
90208829	chr15:90208829:C:A
90209098	chr15:90209098:C:G
90209395	chr15:90209395:AT:A
90209398	chr15:90209398:T:A
90209433	chr15:90209433:C:T
90209476	chr15:90209476:C:T
90209666	chr15:90209666:G:A
90209720	chr15:90209720:C:T
90209987	chr15:90209987:G:A
90210002	chr15:90210002:G:T
90210035	chr15:90210035:G:C
90210258	chr15:90210258:G:C
90210721	chr15:90210721:C:T
90210732	chr15:90210732:A:AG
90210811	chr15:90210811:A:G
90210992	chr15:90210992:G:C
90211168	chr15:90211168:T:G
90211304	chr15:90211304:C:T
90211624	chr15:90211624:C:T
90211722	chr15:90211722:A:G
90212067	chr15:90212067:C:T
90212269	chr15:90212269:G:A
90212385	chr15:90212385:G:A
90212393	chr15:90212393:G:A
90212504	chr15:90212504:G:C
90212520	chr15:90212520:T:A
90212700	chr15:90212700:C:T
90213060	chr15:90213060:A:G
90213741	chr15:90213741:A:G
90213809	chr15:90213809:A:C
90214067	chr15:90214067:C:T
90214091	chr15:90214091:C:T
90214565	chr15:90214565:G:A
90215303	chr15:90215303:TAA:T
90215378	chr15:90215378:A:AT
90215565	chr15:90215565:A:C
90215782	chr15:90215782:T:A
90215922	chr15:90215922:C:T
90216362	chr15:90216362:C:T
90216617	chr15:90216617:G:A
90216651	chr15:90216651:C:T
90216763	chr15:90216763:G:C
90216826	chr15:90216826:A:G
90216942	chr15:90216942:C:G
90217035	chr15:90217035:T:C
90217578	chr15:90217578:C:T
90217759	chr15:90217759:T:C
90217904	chr15:90217904:G:A
90218164	chr15:90218164:G:C
90218357	chr15:90218357:G:A
90218419	chr15:90218419:C:T
90218632	chr15:90218632:G:A
90218773	chr15:90218773:G:A
90218806	chr15:90218806:A:G
90219003	chr15:90219003:CA:C
90219089	chr15:90219089:G:A
90219238	chr15:90219238:G:A
90219257	chr15:90219257:G:A
90219363	chr15:90219363:T:G
90219473	chr15:90219473:G:T
90219493	chr15:90219493:A:T
90219539	chr15:90219539:C:T
90219554	chr15:90219554:A:G
90219555	chr15:90219555:AG:A
90219646	chr15:90219646:C:T
90220035	chr15:90220035:T:G
90220089	chr15:90220089:C:T
90220169	chr15:90220169:C:T
90220364	chr15:90220364:TTTC:T
90220365	chr15:90220365:TTC:T
90220439	chr15:90220439:C:T
90220509	chr15:90220509:A:G
90220512	chr15:90220512:T:C
90220642	chr15:90220642:T:A
90220659	chr15:90220659:G:A
90220729	chr15:90220729:G:A
90220864	chr15:90220864:T:C
90220872	chr15:90220872:A:G
90220987	chr15:90220987:G:A
90221116	chr15:90221116:C:G
90221125	chr15:90221125:G:A
90221127	chr15:90221127:T:G
90221470	chr15:90221470:C:T
90221872	chr15:90221872:A:G
90221980	chr15:90221980:C:T
90221982	chr15:90221982:C:G
90222624	chr15:90222624:A:G
90222846	chr15:90222846:A:G
90222969	chr15:90222969:C:T
90223051	chr15:90223051:C:T
90223306	chr15:90223306:C:T
90223339	chr15:90223339:G:A
90223369	chr15:90223369:T:C
90223509	chr15:90223509:G:A
90223766	chr15:90223766:A:G
90224257	chr15:90224257:T:C
90224357	chr15:90224357:C:T
90224628	chr15:90224628:C:T
90224637	chr15:90224637:C:T
90224643	chr15:90224643:G:C
90224784	chr15:90224784:G:A
90225039	chr15:90225039:C:T
90225088	chr15:90225088:C:T
90225220	chr15:90225220:C:T
90225710	chr15:90225710:C:T
90225893	chr15:90225893:C:T
90226101	chr15:90226101:T:A
90226329	chr15:90226329:T:C
90226364	chr15:90226364:G:T
90226589	chr15:90226589:C:T
90226632	chr15:90226632:C:T
90226753	chr15:90226753:C:T
90226754	chr15:90226754:G:A
90226840	chr15:90226840:G:A
90227316	chr15:90227316:G:T
90228203	chr15:90228203:A:G
90228214	chr15:90228214:A:G
90228555	chr15:90228555:G:A
90228755	chr15:90228755:G:A
90228764	chr15:90228764:G:A
90228924	chr15:90228924:A:G
90228935	chr15:90228935:C:A
90228968	chr15:90228968:G:A
90229072	chr15:90229072:C:T
90229150	chr15:90229150:G:C
90229375	chr15:90229375:G:A
90229553	chr15:90229553:T:G
90229827	chr15:90229827:C:T
90229910	chr15:90229910:G:A
90229927	chr15:90229927:T:A
90230019	chr15:90230019:A:T
90230098	chr15:90230098:C:T
90230333	chr15:90230333:A:C
90230550	chr15:90230550:C:T
90230569	chr15:90230569:T:C
90230663	chr15:90230663:T:C
90231215	chr15:90231215:TAGAG:T
90231895	chr15:90231895:C:T
90231903	chr15:90231903:T:C
90232165	chr15:90232165:G:A
90232185	chr15:90232185:T:C
90232411	chr15:90232411:G:A
90232468	chr15:90232468:G:A
90232681	chr15:90232681:C:T
90232687	chr15:90232687:T:A
90232777	chr15:90232777:G:A
90232954	chr15:90232954:G:A
90233082	chr15:90233082:AG:A
90233143	chr15:90233143:T:C
90233168	chr15:90233168:C:G
90233500	chr15:90233500:G:A
90233580	chr15:90233580:C:A
90234089	chr15:90234089:G:A
90234211	chr15:90234211:A:G
90235099	chr15:90235099:C:G
90235158	chr15:90235158:T:C
90235180	chr15:90235180:A:G
90235181	chr15:90235181:T:A
90235225	chr15:90235225:T:A
90235419	chr15:90235419:A:T
90235440	chr15:90235440:G:A
90235630	chr15:90235630:T:C
90235725	chr15:90235725:A:G
90235787	chr15:90235787:C:G
90235848	chr15:90235848:G:A
90235864	chr15:90235864:G:A
90235949	chr15:90235949:AG:A
90236143	chr15:90236143:G:A
90236252	chr15:90236252:T:G
90236407	chr15:90236407:C:T
90236523	chr15:90236523:T:C
90236794	chr15:90236794:C:T
90236890	chr15:90236890:T:C
90236930	chr15:90236930:A:T
90236999	chr15:90236999:A:G
90237021	chr15:90237021:C:T
90237022	chr15:90237022:G:A
90237085	chr15:90237085:A:T
90237189	chr15:90237189:G:T
90237220	chr15:90237220:G:A
90237386	chr15:90237386:A:G
90237449	chr15:90237449:C:T
90237746	chr15:90237746:A:G
90237760	chr15:90237760:C:T
90237950	chr15:90237950:T:G
90238016	chr15:90238016:T:G
90238028	chr15:90238028:G:A
90238200	chr15:90238200:T:C
90238279	chr15:90238279:G:A
90238367	chr15:90238367:G:C
90238431	chr15:90238431:T:G
90238676	chr15:90238676:GC:G
90238864	chr15:90238864:A:C
90239291	chr15:90239291:A:G
90239295	chr15:90239295:G:T
90239513	chr15:90239513:T:C
90239564	chr15:90239564:G:T
90239710	chr15:90239710:A:G
90239716	chr15:90239716:C:A
90239746	chr15:90239746:T:C
90239869	chr15:90239869:G:A
90239951	chr15:90239951:C:A
90240106	chr15:90240106:C:CTATAAT
90240110	chr15:90240110:C:A
90240113	chr15:90240113:CT:C
90240291	chr15:90240291:G:A
90240663	chr15:90240663:A:G
90240820	chr15:90240820:A:AT
90240824	chr15:90240824:AT:A
90240933	chr15:90240933:G:A
90241110	chr15:90241110:A:G
90241439	chr15:90241439:C:T
90241630	chr15:90241630:G:A
90241796	chr15:90241796:G:A
90241828	chr15:90241828:C:T
90242228	chr15:90242228:T:C
90242242	chr15:90242242:C:T
90242317	chr15:90242317:G:A
90242580	chr15:90242580:CTA:C
90243119	chr15:90243119:A:G
90243225	chr15:90243225:C:A
90244022	chr15:90244022:C:T
90244070	chr15:90244070:C:A
90244220	chr15:90244220:G:A
90244314	chr15:90244314:A:G
90244486	chr15:90244486:C:G
90244497	chr15:90244497:T:C
90244670	chr15:90244670:A:G
90244680	chr15:90244680:G:A
90244704	chr15:90244704:A:T
90244756	chr15:90244756:T:A
90245452	chr15:90245452:G:A
90245652	chr15:90245652:A:G
90245673	chr15:90245673:C:T
90245676	chr15:90245676:T:C
90245911	chr15:90245911:G:A
90246056	chr15:90246056:C:T
90246128	chr15:90246128:C:T
90246169	chr15:90246169:AG:A
90246301	chr15:90246301:A:G
90246438	chr15:90246438:C:T
90246979	chr15:90246979:T:G
90247110	chr15:90247110:A:G
90247122	chr15:90247122:T:C
90247323	chr15:90247323:G:C
90247420	chr15:90247420:G:A
90247799	chr15:90247799:G:A
90247942	chr15:90247942:C:T
90247956	chr15:90247956:T:A
90248204	chr15:90248204:T:A
90248586	chr15:90248586:G:A
90248789	chr15:90248789:T:C
90248883	chr15:90248883:T:C
90249442	chr15:90249442:A:G
90249708	chr15:90249708:C:A
90249836	chr15:90249836:A:G
90250070	chr15:90250070:C:T
90250179	chr15:90250179:C:T
90250433	chr15:90250433:A:T
90250476	chr15:90250476:G:A
90250956	chr15:90250956:C:T
90251011	chr15:90251011:T:C
90251216	chr15:90251216:C:A
90251409	chr15:90251409:C:A
90251525	chr15:90251525:T:G
90251613	chr15:90251613:G:A
90251906	chr15:90251906:G:A
90251910	chr15:90251910:T:C
90251967	chr15:90251967:C:T
90252029	chr15:90252029:A:G
90252143	chr15:90252143:G:A
90252228	chr15:90252228:A:G
90252233	chr15:90252233:C:T
90252331	chr15:90252331:C:A
90252445	chr15:90252445:G:C
90252621	chr15:90252621:A:G
90252693	chr15:90252693:C:T
90252876	chr15:90252876:G:A
90252991	chr15:90252991:C:T
90253237	chr15:90253237:CTG:C
90253472	chr15:90253472:C:T
90253635	chr15:90253635:C:T
90253644	chr15:90253644:G:A
90253861	chr15:90253861:C:T
90253862	chr15:90253862:G:A
90253865	chr15:90253865:T:G
90254269	chr15:90254269:C:T
90254346	chr15:90254346:AAC:A
90254452	chr15:90254452:C:G
90254573	chr15:90254573:GCT:G
90254734	chr15:90254734:C:T
90254824	chr15:90254824:C:T
90254825	chr15:90254825:G:A
90254834	chr15:90254834:A:G
90255040	chr15:90255040:G:A
90255328	chr15:90255328:T:C
90255364	chr15:90255364:T:C
90255721	chr15:90255721:C:T
90256050	chr15:90256050:A:G
90256652	chr15:90256652:C:T
90256801	chr15:90256801:C:T
90256845	chr15:90256845:G:A
90256877	chr15:90256877:G:A
90256894	chr15:90256894:G:A
90257176	chr15:90257176:C:G
90257217	chr15:90257217:C:T
90257480	chr15:90257480:A:G
90258016	chr15:90258016:C:A
90258273	chr15:90258273:AG:A
90258352	chr15:90258352:G:C
90258472	chr15:90258472:G:A
90258995	chr15:90258995:G:T
90259368	chr15:90259368:C:T
90259807	chr15:90259807:C:T
90259873	chr15:90259873:A:T
90260101	chr15:90260101:G:T
90260571	chr15:90260571:G:A
90260602	chr15:90260602:C:T
90260629	chr15:90260629:G:C
90261228	chr15:90261228:G:A
90261514	chr15:90261514:C:T
90261531	chr15:90261531:A:G
90261852	chr15:90261852:A:G
90262030	chr15:90262030:T:C
90262072	chr15:90262072:G:T
90262152	chr15:90262152:A:G
90262417	chr15:90262417:T:G
90262797	chr15:90262797:T:C
90262908	chr15:90262908:G:T
90262918	chr15:90262918:G:C
90263316	chr15:90263316:G:A
90263411	chr15:90263411:T:A
90264238	chr15:90264238:C:A
90264459	chr15:90264459:C:T
90264488	chr15:90264488:A:G
90265133	chr15:90265133:A:G
90265275	chr15:90265275:C:A
90266401	chr15:90266401:G:A
90266861	chr15:90266861:T:C
90267226	chr15:90267226:TC:T
90267292	chr15:90267292:A:G
90267545	chr15:90267545:T:C
90267729	chr15:90267729:A:G
90267741	chr15:90267741:G:A
90267841	chr15:90267841:G:A
90268337	chr15:90268337:C:T
90268484	chr15:90268484:T:C
90268485	chr15:90268485:T:C
90269300	chr15:90269300:G:A
90269326	chr15:90269326:T:A
90270056	chr15:90270056:G:C
90270361	chr15:90270361:A:G
90270755	chr15:90270755:AACTAGCACAAGATAGGG:A
90271701	chr15:90271701:A:G
90271712	chr15:90271712:A:G
90272055	chr15:90272055:T:C
90272093	chr15:90272093:A:G
90272191	chr15:90272191:ATAAAG:A
90272761	chr15:90272761:TC:T
90273107	chr15:90273107:C:T
90273409	chr15:90273409:G:A
90273832	chr15:90273832:C:A
90274088	chr15:90274088:C:A
90274203	chr15:90274203:C:T
90274296	chr15:90274296:C:G
90274404	chr15:90274404:T:C
90274412	chr15:90274412:C:T
90274824	chr15:90274824:G:A
90274936	chr15:90274936:G:A
90275140	chr15:90275140:C:A
90275168	chr15:90275168:A:T
90275237	chr15:90275237:C:T
90275250	chr15:90275250:G:A
90275301	chr15:90275301:G:A
90275595	chr15:90275595:G:A
90275732	chr15:90275732:T:C
90275824	chr15:90275824:TTCTCAAACTAG:T
90275887	chr15:90275887:G:A
90276644	chr15:90276644:T:C
90276831	chr15:90276831:T:C
90276856	chr15:90276856:C:T
90276967	chr15:90276967:G:C
90277364	chr15:90277364:T:G
90277489	chr15:90277489:C:T
90277853	chr15:90277853:A:G
90278440	chr15:90278440:G:A
90278765	chr15:90278765:T:G
90278782	chr15:90278782:C:G
90278979	chr15:90278979:A:G
90279220	chr15:90279220:G:A
90279681	chr15:90279681:A:T
90279807	chr15:90279807:A:G
90280302	chr15:90280302:G:T
90280781	chr15:90280781:T:C
90280845	chr15:90280845:G:A
90281131	chr15:90281131:C:T
90281674	chr15:90281674:C:T
90281813	chr15:90281813:G:A
90282201	chr15:90282201:A:G
90282577	chr15:90282577:G:A
90282654	chr15:90282654:A:G
90283068	chr15:90283068:T:C
90283390	chr15:90283390:T:C
90283965	chr15:90283965:G:A
90284236	chr15:90284236:G:A
90284359	chr15:90284359:A:G
90284377	chr15:90284377:A:T
90285057	chr15:90285057:A:G
90285248	chr15:90285248:G:A
90285298	chr15:90285298:C:T
90285672	chr15:90285672:C:T
90285928	chr15:90285928:C:T
90285986	chr15:90285986:T:G
90286355	chr15:90286355:A:G
90286428	chr15:90286428:G:A
90286580	chr15:90286580:C:T
90286735	chr15:90286735:C:T
90287111	chr15:90287111:T:G
90287198	chr15:90287198:T:C
90287873	chr15:90287873:C:T
90287924	chr15:90287924:A:C
90288070	chr15:90288070:A:T
90288531	chr15:90288531:C:G
90288682	chr15:90288682:G:A
90288900	chr15:90288900:GT:G
90288962	chr15:90288962:G:C
90289439	chr15:90289439:T:G
90289748	chr15:90289748:G:A
90290649	chr15:90290649:A:G
90290928	chr15:90290928:A:T
90291023	chr15:90291023:C:T
90291043	chr15:90291043:G:A
90291165	chr15:90291165:C:T
90291347	chr15:90291347:C:T
90291432	chr15:90291432:A:G
90291836	chr15:90291836:G:A
90292234	chr15:90292234:G:T
90292512	chr15:90292512:G:A
90293144	chr15:90293144:G:A
90293172	chr15:90293172:T:A
90293484	chr15:90293484:C:T
90293573	chr15:90293573:T:C
90293710	chr15:90293710:T:C
90293948	chr15:90293948:A:G
90294406	chr15:90294406:G:A
90294489	chr15:90294489:T:C
90294983	chr15:90294983:T:C
90295021	chr15:90295021:G:A
90295118	chr15:90295118:C:T
90295161	chr15:90295161:C:T
90295404	chr15:90295404:A:T
90295527	chr15:90295527:G:A
90295635	chr15:90295635:C:T
90295731	chr15:90295731:C:T
90296281	chr15:90296281:A:G
90296335	chr15:90296335:G:A
90296381	chr15:90296381:A:G
90296440	chr15:90296440:T:G
90296534	chr15:90296534:T:A
90296738	chr15:90296738:T:C
90296942	chr15:90296942:T:C
90296985	chr15:90296985:G:A
90297364	chr15:90297364:C:T
90297383	chr15:90297383:TTC:T
90297591	chr15:90297591:T:A
90298122	chr15:90298122:T:C
90298244	chr15:90298244:G:A
90298625	chr15:90298625:AT:A
90299153	chr15:90299153:A:G
90299347	chr15:90299347:C:T
90299350	chr15:90299350:C:T
90299351	chr15:90299351:T:C
90299418	chr15:90299418:A:T
90299653	chr15:90299653:G:A
90299889	chr15:90299889:C:G
90299893	chr15:90299893:G:A
90300078	chr15:90300078:A:C
90300202	chr15:90300202:A:G
90300239	chr15:90300239:T:C
90300477	chr15:90300477:G:A
90300599	chr15:90300599:C:T
90300791	chr15:90300791:T:C
90300998	chr15:90300998:C:T
90301380	chr15:90301380:C:T
90301842	chr15:90301842:T:C
90302102	chr15:90302102:G:C
90302268	chr15:90302268:G:T
90302322	chr15:90302322:C:A
90302508	chr15:90302508:A:T
90302929	chr15:90302929:T:C
90303373	chr15:90303373:G:A
90303580	chr15:90303580:T:C
90303681	chr15:90303681:A:T
90303792	chr15:90303792:G:T
90304161	chr15:90304161:A:G
90304492	chr15:90304492:G:A
90304592	chr15:90304592:A:G
90304993	chr15:90304993:C:T
90305045	chr15:90305045:A:G
90305227	chr15:90305227:G:T
90305623	chr15:90305623:G:A
90306144	chr15:90306144:G:A
90306667	chr15:90306667:A:G
90306751	chr15:90306751:T:C
90307141	chr15:90307141:C:T
90307175	chr15:90307175:T:C
90307348	chr15:90307348:A:G
90307611	chr15:90307611:G:A
90307631	chr15:90307631:G:A
90308067	chr15:90308067:T:C
90308068	chr15:90308068:G:A
90308255	chr15:90308255:G:A
90308323	chr15:90308323:G:A
90308431	chr15:90308431:C:A
90308436	chr15:90308436:G:A
90308858	chr15:90308858:T:C
90309203	chr15:90309203:T:C
90309205	chr15:90309205:T:C
90309381	chr15:90309381:G:A
90309813	chr15:90309813:G:T
90310105	chr15:90310105:A:G
90310412	chr15:90310412:A:G
90310474	chr15:90310474:C:T
90310488	chr15:90310488:C:T
90310701	chr15:90310701:G:A
90311204	chr15:90311204:G:T
90311487	chr15:90311487:T:G
90312270	chr15:90312270:G:C
90312355	chr15:90312355:A:T
90312588	chr15:90312588:G:A
90312631	chr15:90312631:A:G
90312789	chr15:90312789:A:C
90312981	chr15:90312981:C:T
90312998	chr15:90312998:T:A
90313211	chr15:90313211:C:T
90313599	chr15:90313599:C:T
90313614	chr15:90313614:A:C
90313654	chr15:90313654:A:C
90313730	chr15:90313730:G:A
90313782	chr15:90313782:G:A
90314042	chr15:90314042:A:G
90314179	chr15:90314179:G:A
90314266	chr15:90314266:TG:T
90314649	chr15:90314649:G:A
90314759	chr15:90314759:G:A
90314769	chr15:90314769:A:T
90314773	chr15:90314773:AAAAAAC:A
90314788	chr15:90314788:G:A
90314951	chr15:90314951:A:G
90314976	chr15:90314976:G:A
90315086	chr15:90315086:C:T
90315107	chr15:90315107:G:A
90315529	chr15:90315529:G:A
90315742	chr15:90315742:C:A
90315863	chr15:90315863:A:G
90316377	chr15:90316377:C:T
90316733	chr15:90316733:C:T
90316862	chr15:90316862:G:A
90316926	chr15:90316926:T:G
90317045	chr15:90317045:C:T
90317119	chr15:90317119:G:A
90317305	chr15:90317305:A:G
90317387	chr15:90317387:T:A
90317417	chr15:90317417:A:T
90317733	chr15:90317733:C:CT
90317755	chr15:90317755:C:T
90317772	chr15:90317772:A:T
90317830	chr15:90317830:A:G
90317857	chr15:90317857:G:T
90318143	chr15:90318143:T:C
90318144	chr15:90318144:G:A
90318173	chr15:90318173:C:T
90318297	chr15:90318297:T:C
90318333	chr15:90318333:T:C
90318525	chr15:90318525:T:C
90318608	chr15:90318608:A:G
90318802	chr15:90318802:T:A
90319111	chr15:90319111:TG:T
90319191	chr15:90319191:C:T
90319234	chr15:90319234:G:A
90319692	chr15:90319692:T:C
90320180	chr15:90320180:C:T
90320443	chr15:90320443:T:C
90320517	chr15:90320517:C:CT
90320597	chr15:90320597:A:G
90320618	chr15:90320618:G:T
90320960	chr15:90320960:T:C
90321079	chr15:90321079:T:C
90321098	chr15:90321098:A:G
90321523	chr15:90321523:C:G
90321596	chr15:90321596:G:A
90321812	chr15:90321812:T:C
90321862	chr15:90321862:C:A
90321966	chr15:90321966:A:G
90322248	chr15:90322248:GGA:G
90322385	chr15:90322385:C:T
90322465	chr15:90322465:A:AT
90322557	chr15:90322557:A:C
90322700	chr15:90322700:A:G
90322967	chr15:90322967:A:C
90323143	chr15:90323143:T:C
90323447	chr15:90323447:C:T
90323620	chr15:90323620:G:A
90323946	chr15:90323946:G:A
90324029	chr15:90324029:G:A
90324133	chr15:90324133:C:G
90324134	chr15:90324134:T:C
90324252	chr15:90324252:C:T
90324459	chr15:90324459:A:C
90324539	chr15:90324539:G:A
90324635	chr15:90324635:T:C
90324819	chr15:90324819:TA:T
90324830	chr15:90324830:A:T
90324849	chr15:90324849:C:T
90324913	chr15:90324913:C:A
90324917	chr15:90324917:C:T
90324931	chr15:90324931:C:T
90325131	chr15:90325131:T:C
90325218	chr15:90325218:A:G
90325295	chr15:90325295:C:T
90325316	chr15:90325316:AC:A
90325404	chr15:90325404:G:A
90325451	chr15:90325451:C:T
90326171	chr15:90326171:G:A
90326377	chr15:90326377:G:A
90326411	chr15:90326411:A:G
90326495	chr15:90326495:A:G
90326822	chr15:90326822:T:C
90326967	chr15:90326967:G:A
90326973	chr15:90326973:T:C
90327197	chr15:90327197:A:G
90327222	chr15:90327222:A:T
90327233	chr15:90327233:T:C
90327437	chr15:90327437:CAG:C
90327485	chr15:90327485:T:C
90327657	chr15:90327657:A:G
90327754	chr15:90327754:A:G
90328077	chr15:90328077:T:C
90328881	chr15:90328881:C:G
90329025	chr15:90329025:G:T
90329659	chr15:90329659:C:G
90329724	chr15:90329724:A:C
90330017	chr15:90330017:G:A
90330032	chr15:90330032:C:T
90330269	chr15:90330269:A:C
90332039	chr15:90332039:A:G
90332059	chr15:90332059:G:T
90332078	chr15:90332078:A:C
90332401	chr15:90332401:G:A
90332681	chr15:90332681:T:G
90332689	chr15:90332689:G:A
90332703	chr15:90332703:A:G
90332713	chr15:90332713:T:C
90332765	chr15:90332765:A:G
90332767	chr15:90332767:G:A
90332781	chr15:90332781:G:A
90332998	chr15:90332998:G:A
90333098	chr15:90333098:A:G
90333103	chr15:90333103:A:T
90333139	chr15:90333139:A:G
90333260	chr15:90333260:G:T
90333397	chr15:90333397:T:C
90333478	chr15:90333478:G:A
90333576	chr15:90333576:C:T
90333610	chr15:90333610:A:G
90333781	chr15:90333781:G:A
90333851	chr15:90333851:G:T
90333953	chr15:90333953:T:C
90333999	chr15:90333999:C:G
90334116	chr15:90334116:G:A
90334224	chr15:90334224:C:T
90334252	chr15:90334252:C:T
90334328	chr15:90334328:T:G
90334359	chr15:90334359:T:C
90334617	chr15:90334617:T:C
90334888	chr15:90334888:G:A
90335090	chr15:90335090:A:T
90335185	chr15:90335185:A:G
90335246	chr15:90335246:G:A
90335408	chr15:90335408:T:C
90335428	chr15:90335428:C:T
90335461	chr15:90335461:A:C
90335609	chr15:90335609:T:C
90335755	chr15:90335755:C:T
90335756	chr15:90335756:G:A
90336004	chr15:90336004:A:T
90336034	chr15:90336034:T:C
90336313	chr15:90336313:C:T
90336352	chr15:90336352:A:T
90336551	chr15:90336551:A:T
90336578	chr15:90336578:C:T
90336880	chr15:90336880:G:A
90337206	chr15:90337206:C:T
90337211	chr15:90337211:A:G
90337370	chr15:90337370:G:A
90337378	chr15:90337378:G:A
90337405	chr15:90337405:G:A
90337408	chr15:90337408:C:T
90337667	chr15:90337667:A:T
90337668	chr15:90337668:A:T
90337770	chr15:90337770:G:A
90337964	chr15:90337964:C:T
90338036	chr15:90338036:G:T
90338077	chr15:90338077:A:G
90338154	chr15:90338154:G:A
90338164	chr15:90338164:A:C
90338208	chr15:90338208:A:G
90338325	chr15:90338325:G:T
90338358	chr15:90338358:G:A
90338501	chr15:90338501:T:C
90338560	chr15:90338560:T:G
90338638	chr15:90338638:C:T
90338649	chr15:90338649:G:A
90338766	chr15:90338766:T:C
90338826	chr15:90338826:T:C
90339102	chr15:90339102:G:A
90339169	chr15:90339169:C:T
90339334	chr15:90339334:G:A
90339408	chr15:90339408:A:G
90339411	chr15:90339411:C:G
90339627	chr15:90339627:G:A
90339789	chr15:90339789:A:G
90339907	chr15:90339907:A:G
90340047	chr15:90340047:A:T
90340073	chr15:90340073:C:T
90340118	chr15:90340118:C:A
90340262	chr15:90340262:C:A
90340501	chr15:90340501:G:T
90340705	chr15:90340705:C:G
90340730	chr15:90340730:C:T
90340777	chr15:90340777:G:A
90340810	chr15:90340810:GTGC:ATGC
90340873	chr15:90340873:A:G
90341062	chr15:90341062:T:C
90341247	chr15:90341247:TCTCA:T
90341256	chr15:90341256:G:A
90341319	chr15:90341319:A:G
90341335	chr15:90341335:C:T
90341336	chr15:90341336:G:A
90341402	chr15:90341402:G:A
90341559	chr15:90341559:T:C
90341732	chr15:90341732:T:A
90341891	chr15:90341891:G:A
90341905	chr15:90341905:C:G
90341994	chr15:90341994:C:T
90342069	chr15:90342069:C:A
90342086	chr15:90342086:G:T
90342129	chr15:90342129:T:G
90342142	chr15:90342142:T:G
90342249	chr15:90342249:C:T
90342441	chr15:90342441:C:T
90342451	chr15:90342451:T:C
90342574	chr15:90342574:T:C
90342590	chr15:90342590:T:C
90342634	chr15:90342634:T:C
90342638	chr15:90342638:A:G
90342646	chr15:90342646:A:G
90342777	chr15:90342777:T:C
90343219	chr15:90343219:A:G
90343540	chr15:90343540:T:G
90344352	chr15:90344352:A:C
90344375	chr15:90344375:A:G
90344533	chr15:90344533:A:T
90344728	chr15:90344728:C:A
90344810	chr15:90344810:G:A
90344817	chr15:90344817:C:G
90344848	chr15:90344848:T:C
90344939	chr15:90344939:G:T
90344941	chr15:90344941:C:T
90345329	chr15:90345329:A:G
90345730	chr15:90345730:A:G
90345746	chr15:90345746:G:A
90345879	chr15:90345879:C:T
90346091	chr15:90346091:A:G
90346535	chr15:90346535:G:A
90346540	chr15:90346540:G:A
90346766	chr15:90346766:C:CA
90346787	chr15:90346787:A:G
90346819	chr15:90346819:A:G
90346890	chr15:90346890:A:G
90347115	chr15:90347115:C:T
90347208	chr15:90347208:C:T
90347411	chr15:90347411:T:C
90347604	chr15:90347604:G:C
90347687	chr15:90347687:A:T
90347806	chr15:90347806:CCTTT:C
90347885	chr15:90347885:A:C
90348122	chr15:90348122:A:G
90348143	chr15:90348143:T:C
90348172	chr15:90348172:TTATCTTCTTAATCATAACCACCC:T
90348195	chr15:90348195:C:CAGG
90348214	chr15:90348214:T:C
90348334	chr15:90348334:T:C
90348383	chr15:90348383:G:A
90348430	chr15:90348430:T:C
90348539	chr15:90348539:T:C
90348750	chr15:90348750:A:G
90349014	chr15:90349014:G:C
90349061	chr15:90349061:C:T
90349070	chr15:90349070:T:A
90349180	chr15:90349180:C:T
90349707	chr15:90349707:G:A
90349955	chr15:90349955:C:T
90349996	chr15:90349996:A:C
90350210	chr15:90350210:T:C
90350472	chr15:90350472:A:T
90350513	chr15:90350513:G:T
90350667	chr15:90350667:A:G
90350853	chr15:90350853:G:A
90351052	chr15:90351052:T:C
90351167	chr15:90351167:G:A
90351251	chr15:90351251:T:C
90351459	chr15:90351459:C:A
90351651	chr15:90351651:C:T
90352033	chr15:90352033:G:A
90352235	chr15:90352235:T:C
90352251	chr15:90352251:C:T
90352289	chr15:90352289:C:CCGTG
90352455	chr15:90352455:G:A
90353028	chr15:90353028:C:T
90353037	chr15:90353037:C:G
90353611	chr15:90353611:G:A
90353649	chr15:90353649:G:A
90353826	chr15:90353826:C:T
90353877	chr15:90353877:G:A
90354023	chr15:90354023:G:T
90354031	chr15:90354031:CCACTTT:C
90354153	chr15:90354153:C:T
90354218	chr15:90354218:G:C
90354219	chr15:90354219:C:T
90354222	chr15:90354222:C:T
90354241	chr15:90354241:A:G
90354345	chr15:90354345:C:T
90354362	chr15:90354362:A:C
90354654	chr15:90354654:C:G
90354720	chr15:90354720:C:T
90354788	chr15:90354788:T:C
90354857	chr15:90354857:C:T
90355252	chr15:90355252:T:G
90355424	chr15:90355424:T:C
90355827	chr15:90355827:G:A
90356157	chr15:90356157:C:T
90356393	chr15:90356393:C:T
90356818	chr15:90356818:C:A
90357365	chr15:90357365:G:A
90357378	chr15:90357378:C:T
90357401	chr15:90357401:G:A
90357516	chr15:90357516:C:A
90357731	chr15:90357731:G:A
90358018	chr15:90358018:C:T
90358022	chr15:90358022:A:G
90358279	chr15:90358279:C:T
90358393	chr15:90358393:C:T
90358940	chr15:90358940:C:T
90359104	chr15:90359104:C:T
90359226	chr15:90359226:C:T
90359228	chr15:90359228:G:A
90359289	chr15:90359289:G:T
90359318	chr15:90359318:C:T
90359347	chr15:90359347:C:T
90359364	chr15:90359364:G:A
90359532	chr15:90359532:G:T
90359667	chr15:90359667:T:C
90359713	chr15:90359713:C:T
90359715	chr15:90359715:G:A
90359809	chr15:90359809:C:T
90359831	chr15:90359831:A:AT
90359972	chr15:90359972:G:T
90360078	chr15:90360078:A:C
90360176	chr15:90360176:A:G
90360270	chr15:90360270:G:A
90360376	chr15:90360376:T:C
90360386	chr15:90360386:G:A
90361509	chr15:90361509:G:A
90361626	chr15:90361626:G:A
90361673	chr15:90361673:A:G
90361683	chr15:90361683:G:A
90361863	chr15:90361863:T:C
90361935	chr15:90361935:G:A
90362015	chr15:90362015:G:A
90362168	chr15:90362168:G:C
90362182	chr15:90362182:G:A
90362248	chr15:90362248:C:T
90362321	chr15:90362321:A:G
90362934	chr15:90362934:T:C
90363120	chr15:90363120:T:C
90363747	chr15:90363747:G:T
90364819	chr15:90364819:T:C
90364931	chr15:90364931:C:T
90364968	chr15:90364968:C:T
90365170	chr15:90365170:C:T
90365304	chr15:90365304:G:A
90365533	chr15:90365533:C:T
90365549	chr15:90365549:C:T
90365965	chr15:90365965:G:A
90366588	chr15:90366588:C:CCA
90366606	chr15:90366606:A:T
90367176	chr15:90367176:G:A
90367208	chr15:90367208:T:C
90367465	chr15:90367465:G:A
90367947	chr15:90367947:G:A
90367952	chr15:90367952:A:T
90368709	chr15:90368709:T:C
90368725	chr15:90368725:A:G
90368786	chr15:90368786:A:G
90369088	chr15:90369088:T:C
90369328	chr15:90369328:A:C
90369335	chr15:90369335:G:A
90369666	chr15:90369666:G:A
90369682	chr15:90369682:C:T
90369743	chr15:90369743:C:T
90369867	chr15:90369867:G:A
90370306	chr15:90370306:C:T
90370307	chr15:90370307:G:A
90370658	chr15:90370658:T:C
90371150	chr15:90371150:A:G
90371151	chr15:90371151:T:C
90371190	chr15:90371190:AAATC:A
90371535	chr15:90371535:T:A
90371896	chr15:90371896:T:C
90371930	chr15:90371930:C:T
90372113	chr15:90372113:A:G
90372159	chr15:90372159:A:G
90372341	chr15:90372341:AG:A
90372434	chr15:90372434:A:G
90372573	chr15:90372573:A:C
90372615	chr15:90372615:C:A
90372800	chr15:90372800:C:T
90373002	chr15:90373002:G:A
90373155	chr15:90373155:A:G
90373608	chr15:90373608:G:A
90373621	chr15:90373621:C:T
90373942	chr15:90373942:C:T
90374073	chr15:90374073:C:T
90374464	chr15:90374464:A:G
90374893	chr15:90374893:A:C
90375385	chr15:90375385:C:G
90375514	chr15:90375514:T:C
90375574	chr15:90375574:C:T
90375694	chr15:90375694:G:A
90375709	chr15:90375709:T:C
90375753	chr15:90375753:C:T
90375761	chr15:90375761:G:A
90376408	chr15:90376408:C:T
90376550	chr15:90376550:A:G
90376764	chr15:90376764:T:A
90376798	chr15:90376798:A:T
90376927	chr15:90376927:G:A
90376934	chr15:90376934:G:A
90377233	chr15:90377233:GA:G
90377289	chr15:90377289:G:A
90377552	chr15:90377552:C:T
90377603	chr15:90377603:G:A
90377624	chr15:90377624:C:T
90377777	chr15:90377777:T:C
90377779	chr15:90377779:A:T
90377829	chr15:90377829:G:A
90378218	chr15:90378218:T:C
90378426	chr15:90378426:C:T
90378806	chr15:90378806:C:T
90379176	chr15:90379176:A:AAGAC
90379316	chr15:90379316:C:T
90379443	chr15:90379443:A:G
90379525	chr15:90379525:A:G
90379536	chr15:90379536:T:G
90379675	chr15:90379675:C:A
90379756	chr15:90379756:A:G
90379854	chr15:90379854:A:G
90380146	chr15:90380146:G:A
90380230	chr15:90380230:G:A
90380345	chr15:90380345:G:A
90380356	chr15:90380356:C:T
90380447	chr15:90380447:G:A
90380697	chr15:90380697:C:T
90380793	chr15:90380793:T:C
90380815	chr15:90380815:C:T
90380927	chr15:90380927:C:G
90381470	chr15:90381470:C:T
90381713	chr15:90381713:G:C
90382133	chr15:90382133:GTATC:G
90382145	chr15:90382145:C:G
90382271	chr15:90382271:A:C
90382284	chr15:90382284:C:T
90382314	chr15:90382314:G:A
90382440	chr15:90382440:A:G
90382489	chr15:90382489:T:G
90382609	chr15:90382609:G:C
90382818	chr15:90382818:C:T
90382978	chr15:90382978:C:A
90383283	chr15:90383283:G:A
90383325	chr15:90383325:G:A
90383391	chr15:90383391:C:T
90383567	chr15:90383567:C:T
90383707	chr15:90383707:T:A
90383709	chr15:90383709:A:AG
90383798	chr15:90383798:G:A
90383898	chr15:90383898:C:T
90384161	chr15:90384161:T:C
90384545	chr15:90384545:G:A
90384652	chr15:90384652:C:T
90384707	chr15:90384707:C:T
90385007	chr15:90385007:C:T
90385297	chr15:90385297:G:A
90385725	chr15:90385725:A:G
90386314	chr15:90386314:C:T
90387227	chr15:90387227:T:C
90387241	chr15:90387241:A:G
90387305	chr15:90387305:A:C
90387393	chr15:90387393:A:G
90387401	chr15:90387401:C:G
90387643	chr15:90387643:C:T
90387882	chr15:90387882:G:A
90387966	chr15:90387966:T:C
90388485	chr15:90388485:G:T
90389423	chr15:90389423:G:C
90389433	chr15:90389433:C:T
90389652	chr15:90389652:T:C
90389721	chr15:90389721:G:A
90390209	chr15:90390209:C:T
90390293	chr15:90390293:C:T
90390451	chr15:90390451:T:C
90390513	chr15:90390513:C:T
90391099	chr15:90391099:A:G
90391244	chr15:90391244:A:G
90391331	chr15:90391331:T:C
90391522	chr15:90391522:G:T
90391576	chr15:90391576:G:A
90391949	chr15:90391949:T:C
90392297	chr15:90392297:A:G
90392634	chr15:90392634:C:G
90392824	chr15:90392824:A:G
90392993	chr15:90392993:T:C
90393646	chr15:90393646:T:C
90393652	chr15:90393652:G:T
90394448	chr15:90394448:C:A
90394985	chr15:90394985:G:A
90395000	chr15:90395000:G:A
90395136	chr15:90395136:G:C
90395261	chr15:90395261:C:T
90395294	chr15:90395294:T:C
90395419	chr15:90395419:A:C
90395488	chr15:90395488:T:C
90395536	chr15:90395536:A:G
90395569	chr15:90395569:C:T
90395637	chr15:90395637:A:G
90395678	chr15:90395678:A:G
90396062	chr15:90396062:G:C
90396707	chr15:90396707:G:A
90396717	chr15:90396717:A:G
90396827	chr15:90396827:C:A
90397099	chr15:90397099:C:T
90397150	chr15:90397150:A:G
90397607	chr15:90397607:C:T
90397678	chr15:90397678:G:C
90397812	chr15:90397812:G:A
90398046	chr15:90398046:G:A
90398542	chr15:90398542:C:A
90399134	chr15:90399134:T:A
90399739	chr15:90399739:C:T
90400125	chr15:90400125:T:G
90400687	chr15:90400687:C:T
90400902	chr15:90400902:G:A
90401430	chr15:90401430:G:A
90401466	chr15:90401466:T:G
90401954	chr15:90401954:C:T
90402075	chr15:90402075:A:T
90402643	chr15:90402643:A:G
90402886	chr15:90402886:TTTTAC:T
90403301	chr15:90403301:A:G
90403384	chr15:90403384:A:G
90403445	chr15:90403445:A:G
90403512	chr15:90403512:A:T
90403876	chr15:90403876:T:C
90404221	chr15:90404221:C:T
90404411	chr15:90404411:A:C
90404610	chr15:90404610:T:G
90405964	chr15:90405964:G:A
90406171	chr15:90406171:C:T
90406190	chr15:90406190:C:G
90406305	chr15:90406305:G:A
90406309	chr15:90406309:C:A
90406521	chr15:90406521:A:G
90406524	chr15:90406524:A:G
90406703	chr15:90406703:G:A
90407135	chr15:90407135:T:C
90407162	chr15:90407162:T:C
90407386	chr15:90407386:A:G
90407402	chr15:90407402:T:TA
90407558	chr15:90407558:G:A
90408109	chr15:90408109:G:A
90408284	chr15:90408284:T:C
90408407	chr15:90408407:C:T
90408817	chr15:90408817:G:T
90409000	chr15:90409000:G:A
90409095	chr15:90409095:A:G
90409324	chr15:90409324:A:G
90409333	chr15:90409333:C:G
90409836	chr15:90409836:A:G
90410155	chr15:90410155:G:A
90410183	chr15:90410183:T:A
90410223	chr15:90410223:A:G
90410359	chr15:90410359:T:C
90410545	chr15:90410545:A:G
90410808	chr15:90410808:T:C
90410899	chr15:90410899:A:G
90411003	chr15:90411003:C:A
90411231	chr15:90411231:G:A
90412102	chr15:90412102:A:G
90412353	chr15:90412353:C:T
90413063	chr15:90413063:GTTAT:G
90413223	chr15:90413223:C:T
90413569	chr15:90413569:G:T
90413738	chr15:90413738:C:G
90413947	chr15:90413947:C:T
90414138	chr15:90414138:C:T
90414653	chr15:90414653:G:A
90414768	chr15:90414768:C:T
90414808	chr15:90414808:C:T
90414821	chr15:90414821:G:A
90414856	chr15:90414856:C:T
90414857	chr15:90414857:G:A
90414897	chr15:90414897:T:G
90415160	chr15:90415160:T:C
90415313	chr15:90415313:A:G
90415352	chr15:90415352:G:C
90415472	chr15:90415472:T:A
90416087	chr15:90416087:T:C
90416124	chr15:90416124:A:C
90416353	chr15:90416353:T:C
90416357	chr15:90416357:G:A
90416558	chr15:90416558:C:T
90416883	chr15:90416883:T:C
90417061	chr15:90417061:T:A
90417447	chr15:90417447:C:T
90417488	chr15:90417488:G:T
90417610	chr15:90417610:T:C
90417666	chr15:90417666:T:C
90418159	chr15:90418159:C:G
90418193	chr15:90418193:C:T
90418272	chr15:90418272:A:G
90418356	chr15:90418356:G:A
90418581	chr15:90418581:A:G
90418598	chr15:90418598:A:T
90419072	chr15:90419072:T:C
90419394	chr15:90419394:C:T
90419739	chr15:90419739:G:A
90420074	chr15:90420074:G:T
90420099	chr15:90420099:TA:T
90420139	chr15:90420139:T:C
90420903	chr15:90420903:A:G
90420942	chr15:90420942:C:T
90420961	chr15:90420961:C:T
90420973	chr15:90420973:C:T
90421062	chr15:90421062:G:A
90421492	chr15:90421492:C:T
90421659	chr15:90421659:C:T
90421883	chr15:90421883:A:G
90422049	chr15:90422049:A:G
90422112	chr15:90422112:CCT:C
90422423	chr15:90422423:C:T
90422852	chr15:90422852:C:T
90422934	chr15:90422934:A:G
90423286	chr15:90423286:T:C
90423704	chr15:90423704:G:A
90423917	chr15:90423917:C:G
90424281	chr15:90424281:G:C
90424479	chr15:90424479:A:T
90424517	chr15:90424517:C:G
90425166	chr15:90425166:T:G
90425224	chr15:90425224:T:C
90425609	chr15:90425609:T:C
90425905	chr15:90425905:T:C
90425963	chr15:90425963:A:T
90426103	chr15:90426103:G:T
90427339	chr15:90427339:A:G
90427549	chr15:90427549:G:A
90427804	chr15:90427804:T:C
90428099	chr15:90428099:A:T
90428313	chr15:90428313:G:C
90428506	chr15:90428506:G:C
90428926	chr15:90428926:T:G
90429043	chr15:90429043:G:A
90429956	chr15:90429956:T:C
90429965	chr15:90429965:A:G
90430196	chr15:90430196:C:T
90430797	chr15:90430797:G:A
90431094	chr15:90431094:C:T
90431558	chr15:90431558:G:A
90431680	chr15:90431680:CA:C
90432285	chr15:90432285:A:G
90432320	chr15:90432320:T:C
90432601	chr15:90432601:T:C
90432874	chr15:90432874:C:T
90433291	chr15:90433291:T:G
90434101	chr15:90434101:G:T
90434346	chr15:90434346:G:A
90434783	chr15:90434783:G:GTCA
90434848	chr15:90434848:T:C
90435239	chr15:90435239:G:C
90435347	chr15:90435347:T:A
90435552	chr15:90435552:T:G
90435729	chr15:90435729:C:T
90435845	chr15:90435845:T:C
90435889	chr15:90435889:A:C
90436421	chr15:90436421:G:A
90436938	chr15:90436938:T:G
90437088	chr15:90437088:ACCT:A
90437225	chr15:90437225:C:T
90437338	chr15:90437338:G:T
90437748	chr15:90437748:C:T
90438271	chr15:90438271:A:G
90439250	chr15:90439250:A:T
90439691	chr15:90439691:C:T
90439758	chr15:90439758:G:C
90439868	chr15:90439868:A:G
90440474	chr15:90440474:T:C
90441630	chr15:90441630:C:T
90442118	chr15:90442118:C:T
90442167	chr15:90442167:A:G
90442171	chr15:90442171:G:T
90442182	chr15:90442182:G:A
90442362	chr15:90442362:A:T
90442364	chr15:90442364:C:G
90442510	chr15:90442510:A:G
90443019	chr15:90443019:G:A
90443069	chr15:90443069:C:T
90443171	chr15:90443171:G:A
90443670	chr15:90443670:G:A
90444418	chr15:90444418:A:G
90444530	chr15:90444530:C:T
90444784	chr15:90444784:C:T
90445152	chr15:90445152:A:T
90445300	chr15:90445300:T:C
90446162	chr15:90446162:G:A
90447022	chr15:90447022:A:G
90447126	chr15:90447126:A:G
90447369	chr15:90447369:T:G
90447550	chr15:90447550:G:T
90447963	chr15:90447963:A:T
90448184	chr15:90448184:C:T
90448224	chr15:90448224:T:G
90448631	chr15:90448631:G:A
90448888	chr15:90448888:A:G
90448971	chr15:90448971:C:G
90449323	chr15:90449323:G:A
90449422	chr15:90449422:G:T
90449455	chr15:90449455:A:G
90449784	chr15:90449784:G:A
90449983	chr15:90449983:G:A
90450770	chr15:90450770:T:C
90450856	chr15:90450856:A:C
90451156	chr15:90451156:G:A
90451267	chr15:90451267:T:C
90451401	chr15:90451401:T:C
90451416	chr15:90451416:C:T
90451853	chr15:90451853:C:T
90452003	chr15:90452003:C:T
90452239	chr15:90452239:C:T
90453007	chr15:90453007:C:T
90453364	chr15:90453364:C:T
90453825	chr15:90453825:C:T
90453866	chr15:90453866:C:A
90453957	chr15:90453957:T:C
90454832	chr15:90454832:A:G
90455198	chr15:90455198:G:C
90455225	chr15:90455225:G:A
90455287	chr15:90455287:G:A
90455673	chr15:90455673:G:A
90455790	chr15:90455790:C:G
90456325	chr15:90456325:A:T
90456483	chr15:90456483:A:T
90456858	chr15:90456858:A:G
90456974	chr15:90456974:C:T
90457213	chr15:90457213:T:A
90457421	chr15:90457421:A:G
90457468	chr15:90457468:C:T
90457536	chr15:90457536:C:T
90457917	chr15:90457917:C:G
90457929	chr15:90457929:C:T
90458068	chr15:90458068:C:G
90458435	chr15:90458435:C:T
90458736	chr15:90458736:G:A
90458947	chr15:90458947:A:T
90458969	chr15:90458969:G:A
90459186	chr15:90459186:G:A
90459398	chr15:90459398:G:A
90459425	chr15:90459425:A:G
90459474	chr15:90459474:A:C
90459737	chr15:90459737:A:G
90459893	chr15:90459893:G:A
90459999	chr15:90459999:G:A
90460034	chr15:90460034:GT:G
90460123	chr15:90460123:CAG:C
90460835	chr15:90460835:C:T
90461752	chr15:90461752:G:A
90461905	chr15:90461905:T:C
90462133	chr15:90462133:A:G
90462489	chr15:90462489:T:G
90462506	chr15:90462506:G:A
90463063	chr15:90463063:GGT:G
90463316	chr15:90463316:C:T
90463757	chr15:90463757:T:C
90464060	chr15:90464060:G:A
90464347	chr15:90464347:C:G
90464576	chr15:90464576:C:T
90465030	chr15:90465030:A:G
90465034	chr15:90465034:T:C
90465043	chr15:90465043:C:T
90465201	chr15:90465201:A:T
90465304	chr15:90465304:T:C
90465492	chr15:90465492:C:T
90465715	chr15:90465715:A:G
90465915	chr15:90465915:T:G
90465945	chr15:90465945:A:G
90465960	chr15:90465960:T:C
90466130	chr15:90466130:T:TG
90466149	chr15:90466149:G:A
90466252	chr15:90466252:G:A
90466294	chr15:90466294:T:C
90467006	chr15:90467006:C:T
90467360	chr15:90467360:G:A
90467544	chr15:90467544:T:C
90467650	chr15:90467650:TATTA:T
90468030	chr15:90468030:A:G
90468227	chr15:90468227:G:A
90468473	chr15:90468473:C:G
90468612	chr15:90468612:C:T
90468934	chr15:90468934:A:G
90469485	chr15:90469485:C:G
90469530	chr15:90469530:T:C
90469717	chr15:90469717:G:A
90469749	chr15:90469749:G:A
90469826	chr15:90469826:T:TA
90469943	chr15:90469943:A:G
90470153	chr15:90470153:T:C
90470165	chr15:90470165:T:C
90470797	chr15:90470797:C:G
90470798	chr15:90470798:A:G
90471024	chr15:90471024:G:A
90471088	chr15:90471088:C:T
90471090	chr15:90471090:C:T
90471220	chr15:90471220:G:A
90471461	chr15:90471461:CT:C
90471560	chr15:90471560:C:T
90471658	chr15:90471658:CCT:C
90471714	chr15:90471714:G:A
90471889	chr15:90471889:G:GT
90471932	chr15:90471932:G:A
90472260	chr15:90472260:A:G
90472334	chr15:90472334:G:C
90472392	chr15:90472392:A:G
90472471	chr15:90472471:T:C
90472575	chr15:90472575:A:G
90472669	chr15:90472669:C:T
90473510	chr15:90473510:C:T
90473567	chr15:90473567:C:G
90474000	chr15:90474000:G:A
90474486	chr15:90474486:C:T
90474751	chr15:90474751:C:T
90475143	chr15:90475143:C:T
90475397	chr15:90475397:A:T
90475431	chr15:90475431:C:G
90475509	chr15:90475509:G:A
90475522	chr15:90475522:G:C
90476686	chr15:90476686:A:G
90478086	chr15:90478086:G:A
90478180	chr15:90478180:T:A
90478486	chr15:90478486:C:T
90478823	chr15:90478823:C:T
90478894	chr15:90478894:G:A
90478903	chr15:90478903:C:T
90478907	chr15:90478907:A:G
90479107	chr15:90479107:G:A
90479462	chr15:90479462:C:G
90480401	chr15:90480401:A:G
90480911	chr15:90480911:AC:A
90481111	chr15:90481111:C:G
90481560	chr15:90481560:G:A
90481567	chr15:90481567:A:G
90481664	chr15:90481664:C:A
90482372	chr15:90482372:G:A
90482849	chr15:90482849:T:A
90482975	chr15:90482975:C:T
90483022	chr15:90483022:T:C
90483085	chr15:90483085:A:G
90483245	chr15:90483245:T:C
90483725	chr15:90483725:A:G
90483741	chr15:90483741:A:T
90483952	chr15:90483952:G:C
90484311	chr15:90484311:G:A
90484465	chr15:90484465:T:C
90484699	chr15:90484699:C:T
90484712	chr15:90484712:T:C
90484829	chr15:90484829:A:G
90485169	chr15:90485169:G:A
90485224	chr15:90485224:C:T
90485357	chr15:90485357:T:C
90485976	chr15:90485976:G:C
90486086	chr15:90486086:A:G
90486186	chr15:90486186:T:A
90486344	chr15:90486344:G:A
90486725	chr15:90486725:T:C
90486923	chr15:90486923:G:A
90487889	chr15:90487889:A:G
90487975	chr15:90487975:C:A
90488009	chr15:90488009:T:C
90488291	chr15:90488291:G:A
90488304	chr15:90488304:CTTTAAATCA:C
90488440	chr15:90488440:A:C
90488771	chr15:90488771:G:A
90489033	chr15:90489033:G:A
90489349	chr15:90489349:A:G
90490054	chr15:90490054:A:G
90490096	chr15:90490096:G:A
90490910	chr15:90490910:G:A
90490930	chr15:90490930:T:C
90491327	chr15:90491327:C:G
90491832	chr15:90491832:G:A
90491852	chr15:90491852:A:C
90492188	chr15:90492188:G:T
90492786	chr15:90492786:C:A
90492987	chr15:90492987:C:A
90493018	chr15:90493018:G:T
90493207	chr15:90493207:C:T
90493228	chr15:90493228:A:G
90493337	chr15:90493337:G:A
90493447	chr15:90493447:A:G
90493623	chr15:90493623:A:G
90493809	chr15:90493809:C:T
90493979	chr15:90493979:A:G
90494302	chr15:90494302:G:GTATT
90494522	chr15:90494522:G:A
90495062	chr15:90495062:T:C
90495245	chr15:90495245:T:C
90495546	chr15:90495546:T:C
90495587	chr15:90495587:A:G
90495788	chr15:90495788:C:T
90495971	chr15:90495971:C:T
90495985	chr15:90495985:C:A
90496295	chr15:90496295:C:T
90496418	chr15:90496418:C:T
90496572	chr15:90496572:C:T
90496984	chr15:90496984:G:T
90497095	chr15:90497095:G:A
90497764	chr15:90497764:T:C
90498006	chr15:90498006:G:A
90498435	chr15:90498435:C:T
90498853	chr15:90498853:A:G
90499167	chr15:90499167:A:C
90499217	chr15:90499217:A:G
90499575	chr15:90499575:T:G
90499689	chr15:90499689:A:T
90499878	chr15:90499878:A:G
90499951	chr15:90499951:ACTGT:A
90500115	chr15:90500115:G:A
90500533	chr15:90500533:C:G
90500725	chr15:90500725:G:A
90501155	chr15:90501155:T:TG
90501176	chr15:90501176:T:A
90502187	chr15:90502187:G:T
90502307	chr15:90502307:T:A
90502310	chr15:90502310:G:GT
90502519	chr15:90502519:G:A
90502522	chr15:90502522:G:A
90502696	chr15:90502696:T:C
90502724	chr15:90502724:A:G
90503025	chr15:90503025:CAT:C
90503306	chr15:90503306:T:C
90503463	chr15:90503463:G:A
90503499	chr15:90503499:T:C
90504237	chr15:90504237:G:A
90504533	chr15:90504533:A:G
90504780	chr15:90504780:G:A
90504792	chr15:90504792:C:T
90504856	chr15:90504856:G:A
90504869	chr15:90504869:C:T
90504873	chr15:90504873:G:A
90505682	chr15:90505682:C:T
90505908	chr15:90505908:T:G
90506090	chr15:90506090:G:A
90506225	chr15:90506225:A:C
90506403	chr15:90506403:CT:C
90506441	chr15:90506441:A:G
90506728	chr15:90506728:C:T
90507039	chr15:90507039:T:C
90507335	chr15:90507335:C:A
90507539	chr15:90507539:G:A
90507779	chr15:90507779:C:T
90508016	chr15:90508016:A:T
90508187	chr15:90508187:C:T
90508600	chr15:90508600:T:C
90509053	chr15:90509053:C:T
90509286	chr15:90509286:C:T
90509388	chr15:90509388:T:C
90509441	chr15:90509441:A:G
90509453	chr15:90509453:C:G
90509699	chr15:90509699:CA:C
90509766	chr15:90509766:C:T
90509893	chr15:90509893:G:A
90510351	chr15:90510351:T:C
90510983	chr15:90510983:A:G
90511042	chr15:90511042:C:G
90511188	chr15:90511188:T:C
90511279	chr15:90511279:C:T
90511674	chr15:90511674:A:G
90512065	chr15:90512065:G:A
90512451	chr15:90512451:C:T
90512899	chr15:90512899:A:G
90513449	chr15:90513449:G:A
90513489	chr15:90513489:A:G
90513566	chr15:90513566:C:G
90513771	chr15:90513771:C:T
90513776	chr15:90513776:C:T
90514225	chr15:90514225:C:G
90514255	chr15:90514255:G:A
90514335	chr15:90514335:A:G
90514541	chr15:90514541:C:T
90514685	chr15:90514685:C:T
90515136	chr15:90515136:C:G
90515154	chr15:90515154:C:T
90515178	chr15:90515178:T:A
90515219	chr15:90515219:C:A
90515496	chr15:90515496:TTAA:T
90515567	chr15:90515567:GTATT:G
90515604	chr15:90515604:T:C
90515785	chr15:90515785:T:C
90515958	chr15:90515958:C:T
90515992	chr15:90515992:T:A
90516073	chr15:90516073:T:TA
90516128	chr15:90516128:G:T
90516803	chr15:90516803:A:G
90516816	chr15:90516816:T:C
90516860	chr15:90516860:A:T
90516950	chr15:90516950:G:A
90516977	chr15:90516977:GA:G
90517083	chr15:90517083:C:G
90517357	chr15:90517357:G:A
90517498	chr15:90517498:C:T
90517723	chr15:90517723:G:A
90517889	chr15:90517889:G:T
90517927	chr15:90517927:C:T
90518002	chr15:90518002:T:C
90518038	chr15:90518038:TG:T
90518080	chr15:90518080:G:A
90518261	chr15:90518261:G:A
90518741	chr15:90518741:A:G
90519391	chr15:90519391:A:G
90519724	chr15:90519724:C:G
90519737	chr15:90519737:C:T
90519754	chr15:90519754:C:A
90519780	chr15:90519780:G:T
90520092	chr15:90520092:G:C
90520094	chr15:90520094:G:GC
90520096	chr15:90520096:TAATAGAA:T
90520796	chr15:90520796:A:C
90521210	chr15:90521210:A:G
90521301	chr15:90521301:A:G
90521321	chr15:90521321:A:C
90521458	chr15:90521458:C:T
90521678	chr15:90521678:C:T
90521976	chr15:90521976:G:A
90522421	chr15:90522421:T:G
90523116	chr15:90523116:C:T
90523149	chr15:90523149:A:G
90523177	chr15:90523177:A:G
90523253	chr15:90523253:T:A
90523539	chr15:90523539:C:G
90523629	chr15:90523629:G:T
90523683	chr15:90523683:C:T
90523697	chr15:90523697:A:G
90523774	chr15:90523774:G:A
90523833	chr15:90523833:A:G
90524249	chr15:90524249:C:T
90524507	chr15:90524507:C:A
90524601	chr15:90524601:A:G
90524690	chr15:90524690:A:G
90524760	chr15:90524760:C:G
90524785	chr15:90524785:G:A
90524866	chr15:90524866:G:A
90525172	chr15:90525172:C:T
90525650	chr15:90525650:T:C
90525696	chr15:90525696:T:G
90525782	chr15:90525782:AC:A
90525998	chr15:90525998:TTAAA:T
90526299	chr15:90526299:A:C
90526301	chr15:90526301:A:C
90526409	chr15:90526409:C:T
90526848	chr15:90526848:T:C
90526895	chr15:90526895:A:G
90527277	chr15:90527277:T:C
90527469	chr15:90527469:A:G
90527733	chr15:90527733:A:G
90527774	chr15:90527774:G:A
90527997	chr15:90527997:G:A
90528233	chr15:90528233:A:C
90528361	chr15:90528361:G:T
90528542	chr15:90528542:T:C
90528544	chr15:90528544:T:C
90528623	chr15:90528623:C:T
90528866	chr15:90528866:G:A
90529224	chr15:90529224:AGC:A
90529246	chr15:90529246:G:A
90529673	chr15:90529673:C:G
90529730	chr15:90529730:A:G
90529738	chr15:90529738:G:C
90529967	chr15:90529967:A:G
90530232	chr15:90530232:GCGGCCA:G
90530635	chr15:90530635:G:A
90530944	chr15:90530944:A:G
90531469	chr15:90531469:G:A
90531552	chr15:90531552:T:G
90531792	chr15:90531792:A:G
90531821	chr15:90531821:C:T
90531827	chr15:90531827:C:T
90531883	chr15:90531883:A:T
90531897	chr15:90531897:G:A
90532143	chr15:90532143:C:T
90532282	chr15:90532282:G:A
90532303	chr15:90532303:C:T
90532356	chr15:90532356:C:G
90532570	chr15:90532570:A:G
90532692	chr15:90532692:A:G
90532796	chr15:90532796:G:A
90533172	chr15:90533172:G:A
90533496	chr15:90533496:A:G
90533523	chr15:90533523:C:T
90533574	chr15:90533574:A:T
90533914	chr15:90533914:C:A
90534428	chr15:90534428:A:G
90534503	chr15:90534503:G:C
90534590	chr15:90534590:G:A
90534597	chr15:90534597:A:G
90534894	chr15:90534894:T:C
90534941	chr15:90534941:C:T
```
