## Supplementary material for "Characterization of shared and ancestry-specific signals driving complex traits using multi-ancestry fine-mapping": orig_s1_snps

```
rs7178103
rs2601186
rs12912856
rs76568403
rs9796504
rs142635762
rs72762375
rs2601187
rs2601188
rs2601189
rs2589939
rs2589940
rs2589941
rs111592783
rs7170385
rs148260841
rs141358900
rs2601190
rs113642408
rs62019353
rs28432211
rs3743418
rs2589942
rs147165247
rs2601191
rs2601192
rs2601193
rs2589943
rs2601194
rs187552556
rs76623813
rs2601195
rs142275524
rs28372225
rs2589944
rs10220750
rs2601197
rs77511793
rs2589945
rs142233586
rs3826002
rs560676016
rs7168898
rs8030390
rs8032687
rs8033512
rs2601198
rs2253425
rs2253419
rs34090687
rs1963478
rs8024110
rs28592701
rs8033897
rs8034045
rs2657948
rs2589947
rs16944355
rs7175440
rs6496670
rs149095335
rs11852549
rs16944362
rs10520689
rs77315628
rs2657949
rs28667854
rs10520688
rs7170480
rs7169914
rs2589948
rs17176399
rs2601199
rs2657950
rs139569201
rs144053010
rs28545005
rs76662718
rs62020687
rs2589949
rs2601200
rs7167704
rs2589950
rs2601201
rs60825716
rs2601202
rs2601203
rs2589951
rs8041401
rs8039719
rs142610209
rs2589952
rs8025048
rs60792326
rs2589953
rs11857092
rs11852977
rs113212493
rs74359821
rs62020693
rs2601204
rs2601205
rs2526000
rs2601206
rs116938864
rs17176602
rs150553145
rs2601207
rs2589954
rs2526001
rs55978751
rs115460785
rs11636205
rs2905963
rs2526002
rs2589955
rs62020696
rs7181256
rs112871898
rs1145323
rs74947679
rs2657946
rs2526003
rs10520687
rs8041764
rs1993161
rs8027919
rs1993162
rs2657947
rs1206680
rs2301827
rs2256388
rs2525999
rs2283441
rs2256110
rs2256097
rs2283442
rs62020723
rs2238320
rs12595061
rs8035817
rs8035980
rs8030722
rs16944405
rs6496673
rs6496674
rs8042861
rs78032540
rs113549378
rs16944414
rs2238321
rs62020724
rs62020725
rs75045594
rs7177137
rs6496675
rs4932342
rs16944421
rs16944424
rs8027211
rs12324924
rs16944431
rs57962570
rs2238322
rs62020727
rs2238323
rs139851358
rs189187005
rs11857598
rs56337344
rs6496676
rs12594457
rs117121928
rs6496677
rs4031431
rs12595115
rs7173201
rs7172909
rs75240462
rs2301828
rs2301829
rs78896416
rs886491
rs79900358
rs62020730
rs2158406
rs2107435
rs8025487
rs150395534
rs62020733
rs8025842
rs10520686
rs719473
rs62020734
rs16944453
rs3213649
rs76489431
rs8033813
rs8039288
rs2283443
rs2283444
rs12594352
rs79513439
rs28863184
rs28782602
rs12592611
rs2040808
rs1847858
rs1145324
rs59814752
rs202136138
rs28702574
rs2238324
rs77222074
rs12912995
rs2074581
rs2074582
rs2074583
rs2074584
rs2074585
rs62020738
rs1505936
rs2238325
rs16944473
rs77536163
rs2238327
rs143687115
rs150175757
rs62021772
rs4031435
rs2158407
rs16974212
rs1008507
rs1145325
rs78029681
rs11857774
rs78593480
rs191955220
rs7182658
rs117555778
rs28539372
rs28651333
rs10083670
rs10083679
rs78128146
rs10083661
rs12440447
rs8042913
rs16944485
rs182741348
rs28691618
rs7169182
rs11629883
rs62021773
rs11853271
rs145204917
rs8030299
rs8040585
rs16944500
rs7175476
rs2238329
rs9944285
rs10852132
rs11073928
rs16974215
rs28685205
rs28629981
rs12899260
rs16944509
rs12914981
rs6496678
rs6496679
rs8041397
rs16944518
rs138128745
rs1974519
rs4620932
rs7173724
rs1978149
rs1978150
rs1978151
rs28516870
rs16944523
rs6496680
rs7163560
rs11073929
rs7163632
rs11631269
rs11636089
rs62021775
rs7169787
rs16944527
rs2301832
rs144520677
rs142490393
rs11638780
rs11639150
rs10459677
rs16944529
rs2107436
rs11609
rs1042538
rs3540
rs3539
rs58438191
rs28672102
rs137965999
rs12907587
rs12913819
rs12909560
rs28534079
rs28377586
rs11073930
rs56397130
rs10152928
rs10152871
rs10152221
rs4932343
rs4932344
rs534841592
rs4932345
rs28644306
rs4932346
rs7176776
rs12911824
rs8037260
rs12708583
rs7182671
rs7181764
rs6496681
rs7498113
rs75869077
rs12050766
rs12708585
rs7496610
rs1876132
rs1876131
rs2352601
rs937793
rs6496682
rs7497528
rs7497550
rs8036202
rs11632380
rs11633692
rs12916560
rs7495080
rs58218975
rs28726086
rs36158120
rs58328011
rs11073932
rs11073933
rs11636731
rs7172859
rs11073934
rs34650360
rs10152831
rs9672149
rs8027565
rs62019394
rs149586097
rs12903058
rs7169522
rs139592553
rs28711568
rs11638839
rs1973537
rs6496683
rs28630708
rs4347600
rs4031382
rs12443252
rs7165454
rs7182610
rs12148876
rs11852792
rs62019395
rs56804919
rs186715491
rs60597654
rs4441248
rs4244879
rs4280212
rs8032431
rs58714003
rs12161988
rs7495784
rs62019399
rs67409214
rs11633723
rs11632673
rs62019400
rs189221035
rs11638617
rs11635252
rs12900987
rs62019401
rs62019402
rs56402930
rs113942266
rs111742752
rs9806361
rs117119665
rs143314553
rs7496379
rs7496461
rs3862432
rs9806295
rs3930162
rs3902286
rs6496684
rs8033818
rs3862433
rs75570877
rs62019405
rs11852389
rs17263706
rs6496685
rs117456071
rs7176518
rs11637971
rs11638010
rs149756518
rs11632722
rs16944545
rs3862434
rs11633872
rs8040876
rs62019422
rs8027179
rs8027581
rs11635361
rs3862435
rs3862436
rs7174198
rs8033595
rs35346715
rs3862437
rs145778816
rs6496687
rs11639199
rs6416551
rs11853611
rs4932347
rs72748119
rs28787997
rs74997893
rs138066210
rs62019424
rs7162041
rs7494813
rs11635792
rs60885454
rs4363847
rs6496688
rs7494949
rs13313427
rs7167015
rs7168378
rs7169230
rs4350549
rs143798041
rs76165895
rs4349125
rs62019426
rs7182899
rs7183319
rs12915399
rs4404047
rs113642170
rs149322872
rs6496689
rs75249485
rs6496690
rs4566137
rs78670554
rs10852133
rs7168764
rs10775250
rs10852134
rs56852223
rs11073935
rs144763397
rs8040777
rs113447518
rs11635656
rs12907173
rs17264145
rs11853755
rs12903971
rs77472222
rs11857213
rs10852135
rs8024734
rs8031453
rs35750622
rs12148672
rs117405298
rs8030799
rs6496691
rs6496692
rs11073937
rs8042497
rs35635063
rs34641633
rs12437503
rs113788766
rs7171953
rs7165376
rs7166749
rs7166173
rs7173175
rs12915189
rs7180053
rs118011960
rs4352025
rs4352026
rs4454948
rs11858728
rs117327775
rs12901150
rs79876813
rs7497204
rs8033053
rs7498042
rs35110627
rs4932349
rs8025115
rs8041663
rs74864795
rs6496694
rs11635448
rs77238363
rs75378962
rs12438950
rs56206947
rs8038442
rs76373694
rs7178220
rs16944586
rs111289797
rs6496695
rs55912922
rs6496696
rs8024877
rs113846303
rs7180428
rs7175707
rs7175054
rs7496662
rs7496865
rs7497700
rs11855992
rs6496697
rs6416552
rs7171629
rs55767443
rs8031714
rs17264460
rs6416553
rs6496698
rs118138191
rs150198490
rs75447871
rs74520220
rs6416554
rs6496699
rs7162010
rs7162382
rs16944613
rs12438183
rs10852136
rs8028854
rs7175350
rs7175391
rs6496700
rs7180867
rs8026105
rs7163189
rs8030781
rs8026682
rs4932350
rs71407313
rs4932351
rs76029207
rs11631439
rs11636571
rs11631150
rs111982632
rs7163773
rs9652517
15:91144601_G_C
rs9652518
rs6496702
rs12324504
rs6496703
rs8026218
rs4932352
rs4932353
rs4641716
rs4352027
rs34358242
rs6416555
rs4454949
rs4476150
rs1104880
rs181732067
rs12904055
rs34759713
rs12903655
rs4244880
rs4244881
rs4244882
rs4932175
rs4609824
rs4609825
rs4377136
rs150458114
rs7175560
rs8035793
rs7174232
rs7176303
rs77028588
rs4261511
rs111276475
rs7165429
rs7165476
rs7171218
rs10520693
rs11636695
rs144181162
rs35795957
rs7183485
rs11633340
rs11638226
rs10520692
rs150956146
rs56668844
rs17180057
rs10438437
rs117670291
rs117153222
rs4932355
rs113291249
rs35565856
rs187442083
rs3809583
rs116955918
rs4932356
rs9888660
rs4932357
rs3743406
rs147910113
rs117369338
rs183671664
rs188326913
rs11630272
rs5011653
rs5011652
rs5011651
rs10048037
rs56961537
rs8031293
rs8041597
rs79027527
rs3743405
rs6496711
rs11856388
rs12908911
rs12909246
rs12909338
rs12908296
rs9972482
rs6416556
rs11638324
rs4932358
rs4932359
rs7495132
rs74497428
rs28621895
rs6496712
rs6496713
rs16944683
rs6496714
rs112064139
rs6416557
rs117328778
rs78207489
rs7178587
rs11073941
rs10852137
rs6496715
rs10852138
rs11073942
rs35977271
rs6496716
rs7163000
rs57373970
rs7166787
rs148372609
rs4932360
rs4932361
rs7165170
rs6496717
rs62025066
rs35696015
rs71407319
rs117829269
rs7171177
rs7173624
rs7171533
rs7178774
rs71407320
rs2286287
rs3743403
rs3743402
rs3743401
rs112031461
rs80120194
rs7179095
rs35388689
rs3803565
rs118186983
rs12909526
rs35248424
rs62025068
rs12916672
rs74943499
rs79973254
rs150911973
rs12908226
rs12908364
rs16944699
rs16944702
rs17180345
rs34935401
rs35392347
rs35907368
rs13379889
rs11852380
rs79874982
rs78490676
rs71407321
rs79461862
rs35583150
rs76750851
rs71407322
rs16944705
rs77169783
rs4516207
rs4404048
rs12592070
rs62025073
rs62025074
rs60433006
rs34601005
rs111410149
rs4506872
rs4534817
rs4343256
rs118076493
rs77778067
rs12915979
rs117711411
rs117234857
rs78501944
rs71407323
rs80061339
rs78746358
rs149611315
rs62025076
rs117197587
rs7495772
rs117864767
rs12439713
rs12442167
rs2010673
rs4442782
rs12595333
rs12593600
rs12593637
rs62025077
rs10083558
rs12593759
rs10083547
rs79722842
rs141264522
rs112130295
rs78192818
rs62025078
rs74605151
rs12438266
rs12442284
rs77293449
rs140678639
rs115384790
rs140741927
rs149608710
rs147457408
rs4306478
rs7495138
rs7497923
rs4482257
rs1125280
rs79908821
rs4932388
rs4932389
rs73491571
rs11855570
rs138212618
rs113027802
rs60126983
rs17180842
rs62025080
rs62025081
rs78609837
rs724925
rs75893366
rs75101601
rs965372
rs12906556
rs34776072
rs77814296
rs7403304
rs139951546
rs12917203
rs12902848
rs117663785
rs12908656
rs12437718
rs10431841
rs55690209
rs2611651
rs148946593
rs35267722
rs8030486
rs189465770
rs148472341
rs7180339
rs140501690
rs28410880
rs62025085
rs3213191
rs12593852
rs34781821
rs57556579
rs34346248
rs35386084
rs16944736
rs71407327
rs144790302
rs4932392
rs12441424
rs12441449
rs12911517
rs66503621
rs2520089
rs146112642
rs12909306
rs74392418
rs118187473
rs16944739
rs145066420
rs77301244
rs62025086
rs72751822
rs28364254
rs186163349
rs143405639
rs7163604
rs7184015
rs7164628
rs8030253
rs76555133
rs62025088
rs78203773
rs12907903
rs12898228
rs62025089
rs35787687
rs28745020
rs2238331
rs2238332
rs2238333
rs2238334
rs76838462
rs7184002
rs7162960
rs8034371
rs56087533
rs6496721
rs6496722
rs62025112
rs6496723
rs6496724
rs28384969
rs2238335
rs57993389
rs111560806
rs8031428
rs28745026
rs16944775
rs7183841
rs28384993
rs28384995
rs6496725
rs28384998
rs2285460
rs28385008
rs2283447
rs62025113
rs56145643
rs35163648
rs57007536
rs3784784
rs3784782
rs28385015
rs28385019
rs28385022
rs28385023
rs2518968
rs464822
rs28385024
rs28385025
rs28385029
rs17181698
rs28385031
rs62025114
rs3784781
rs3784780
rs62025115
rs77547928
rs77156184
rs77039044
rs117583797
rs2518967
rs7162918
rs28385037
rs17273206
rs3815003
rs8031341
rs28385042
rs28385043
rs2238336
rs28385048
rs145663563
rs117988672
rs7170919
rs16944798
rs8036601
rs60909729
rs6496726
rs8036974
rs112892868
rs72751834
rs2611649
rs146845689
rs73498481
rs146554863
rs138622274
rs16944803
rs56364330
rs55788089
rs72751835
rs143889958
rs73498494
rs56729168
rs7164724
rs7165790
rs72751839
rs72751840
rs72751843
rs58601563
rs10220853
rs4932363
rs8037430
rs55968354
rs7182908
rs10220860
rs28385050
rs453052
rs28385054
rs28385056
rs2227935
rs28385061
rs28385062
rs7179921
rs28745031
rs28745032
rs28745033
rs28745034
rs62025119
rs72751852
rs80146586
rs112928522
rs113381368
rs78791431
rs113324048
rs112868764
rs140945543
rs111362737
rs7178014
rs7175811
rs28692593
rs113628089
rs139700179
rs28385071
rs2380163
rs2072352
rs2072351
rs28385078
rs4932364
rs28385080
rs72751857
rs138492132
rs62025120
rs7176548
rs8026723
rs8042743
rs8026761
rs17273528
rs72751858
rs72751859
rs72751860
rs28385090
rs3213194
rs28385093
rs28385094
rs28385095
rs28385096
rs28385099
rs8027126
rs10083584
rs2227933
rs6496727
rs28385106
rs7173846
rs7179346
rs2283448
rs28385109
rs2283449
rs28385111
rs28385112
rs11855811
rs28385115
rs28385116
15:91339907_C_A
rs72751868
rs72751869
rs112045165
rs113768250
rs62025121
rs113378500
rs8031049
rs16944831
rs2380165
rs28385117
rs4514654
rs3213195
rs17273842
rs7176753
rs7176619
rs112691277
rs113440200
rs1269997
rs72751872
rs112354618
rs7165074
rs28385124
rs28385125
rs62025122
rs17273891
rs112344256
rs113653448
rs111753293
rs17273905
rs112885704
rs114665443
rs113712978
rs2677725
rs7182287
rs7162087
rs28385129
rs7162199
rs28385130
rs16944840
rs28385131
rs17274032
rs17274074
rs28385132
rs28385135
rs387833
rs28385136
rs2227934
rs28385139
rs2301602
rs454060
rs405610
rs28745035
rs28745036
rs28745037
rs7403638
rs28385143
rs142786301
rs111385769
rs72753645
rs2283450
rs416014
rs113043713
rs112816216
rs72753646
rs17274116
rs2283451
rs2283452
rs60932573
rs56742304
rs4932365
rs2270132
rs389480
rs17182722
rs28385150
rs436723
rs2270131
rs9282612
rs2073919
rs11073953
rs12592875
rs116412934
rs7172314
rs7179911
rs1063147
rs7167216
rs16944863
rs28385163
rs145288264
rs7170872
rs2532105
rs11637590
rs2238337
rs28385166
rs28385167
rs414634
rs17183237
rs401549
rs28385170
rs28385173
rs374678
rs9282616
rs9282615
rs374294
rs9282613
rs17183344
rs28363369
rs439554
rs2239291
rs2239292
rs7165117
rs191591515
rs13380207
rs16944884
rs431691
rs28363379
rs16944888
rs17274947
rs62025147
rs62025148
rs9282618
rs9282619
rs9282620
rs447804
rs393974
rs8029249
rs16944894
rs16944896
rs444325
rs384079
rs371402
rs79814880
rs382457
rs6416558
rs2380167
rs117123469
rs372098
rs372088
rs439188
rs8041787
rs72753669
rs17183763
rs441399
rs77675713
rs424634
rs62025149
rs424002
rs112543789
rs404623
rs55636022
rs75670921
rs8038275
rs3213196
rs8037996
rs12439832
rs7179769
rs385143
rs11854746
rs447723
rs116569123
rs78295041
rs12439690
rs59615244
rs72753676
rs395184
rs3940300
rs2079769
rs426015
rs112285691
rs57690203
rs62025150
rs62025151
rs16944902
rs72753679
rs378996
rs16944906
rs10400851
rs111762823
rs10400855
rs113497996
rs376612
rs61684626
rs58095361
rs365931
rs7495370
rs12443483
rs61112792
rs113241870
rs113924677
rs112121326
rs55974716
rs147975533
rs59835648
rs12101430
rs12101885
rs148919292
rs142270994
rs4932366
rs73505649
rs73491628
rs7173820
rs7174679
rs7174413
rs7179843
rs56368738
rs2532103
rs76240640
rs7179164
rs7179166
rs7181502
rs73491635
rs111989724
rs113652477
rs8030991
rs73491636
rs7171099
rs78938562
rs73491640
rs116449376
rs73491644
rs73491646
rs8182056
rs74661121
rs2532102
rs56079832
rs112369416
rs11073954
rs4932368
rs138259291
rs11634558
rs2532101
rs7402445
rs16944918
rs28563082
rs16944923
rs144009289
rs144884425
rs142497074
rs2532100
rs2532099
rs75984477
rs6496730
rs57194486
rs74356419
rs11639226
rs74874915
rs56079360
rs116325325
rs2532110
rs2677727
rs12917588
rs2532109
rs78571877
rs11639374
rs11635900
rs60356862
rs143919862
rs138800142
rs12185121
rs10083700
rs7402264
rs146542762
rs150160013
rs185320770
rs11631655
rs11638125
rs34688434
rs77003790
rs34050628
rs139884433
rs117721646
rs11853441
rs117789387
rs12904679
rs11855381
rs74869799
rs7171165
rs7166599
rs4932370
rs4932371
rs151180249
rs12903530
rs12907779
rs7168951
rs7167085
rs4932177
rs4932372
rs56340611
rs75554891
rs7497418
rs8029440
rs62026672
rs79742014
rs3759929
rs4932178
rs78569252
rs17514846
rs80291522
rs1981458
rs113579461
rs75000622
rs111239956
rs59596774
rs8032315
rs8027450
rs4405529
rs4526996
rs60994696
rs12917264
rs2071410
rs1573643
rs72755373
rs1573644
rs28402904
rs78164913
rs8039305
rs6225
rs6224
rs75493298
rs6226
rs6227
rs4702
rs78192020
rs79596457
rs79865852
rs117634758
rs112565281
rs138682554
rs35346340
rs76642265
rs2071382
rs11539637
rs7183988
rs7177338
rs1894400
rs1894401
rs7497304
rs6496735
rs4932373
rs7402461
rs7402187
rs72755383
rs2071383
rs2071384
rs28438927
rs4932179
rs62026673
rs4932374
rs144979467
rs4548831
rs4533264
rs76792278
rs111693762
rs4932376
rs199942096
rs55670715
rs12909124
rs11638635
rs2521501
rs146949209
rs8182016
rs1029420
rs2677737
rs2521500
rs2677738
rs2677739
rs2521499
rs2521498
rs78861158
rs10744971
rs7164582
rs72755399
rs113405020
rs12441618
rs11635388
rs34128242
rs11856281
rs12437758
rs11073957
rs71407343
rs116299775
rs578110396
rs734252
rs112194177
rs2238340
rs7184022
rs12439805
rs113584386
rs71407345
rs2072078
rs2072077
rs12594307
rs12591833
rs11630752
rs75521846
rs74470807
rs2239294
rs2239293
rs2677744
rs11073958
rs1057105
rs150063647
rs12915571
rs2002739
rs877285
rs7183098
rs2106673
rs2677749
rs3784779
rs55689110
rs139860103
rs1266495
rs71407346
rs140404658
rs80163910
rs6496737
rs71407347
rs1266492
rs148391309
rs1266490
rs2009105
rs72630484
rs1266489
rs1266488
rs117550559
rs12909056
rs34141725
rs4932377
rs4932180
rs1266486
rs17635872
rs1266485
rs17593311
rs52828316
rs35968052
rs1266483
rs1266482
rs1266481
rs77517333
rs4773
rs144216634
rs1059891
rs1266479
rs10048033
rs61746323
rs34970738
rs113316526
rs145783595
rs34663407
rs71407348
rs35831960
rs12904457
rs71407349
rs35354063
rs8035950
rs76998504
rs79682784
rs12913188
rs12902422
rs112666806
rs116946744
rs142660697
rs71407350
rs1052532
rs1052535
rs34967259
rs11073959
rs7166420
rs12902179
rs75937020
rs2269902
rs1550636
rs2004840
rs871078
rs113028104
rs17635974
rs2289619
rs8034780
rs35023899
rs12904445
rs34127963
rs28439737
rs8034014
rs58890022
rs8034159
rs113945836
rs61485016
rs140644358
rs181103618
rs142310905
rs74683759
rs71409368
rs12440774
rs66515583
rs77514896
rs11073960
rs11073961
rs17635998
rs72630486
rs17593423
rs71409369
rs62026692
rs12902285
rs34713051
rs34789563
rs12907667
rs113435518
rs8034551
rs12913674
rs12913811
rs186517561
rs71409370
rs57350755
rs4932379
rs112135144
rs77706404
rs62026693
rs111925238
rs67373863
rs11854429
rs11857545
rs2304939
rs12911432
rs10459678
rs34169934
rs12915155
rs2304940
rs117918230
rs2304941
rs28406911
rs2001749
rs3759927
rs749938
rs17636026
rs7173521
rs8032947
rs35389361
rs150705326
rs78738339
rs6496740
rs8038738
rs58739094
rs10852139
rs12442304
rs117564299
rs8039664
rs8041035
rs11207
rs3743452
rs867468
rs2001216
rs2001217
rs4381579
rs4505290
rs12905855
rs868547
rs16945091
rs1550638
rs1550637
rs12911444
rs8041774
rs4932380
rs11073963
rs10852140
rs146488462
rs1105292
rs1105291
rs71409373
rs8038661
rs6496741
rs71409374
rs1867220
rs1867219
rs3743451
rs12914031
rs14484
rs7166130
rs79548680
rs79840930
rs78514188
rs8028409
rs2034085
rs80068698
rs8037137
rs2034084
rs7171333
rs112770790
rs76400732
rs139241557
rs34797143
rs4932182
15:91509215_C_A
rs7601
rs14280
rs79383275
rs3743450
rs11540565
rs12910825
rs144254909
rs75581761
rs150296002
rs2290203
rs2290202
rs35309300
rs2890156
rs34185899
rs12911192
rs4517768
rs59278520
rs4508401
rs11852999
rs11853024
rs28405499
rs59902579
rs28393051
rs4932381
rs28687863
rs1443256
rs35521046
rs145858971
rs17636091
rs12898311
rs12899496
rs8031915
rs8035844
rs112458643
rs8036430
rs72759311
rs8037254
rs12595025
rs77871209
rs12595029
rs12594925
rs12595052
rs12593261
rs8042680
rs7167128
rs28708411
rs60640465
rs8032722
rs113343095
rs8026714
rs28384140
rs10520699
rs6496742
rs78074442
rs1867226
rs11854833
rs2301826
rs11857612
rs11855081
rs7180016
rs2285937
rs8031684
rs2301825
rs6496743
rs144802245
rs34881088
rs150333865
rs8036115
rs8037460
rs8042518
rs60290423
rs11853073
rs77332486
rs8026781
rs8028856
rs3803563
rs17692742
rs12594752
rs7179428
rs6496745
rs78128561
rs6496746
rs12899639
rs13329634
rs8025699
rs12905197
rs112553294
rs72630488
rs34210112
rs76119208
rs74037604
rs11855755
rs73502775
rs6496747
rs12101952
rs12101302
rs72630489
rs113028686
rs2218342
rs34315029
rs78029804
rs28404354
rs2386584
rs8042416
rs112792074
rs34050883
rs34835304
rs4932184
rs12907381
rs876874
rs3743449
rs147817266
rs11858306
rs112551166
rs11073964
rs12899811
rs16945157
rs72759321
rs12439887
rs11073965
rs35290216
rs3743448
rs3784776
rs4244883
rs4522397
rs35949207
rs7170130
rs6496748
rs35096138
rs71409378
rs3826033
rs3826032
rs192781432
rs3743447
rs66571706
rs67082128
rs12439788
rs79253100
rs6496749
rs35441561
rs12148524
rs57486507
rs56838761
15:91554107_G_T
15:91554107_G_A
rs76935633
rs12148648
rs10775251
rs79529701
rs34734460
rs6496750
rs12148592
rs77477989
rs1972926
rs117741099
rs7183740
rs112369229
rs12438273
rs71409379
rs78153571
rs873130
rs67954926
rs11857433
rs7179329
rs11542638
rs3743445
rs7164916
rs12161921
rs8026678
rs111321156
rs11073966
rs76814764
rs1108351
rs143409785
rs12595616
rs1867225
rs111554382
rs68102919
rs28478359
rs7177975
rs11073967
rs12148829
rs12148902
rs7162685
rs73497966
rs59940905
rs139975367
rs4932382
rs113006694
rs113637295
rs71409380
rs7181393
rs7175023
rs7177049
rs116879965
rs111665100
rs148370586
rs113361242
rs34864584
rs79487369
rs12593877
rs76447756
rs4101133
rs113200426
rs35388628
rs71409381
rs4273013
rs17692802
rs1972927
rs17515485
rs35538153
rs143766807
rs12437470
rs1443253
rs71409383
rs11629955
rs12913602
rs9920813
15:91575429_G_T
rs8025949
rs112704080
rs28463966
rs112882739
rs11632664
rs112788623
rs77552372
rs75829532
rs62621079
rs113374200
rs72759398
rs12910000
rs11073968
rs7182701
rs17692820
rs28673416
rs138949040
rs4932383
rs12908102
rs113025169
rs1443252
rs7179335
rs12908917
rs12911825
rs7179039
rs2892067
rs4932384
rs4331318
rs4932385
rs61692854
rs7161892
rs1978957
rs113597974
rs75873986
rs11073969
rs11856007
rs11856726
rs7170305
rs72761305
rs113353477
rs13329485
rs72761306
rs76259145
rs17515520
rs13329081
rs13329425
rs12708586
rs113319726
rs28600015
rs28491439
rs77455556
rs115873335
rs13379689
rs13379662
rs56364844
rs4932386
rs8032568
rs7175820
rs7182870
rs7183058
rs12916927
rs13379582
rs12916522
rs12916539
rs1005060
rs12907910
rs12904572
rs12913355
rs139722671
rs12910149
rs8034041
rs117343863
rs1550639
rs12912907
rs11073970
rs11073971
rs11073972
rs3892339
rs9708159
rs7495901
rs7494896
rs7495967
rs4353459
rs2386586
rs2386587
rs2386588
rs56303839
rs12906332
rs12906053
rs4932396
rs116344362
rs115026818
rs12439400
rs17515533
rs74039245
rs11632734
rs7178704
rs2197238
rs76099252
rs6496751
rs6496752
rs6496753
rs6496754
rs6496755
rs6496757
rs6496758
rs12911097
rs10152752
rs10152760
rs10852141
rs10852142
rs1443254
rs9920001
rs1838098
rs80064599
rs1838097
rs1838096
rs4594240
rs12899605
rs12903780
rs12903797
rs12917461
rs7162047
rs58481941
rs7169000
rs7167011
rs7169180
rs7168710
rs72761402
rs16945189
rs12909705
rs12905289
rs881431
rs1609450
rs117443645
rs998434
rs11630026
rs11630140
rs28624702
rs2386589
rs1530356
rs1968575
rs2386590
rs17593891
rs1530355
rs62026720
rs12907204
rs12905656
rs12905835
rs2120186
rs12912474
rs12441987
rs11073974
rs11073975
rs7179789
rs7177990
rs138204948
rs113658474
rs8024267
rs8023704
rs8024404
rs8029458
rs116908496
rs8038073
rs1867227
rs17515658
rs8043449
rs146635529
rs17593961
rs78437790
rs72763111
rs11852711
rs11634737
rs12904713
rs11636513
rs80331223
rs62025199
rs142339226
rs149301573
rs7183383
rs77232286
rs117203682
rs12441109
rs12441151
rs7166672
rs11635637
rs189232863
rs10152367
rs28653132
rs11631982
rs7173977
rs6496759
rs7174718
rs41389645
rs41527751
rs62025201
rs73498967
rs72763120
rs72763122
rs10152123
rs1314056
rs10152205
rs35070340
rs11855751
rs35025483
rs12708587
rs28391699
rs11636210
rs11073976
rs11073977
rs11073978
rs12901849
rs28588020
rs11857235
rs17692973
rs77605602
rs28626807
rs8023256
rs8023408
rs28690806
rs28817309
rs112113568
rs73500906
rs76260894
rs7164433
rs12905142
rs57067281
rs60439892
rs58834554
rs57868778
rs74825772
rs59109315
rs10852143
rs10852144
rs73500909
rs12102092
rs76814004
rs60539380
rs59361303
rs78808336
rs58931806
rs58439155
rs57459485
rs76413357
rs12101592
rs73500911
rs113632776
rs113553620
rs60651474
rs117578997
rs146649879
rs12912722
rs73501149
rs73501150
rs138846619
rs1609891
rs11634620
rs1609892
rs1609893
rs1609751
rs1971628
rs1609750
rs1609749
rs12903637
rs184745494
rs8029674
rs8035224
rs8030866
rs2106537
rs1314055
rs112642829
rs12900674
rs12901537
rs16945219
rs7169677
rs77404990
rs1314054
rs11858035
rs151148571
rs75448720
rs12148894
rs1314052
rs12148148
rs7168252
rs12148260
rs191067290
rs28821916
rs79495298
rs72763148
rs1314051
rs145924797
rs2520607
rs6496760
rs12915905
rs11854586
rs75954521
rs11854736
rs4423396
rs12913734
rs12913299
rs11634420
rs186632749
rs80209009
rs2023714
rs76068675
rs77643232
rs12903174
rs2023713
rs4587951
rs4577064
rs11073980
rs11073981
rs12913562
rs75139284
rs9672566
rs58722282
rs12372945
rs78477827
rs77618734
rs55667733
rs2520606
rs146511751
rs56339858
rs8029048
rs2520605
rs117038101
rs8029605
rs2520604
rs77403698
rs17594138
rs77521015
rs76362541
rs75243781
rs78710420
rs8031636
rs8032126
rs78800797
rs2597909
rs72764718
rs8024928
rs8034560
rs8028497
rs2597908
rs8035623
rs6496761
rs16945236
rs17641976
rs16945239
rs56725913
rs60491380
rs17515887
rs16974233
rs72764719
rs56017302
rs2520603
rs55886708
rs76490697
rs142797658
rs74038060
rs17594201
rs117597915
rs2051719
rs28642316
rs73503181
rs72764720
rs8024171
rs146774908
rs72764722
rs11852252
rs111347634
rs78010546
rs1000641
rs1984873
rs17594236
rs78550693
rs11637140
rs1003759
rs11637280
rs11633643
rs6496762
rs4932575
rs74808347
rs28478878
rs79491027
rs72764724
rs72764726
rs72764728
rs57245562
rs56986708
rs74577788
rs77127879
rs72764730
rs72764731
rs72764732
rs79977430
rs7162013
rs117676316
rs72764733
rs17515963
rs72764734
rs72764735
rs16945255
rs72764736
rs11639373
rs7163341
rs7163914
rs74038062
rs17594278
rs72764737
rs12148632
rs12148191
rs12148633
rs7170234
rs7169775
rs72764739
rs77573390
rs76763960
rs75958546
rs72764740
rs17516032
rs77286987
rs16945257
rs55959074
rs55697176
rs72764741
rs74381521
rs76700998
rs111681086
rs12905734
rs28421189
rs16945263
rs7498036
rs16945265
rs11635739
rs9672243
rs17516053
rs2214075
rs2188461
rs12915458
rs8031361
rs9672495
rs9672505
rs9672512
rs111283367
rs59134725
rs55917369
rs10520697
rs11637978
rs11637698
rs7498001
rs7498005
rs72764745
rs2040579
rs2214074
rs2188460
rs12148251
rs2040578
rs6416561
rs17594412
rs4932594
rs16945273
rs2073987
rs2892181
rs17594433
rs74038081
rs62025204
rs79864850
rs17516129
rs6496764
rs74038083
rs6496765
rs8030384
rs7497672
rs11855328
rs11857735
15:91703519_G_T
15:91703519_G_A
rs7497920
rs3862440
rs10152960
rs149421068
rs2078879
rs2078878
rs2028023
rs2028022
rs75680058
rs719987
rs719986
rs719985
rs2007573
rs72764752
rs187171325
rs117932772
rs11858243
rs11858273
rs12591682
15:91705989_G_C
rs12593338
rs12593523
rs113252802
rs12591161
rs12591767
rs139346643
rs76342490
rs55932911
rs148472235
rs148761946
rs112299524
rs4332726
rs111917749
rs4932520
rs4932521
rs994652
rs994651
rs147644181
rs7496913
rs139110013
rs2006849
rs59119768
rs57374761
rs150943310
rs12899732
rs12899894
rs75193159
rs74800409
rs114334675
rs72764756
rs72764757
rs11631514
rs11073983
rs11073984
rs12905479
rs72764759
rs72764760
rs72764761
rs74038091
rs72764762
rs11638187
rs11638199
rs59677390
rs57102165
rs11633199
rs17594552
rs72764763
rs12902702
rs183551499
rs72764764
rs75859643
rs112396280
rs77803198
rs11634757
rs74038094
rs74038095
rs76480488
rs75082574
rs11856697
rs1467928
rs2157908
rs148987425
rs730617
rs756874
rs756873
rs886144
rs2012517
rs2012503
rs730616
rs28479583
rs11858835
rs41376547
rs77031540
rs75770669
rs11852888
rs11856151
rs7165426
rs7166009
rs28877973
rs28782496
rs147201008
rs143770404
rs112692111
rs12439167
rs12594268
rs12594296
rs2013065
rs2028021
rs2028020
rs8037378
rs9806585
rs2028019
rs7497813
rs62025249
rs8032314
rs4322639
rs4502199
rs9806253
rs9646229
rs8031740
rs12912255
rs137870238
rs17516375
rs12898212
rs144295476
rs16945290
rs11858387
rs11073985
rs8038612
rs12592874
rs2106481
rs7495949
rs7495738
rs8031077
rs8029994
rs115759999
rs6496769
rs60336190
rs7498035
rs113473179
rs58276564
rs12440457
rs138517739
rs7173731
rs74741146
rs7167305
rs11853445
rs12904818
rs12903449
rs17693330
rs1476078
rs1476077
rs113015746
rs7180671
rs8038237
rs78058433
rs8038323
rs111491001
rs149053118
rs74454900
rs75770815
rs539161853
rs76246778
rs2285531
rs16945332
rs2285530
rs2285529
rs2285528
rs2285527
rs11858470
rs8039294
rs8040825
rs80289545
rs16945351
rs8040569
rs60591252
rs77948771
rs11854467
rs7182325
rs2892184
rs79000402
rs11073986
rs11073987
rs77737759
rs79958190
rs113648862
rs146136679
rs7170681
rs72748102
rs7171800
rs11853803
rs117887116
rs112352950
rs17594915
rs116902473
rs146963253
rs112933294
rs143100214
rs76726857
rs75951885
rs145173060
rs16945369
rs113179732
rs6496772
rs6496773
rs8043369
rs73517605
rs75024219
rs7165564
rs7166153
rs78996014
rs73517609
rs17594929
rs74587705
rs117887940
rs7496780
rs79019892
rs11630131
rs57288276
rs2028018
rs2073967
rs7179149
rs62026588
rs6496774
rs57173318
rs11853906
rs8029075
rs8034168
rs8034482
rs8035254
rs117515292
rs1002556
rs9673021
rs114410985
rs7183676
rs11631668
rs11631712
rs11631720
rs62026591
rs8028331
rs6496776
rs6496777
rs2214076
rs2188462
rs8038425
rs3784774
rs3784773
rs3784772
rs6496778
rs76522880
rs16945403
rs62026592
rs977681
rs72655642
rs3784768
rs6496779
rs56325903
rs8026662
rs118049527
rs1005143
rs1005142
rs76297582
rs1005141
rs117239529
rs8027320
rs994778
rs11638996
rs719176
rs7172040
rs112643138
rs16945424
rs16945429
rs11853153
rs8027716
rs8033801
rs17516708
rs11073988
rs11637499
rs79863589
rs7179469
rs992748
rs992747
rs8031572
rs17595027
rs60116180
rs2078877
rs2078876
rs2078875
rs2078874
rs8042596
rs62026593
rs8041730
rs144618127
rs74040150
rs8027769
rs8042096
rs56303595
rs200296317
rs11853103
rs62026595
rs11853193
rs11853198
rs78413762
rs8034568
rs62026596
rs8027498
rs12909119
rs16945457
rs2074084
rs78068964
rs2285625
rs2269799
rs12101329
rs12101330
rs2269798
rs72750207
rs2269797
rs62026598
rs2269795
rs2285624
rs11073989
rs1076179
rs1079535
rs1075839
rs1075840
rs10852146
rs11854154
rs73520042
rs12909322
rs16945465
rs16945469
rs16945475
rs8038914
rs8040924
rs62026599
rs12908998
rs12910392
rs16945481
rs16945485
rs59347374
rs77643373
rs79884087
rs11852740
rs11855090
rs62026600
rs17595167
rs62652916
rs57788091
rs148227062
rs2239994
rs78177478
rs12914276
rs11629714
rs2301665
rs56175742
rs62026602
rs11637525
rs3743444
rs62026603
rs62026604
rs6496780
rs62026605
rs6496781
rs6496782
rs9302350
rs72478460
rs62026608
rs10438438
rs62026609
rs2239993
rs116922550
rs2239992
rs72655644
rs59009172
rs60665994
rs61680841
rs8032397
rs62026611
rs11854719
rs62026628
rs57997226
rs61594879
rs62026631
rs62026632
rs2106694
rs62026633
rs72750212
rs62026634
rs2892185
rs6496783
rs7171307
rs7169368
rs7176398
rs2106693
rs2106692
rs2106691
rs62026635
rs12916045
rs8043200
rs62026636
rs7167433
rs2239990
rs78759129
rs10468143
rs117151433
rs1117388
rs1117387
rs11854895
rs16945508
rs2301664
rs117361551
rs34715451
rs7169561
rs11857061
rs74038450
rs17516986
rs12902496
rs141126955
rs12595353
rs75669900
rs72750218
rs80189677
rs16945523
rs16945529
rs75467612
rs150015551
rs2188753
rs76527902
rs7169918
rs111777759
rs79625977
rs2078961
rs79940455
rs11632812
rs74427091
rs145365621
rs17517123
rs55908413
rs142412466
rs17595447
rs78566258
rs36024313
rs36031235
rs8039678
rs6496784
rs116919425
rs141339106
rs12900791
rs8026639
rs117871283
rs12900080
rs12902360
rs148232630
rs12912207
rs79737150
rs17595461
rs140473167
rs35660688
rs143484277
rs7183991
rs7163567
rs75626193
rs12904745
rs74887829
rs17595496
rs190909607
rs6496785
rs7176547
rs8026136
rs34794771
rs6496786
rs113455128
rs8030366
rs117471830
rs72750226
rs12910718
rs1073167
rs79586007
rs28819413
rs2387110
rs8025209
rs74326558
rs7170688
rs7170695
rs80196221
rs138204367
rs2188752
rs7177108
rs7178775
rs1079537
rs1079536
rs28386929
rs1120074
rs183685281
rs7164009
rs12903864
rs12148732
rs8035347
rs186578766
rs7496820
rs147881041
rs1120511
rs7181485
rs7161757
rs146223907
rs12908746
rs28555604
rs1125314
rs62026640
rs16945630
rs12899782
rs7162374
rs28547455
rs28451850
rs79172133
rs28678705
rs10520695
rs28718817
rs56855082
rs17643123
rs72750241
rs117879635
rs1858998
rs6496787
rs7178608
rs8023468
rs7183633
rs28431021
rs76646445
rs12903595
rs2188751
rs7174357
rs72750243
rs12915861
rs117434713
rs76516409
rs8024092
rs11852456
rs12904957
rs79570411
rs12907538
rs7165856
rs7166063
rs1125458
rs7170577
rs12912727
rs7163044
rs12898915
rs12899041
rs112485216
rs74346843
rs9302351
rs1125976
rs111703902
rs12915198
rs7177152
rs10520694
rs78771307
rs12439990
rs12441067
rs12438149
rs7166563
rs74541894
rs1111187
rs117009807
rs79141035
rs11073996
rs55891363
rs117468415
rs76105807
rs80102616
rs4486861
rs74651658
rs12899616
rs28756010
rs12900694
rs150351242
rs7170523
rs8036423
rs11634165
rs5021331
rs11637976
rs79405989
rs78241091
rs12443360
rs148056968
rs34943288
rs7167175
rs79229588
rs8033124
rs78153589
rs8034737
rs9972541
rs151252766
rs12914041
rs77415127
rs12900377
rs117327685
rs6496789
rs76548962
rs11630057
rs76056705
rs76644155
rs7496004
rs58377354
rs55888361
rs4932525
rs61310238
rs12903434
rs11853306
rs59467920
rs60108296
rs57508531
rs7174162
rs7173692
rs34753425
rs55723424
rs7174648
rs4586406
rs56412460
rs4932526
rs4932487
rs7181278
rs7181954
rs7162929
rs7164154
rs141371674
rs12907208
rs9920435
rs9920122
rs80350156
rs7402244
rs112277805
rs12911655
rs7173092
rs4589531
```
