## Supplementary material for "Characterization of shared and ancestry-specific signals driving complex traits using multi-ancestry fine-mapping": orig_s2_snps

```
rs7178103
rs2601186
rs12912856
rs76568403
rs9796504
rs192604320
rs142635762
rs118001419
rs2601187
rs2601188
rs2601189
rs2589939
rs2589940
rs2589941
rs145816873
rs111592783
rs7170385
rs79302709
rs75555786
rs118103559
rs2601190
rs113642408
rs62019353
rs28432211
rs3743418
rs12437506
rs12437529
rs2589942
rs12441630
rs147165247
rs138696249
rs142755404
rs2601191
rs78654931
rs2601192
rs2601193
rs2589943
rs2601194
rs2601195
rs28372225
rs2589944
rs147977019
rs141650769
rs78414285
rs10220750
rs12438963
rs12439604
rs75000085
rs2601197
rs77511793
rs143681316
rs2589945
rs12442739
rs3826002
rs75793177
rs7168898
rs8030390
rs8032687
rs8033512
rs2601198
rs2253425
rs2253419
rs34090687
rs1963478
rs77804847
rs8024110
rs28592701
rs8033897
rs8034045
rs2657948
rs75052357
rs2589947
rs16944355
rs7175440
rs6496670
rs11852549
rs16944362
rs76117737
rs10520689
rs2657949
rs28667854
rs10520688
rs7170480
rs7169914
rs2589948
rs12438841
rs17176399
rs2601199
rs117062577
rs2657950
rs144053010
rs28545005
rs76662718
rs62020687
rs2589949
rs2601200
rs7167704
rs2589950
rs144032714
rs2601201
rs60825716
rs2601202
rs2601203
rs2589951
rs8041401
rs8039719
rs2589952
rs8025048
rs60792326
rs2589953
rs11857092
rs11852977
rs113212493
rs74359821
rs62020693
rs2601204
rs12439603
rs2601205
rs2526000
rs2601206
rs2601207
rs2589954
rs2526001
rs55978751
rs11636205
rs2905963
rs2526002
rs2589955
rs62020696
rs7181256
rs118163096
rs137972542
rs147133449
rs1145323
rs2657946
rs2526003
rs10520687
rs8041764
rs1993161
rs8027919
rs1993162
rs148906022
rs2657947
rs2301827
rs2256388
rs148190396
rs2525999
rs2283440
rs2283441
rs2256110
rs2256097
rs57749054
rs77148867
rs2283442
rs62020723
rs2238320
rs145866179
rs117169239
rs12595061
rs8035817
rs8035980
rs8030722
rs150669854
rs77332372
rs16944405
rs6496673
rs77370839
rs6496674
rs8042861
rs16944414
rs2238321
rs62020725
rs75045594
rs7177137
rs6496675
rs4932342
rs16944421
rs16944424
rs75308149
rs8027211
rs16944431
rs57962570
rs2238322
rs186295662
rs62020727
rs2238323
rs11857598
rs143390654
rs56337344
rs6496676
rs117683630
rs12594457
rs6496677
rs4031431
rs12595115
rs7173201
rs183707697
rs7172909
rs2301828
rs2301829
rs78896416
rs886491
rs79900358
rs62020730
rs117623575
rs2158406
rs2107435
rs75438095
rs8025487
rs150395534
rs62020733
rs8025842
rs10520686
rs719473
rs62020734
rs16944453
rs3213649
rs76489431
rs8033813
rs8039288
rs2283443
rs2283444
rs12594352
rs28863184
rs28782602
rs12592611
rs145221784
rs2040808
rs1847858
rs59814752
rs202136138
rs28702574
rs75064221
rs2238324
rs146783250
rs77222074
rs12912995
rs2074581
rs2074582
rs2074583
rs2074584
rs2074585
rs62020738
rs1505936
rs78509190
rs2238325
rs16944473
rs73485123
rs2238326
rs2238327
rs75931238
rs2283446
rs73485128
rs62021772
rs12439754
rs4031435
rs2158407
rs16974212
rs12441335
rs1008507
rs1145325
rs2301830
rs2301831
rs78029681
rs11857774
rs78593480
rs7182658
rs117555778
rs537769773
rs150123942
rs28539372
rs28651333
rs10083670
rs10083679
rs10083661
rs12440447
rs8042913
rs16944485
rs28691618
rs7169182
rs76683211
rs11629883
rs62021773
rs11853271
rs8030299
rs8040585
rs16944500
rs7175476
rs2238328
rs139911305
rs2238329
rs9944285
rs12439535
rs10852132
rs11073928
rs16974215
rs28685205
rs28629981
rs16944509
rs190275680
rs75818837
rs78024062
rs6496678
rs6496679
rs8041397
rs16944518
rs77973135
rs1974519
rs4620932
rs7173724
rs1978149
rs1978150
rs1978151
rs75983147
rs28516870
rs16944523
rs6496680
rs7163560
rs181418395
rs147725471
rs11073929
rs8025138
rs7163632
rs11631269
rs11636089
rs192507277
rs62021775
rs7169787
rs16944527
rs2301832
rs11638780
rs11639150
rs10459677
rs79549966
rs16944529
rs2107436
rs76546627
rs80279745
rs11609
rs77930411
rs1042538
rs3743412
rs3540
rs3539
rs58438191
rs28672102
rs12907587
rs12913819
rs12909560
rs140334346
rs28534079
rs28377586
rs117044919
rs117503386
rs111896756
rs11073930
rs56397130
rs146543730
rs10152928
rs10152871
rs10152221
rs4932343
rs4932344
rs4932345
rs28644306
rs79374039
rs4932346
rs7176776
rs144776268
rs12911824
rs8037260
rs184989225
rs12708583
rs7182671
rs7181764
rs6496681
rs117196975
rs7498113
rs12050766
rs12708585
rs192236506
rs147989755
rs7496610
rs1876132
rs2352601
rs937793
rs6496682
rs7497528
rs7497550
rs9672760
rs9672766
rs8036202
rs11632380
rs141463743
rs11633692
rs7182605
rs12916560
rs7495080
rs58218975
rs28726086
rs36158120
rs58328011
rs74860558
rs11073932
rs11073933
rs11636731
rs7172859
rs11073934
rs34650360
rs10152831
rs9672149
rs12440532
rs113296405
rs8027565
rs62019394
rs149586097
rs12903058
rs7169522
rs28711568
rs1973537
rs6496683
rs28630708
rs4031382
rs12443252
rs7165454
rs7182610
rs12148876
rs139174663
rs11852792
rs62019395
rs56804919
rs186715491
rs141635610
rs60597654
rs4441248
rs4244879
rs4280212
rs8032431
rs58714003
rs12161988
rs7495784
rs62019399
rs67409214
rs11633723
rs11632673
rs79009961
rs11638617
rs11635252
rs12900987
rs62019401
rs62019402
rs77079788
rs542220529
rs118117239
rs56402930
rs113942266
rs111742752
rs185055811
rs9806361
rs7496379
rs7496461
rs3862432
rs9806295
rs3930162
rs3902286
rs6496684
rs8033818
rs3862433
rs7178665
rs62019405
rs11852389
rs17263706
rs6496685
rs117456071
rs7176518
rs11637971
rs11638010
rs11632722
rs16944545
rs3862434
rs11633872
rs8040876
rs62019422
rs8027179
rs8027581
rs11635361
rs3862435
rs3862436
rs7174198
rs8033595
rs147622976
rs3862437
rs77891649
rs6496687
rs11639199
rs6416551
rs11853611
rs4932347
rs12441772
rs72748119
rs12442600
rs12440307
rs12440311
rs28787997
rs74997893
rs143834467
rs147207804
rs62019424
rs7162041
rs7494813
rs11635792
rs60885454
rs6496688
rs7494949
rs13313427
rs4350549
rs77801955
rs4349125
rs78903803
rs7183319
rs12915399
rs4404047
rs6496689
rs75249485
rs6496690
rs4566137
rs142422533
rs12437598
rs10852133
rs7168764
rs10775250
rs10852134
rs11073935
rs12442943
rs75701897
rs11635656
rs74326327
rs79399612
rs12903971
rs77472222
rs10852135
rs8024734
rs77874426
rs8026634
rs35750622
rs79270941
rs12148672
rs76408192
15:91109123_T_G
rs117405298
rs8030799
rs6496691
rs6496692
rs11073937
rs8042497
rs35635063
rs34641633
rs12437503
rs74932558
rs7171953
rs7165376
rs7166749
rs76965795
rs7166173
rs7173175
rs75141431
rs76153019
rs78612549
rs76655208
rs77408525
rs12915189
rs7180053
rs79805460
rs4352025
rs147833213
rs4352026
rs4454948
rs12901150
rs79876813
rs7497204
rs7498042
rs79168935
rs77018290
rs78053148
rs114749496
rs35110627
rs4932349
rs8025115
rs182359999
rs8041663
rs74864795
rs75798843
rs6496694
rs11635448
rs79714437
rs77238363
rs12438950
rs56206947
rs8038442
rs7178220
rs16944586
rs111289797
rs117375668
rs6496695
rs77840133
rs55912922
rs6496696
rs8024877
rs74251762
rs113846303
rs7180428
rs7496662
rs7496865
rs7497700
rs12442319
rs6496697
rs6416552
rs7164690
rs7171629
rs145389500
rs55767443
rs8031714
rs17264460
rs6416553
rs6496698
rs74520220
rs6416554
rs6496699
rs185948133
rs12440233
rs7162382
rs16944613
rs12440296
rs12438183
rs10852136
rs76597514
rs8028854
rs7175350
rs7175391
rs6496700
rs12442767
rs7180867
rs12440050
rs8026105
rs7163189
rs8030781
rs8026682
rs4932350
rs71407313
rs4932351
rs11631439
rs11636571
rs11631150
rs7163773
rs9652517
15:91144601_G_C
rs9652518
rs6496702
rs12324504
rs6496703
rs76636237
rs8026218
rs4932352
rs4932353
rs4641716
rs4352027
rs34358242
rs6416555
rs4454949
rs4476150
rs1104880
rs12904055
rs34759713
rs12903655
rs4244880
rs4244881
rs4244882
rs4932175
rs4609824
rs4609825
rs4377136
rs7175560
rs8035793
rs7174232
rs7176303
rs117541860
rs4261511
rs7165429
rs7165476
rs7171218
rs10520693
rs11636695
rs35795957
rs7183485
rs11633340
rs11638226
rs80282659
rs10520692
rs77617148
rs56668844
rs17180057
rs10438437
rs4932355
rs35565856
rs3809583
rs4932356
rs9888660
rs4932357
rs116946190
rs77748519
rs3743406
rs117247622
rs77325630
rs11630272
rs5011653
rs75318563
rs5011652
rs5011651
rs10048037
rs56961537
rs8031293
rs8041597
rs3743405
rs6496711
rs118180255
rs11856388
rs79265758
rs12908911
rs12909246
rs181718576
rs12909338
rs12908296
rs9972482
rs6416556
rs11638324
rs4932358
rs76214949
rs4932359
rs7495132
rs74497428
rs28621895
rs6496712
rs6496713
rs16944683
rs6496714
rs117935618
rs141991588
rs112064139
rs6416557
rs7178587
rs12439797
rs11073941
rs10852137
rs6496715
rs10852138
rs11073942
rs35977271
rs6496716
rs7163000
rs57373970
rs144212161
rs80031105
rs7166787
rs4932360
rs4932361
rs190798232
rs76293844
rs7165170
rs6496717
rs117236087
rs62025066
rs35696015
rs71407319
rs75476657
rs117829269
rs7171177
rs139758888
rs7173624
rs7171533
rs7178774
rs2286288
rs71407320
rs2286287
rs3743403
rs3743402
rs3743401
rs7179095
rs79202745
rs3803565
rs76794510
rs77300276
rs73491555
rs12909526
rs35248424
rs75254151
rs12916672
rs74943499
rs75286653
rs79973254
rs75987560
rs117905388
rs12908226
rs12908364
rs16944699
rs16944702
rs151014736
rs146740318
rs17180345
rs34935401
rs76290491
rs35392347
rs35907368
rs117574124
rs80153798
rs13379889
rs11852380
rs71407321
rs79461862
rs35583150
rs76750851
rs71407322
rs16944705
rs77169783
rs4516207
rs4404048
rs117371360
rs12592070
rs62025073
rs62025074
rs60433006
rs34601005
rs111410149
rs117545214
rs4506872
rs35584114
rs4534817
rs4343256
rs12437992
rs118076493
rs116868673
rs77778067
rs12915979
rs117711411
rs117234857
rs78501944
rs80061339
rs78746358
rs62025076
rs117197587
rs7495772
rs117864767
rs12439713
rs12442167
rs150586453
15:91201279_G_T
rs2010673
rs4442782
rs12595333
rs12593600
rs12593637
rs62025077
rs10083558
rs12593759
rs10083547
rs148161696
rs79722842
rs78117945
rs112130295
rs75342461
rs12442785
rs78192818
rs62025078
rs74605151
rs79721712
rs12438266
rs12442284
rs77293449
rs115384790
rs140741927
rs149608710
rs147457408
rs117878736
rs4306478
rs7495138
rs7497923
rs4482257
rs1125280
rs79908821
rs4932388
rs4932389
rs73491571
rs11854359
rs79577039
rs74251767
rs11855570
rs113027802
rs74843713
rs60126983
rs17180842
rs137921145
rs75797847
rs201849091
rs12438468
rs75054155
rs192307085
rs185917673
rs62025081
rs78609837
rs76392633
rs12438023
rs724925
rs75893366
rs2301822
rs79833667
rs77345000
rs117326362
rs77604352
rs965372
rs12906556
rs34776072
rs79024618
rs74984430
rs118013559
rs7403304
rs12917203
rs12902848
rs12908656
rs77070398
rs77571859
rs74251768
rs76306004
rs74251769
rs75843546
rs150794534
rs12437718
rs149923254
rs10431841
rs190989775
rs35267722
rs8030486
rs7180339
rs28410880
rs3213191
rs12593852
rs34781821
rs57556579
rs34346248
rs35386084
rs16944736
rs71407327
rs4932392
rs12441424
rs12441449
rs66503621
rs2520089
rs74251770
rs77930155
rs112195319
rs60434753
rs12909306
rs77621555
rs75711720
rs144719307
rs16944739
rs8033093
rs74673628
rs2301604
rs7163120
rs7163132
rs7170454
rs8032275
rs6496720
rs541735659
rs8037560
rs7183308
rs12442488
rs150111956
rs78627523
rs34780515
rs143300688
rs77733666
rs78572921
rs77158317
rs78898771
rs116942433
rs61493433
rs7163604
rs7184015
rs78245289
rs7164628
rs8030253
rs59804754
rs74251773
rs12443116
rs78203773
rs12907903
rs79459555
rs12898228
rs74437715
rs62025089
rs35787687
rs74251774
rs28745020
rs2238331
rs2238332
rs2238333
rs2238334
rs76838462
rs12440433
rs7184002
rs7162960
rs143635021
rs74251776
rs8034371
rs56087533
rs6496721
rs6496722
rs6496723
rs6496724
rs2238335
rs28384978
rs57993389
rs111560806
rs8031428
rs28384984
rs16944775
rs7183841
rs28384991
rs28384993
rs28384995
rs6496725
rs28384999
rs28385000
rs2285460
rs28385003
rs3213193
rs2283447
rs56145643
rs35163648
rs57007536
rs3784784
rs3784783
rs3784782
rs116871918
rs28385009
rs12438412
rs28385019
rs12442356
rs28385023
rs2518968
rs464822
rs28385032
rs3784781
rs3784780
rs77039044
rs2518967
rs12439865
rs7162918
rs17273206
rs3815003
rs8031341
rs28385043
rs2238336
rs74492724
rs182614282
rs7170919
rs16944798
rs8036601
rs78055945
rs60909729
rs58665872
rs6496726
rs8036974
rs112892868
rs113201773
rs149196123
rs72751834
rs2611649
rs73498481
rs138622274
rs16944803
rs77261512
rs56364330
rs55788089
rs8034264
rs8033056
rs72751835
rs8033935
rs73498494
rs56729168
rs12594305
rs12440874
rs7164724
rs7165790
rs72751839
rs72751840
rs72751843
rs78574772
rs58601563
rs4932363
rs8037430
rs55968354
rs7182908
rs28385050
rs453052
rs28385054
rs28385056
rs28385061
rs28385062
rs7179921
rs28745031
rs28745032
rs117321784
rs28745034
rs72751852
rs80146586
rs112928522
rs113381368
rs113324048
rs112868764
rs140945543
rs111362737
rs7178014
rs7175811
rs2380163
rs2072352
rs2072351
rs4932364
rs28385080
rs72751857
rs138492132
rs76151225
rs7176548
rs8026723
rs8042743
rs8026761
rs28385083
rs17273528
rs28385088
rs72751858
rs72751859
rs72751860
rs28385089
rs28385090
rs3213194
rs28385093
rs28385094
rs28385095
rs28385096
rs28385098
rs28385099
rs8027126
rs10083584
rs2227933
rs28385105
rs28385106
rs7173846
rs7179346
rs28385107
rs28385108
rs2283448
rs28385109
rs2283449
rs28385111
rs28385112
rs11855811
rs28385115
rs28385116
rs72751868
rs72751869
rs112045165
rs113768250
rs113378500
rs8031049
rs16944831
rs2380165
rs28385117
rs3213195
rs28385120
rs17273842
rs7176753
rs7176619
rs112691277
rs113440200
rs1269997
rs72751872
rs112354618
rs7165074
rs28385125
rs17273891
rs112344256
rs113653448
rs111753293
rs17273905
rs112885704
rs114665443
rs113712978
rs2677725
rs7182287
rs7162087
rs28385129
rs7162199
rs28385130
rs16944840
rs28385131
rs17274032
rs17274074
rs28385132
rs28385135
rs387833
rs28385136
rs2227934
rs28385139
rs2301602
rs454060
rs405610
rs28745035
rs28745036
rs28745037
rs7403638
rs28385143
rs111385769
rs72753645
rs2283450
rs117715039
rs117093585
rs416014
rs112816216
rs72753646
rs17274116
rs2283451
rs2283452
rs60932573
rs56742304
rs4932365
rs2270132
rs389480
rs9282617
rs436723
rs2270131
rs9282612
rs2073919
rs149236480
rs11073953
rs12592875
rs7172314
rs1063147
rs7167216
rs16944863
rs7170872
rs2532105
rs2238337
rs28385167
rs414634
rs17183237
rs401549
rs28385173
rs374678
rs9282616
rs374294
rs117379553
rs17183344
rs439554
rs2239291
rs2239292
rs7165117
rs191591515
rs28363377
rs16944884
rs431691
rs16944888
rs17274947
rs79408633
rs9282618
rs447804
rs393974
rs142211289
rs139275279
rs79753541
rs75421325
rs74332658
rs16944894
rs16944896
rs444325
rs384079
rs371402
rs79814880
rs382457
rs6416558
rs2380167
rs372098
rs372088
rs439188
rs8041787
rs72753669
rs17183763
rs441399
rs145999086
rs424634
rs424002
rs112543789
rs404623
rs55636022
rs3213196
rs117753091
rs8037996
rs12439832
rs7179769
rs385143
rs447723
rs116569123
rs12439690
rs59615244
rs72753676
rs7497407
rs395184
rs3940300
rs2079769
rs426015
rs57690203
rs16944902
rs378996
rs16944906
rs10400851
rs111762823
rs10400855
rs113497996
rs376612
rs117988910
rs61684626
rs58095361
rs365931
rs12441755
rs7495370
rs12443483
rs181176213
rs61112792
rs113241870
rs113924677
rs112121326
rs55974716
rs147975533
rs150895960
rs59835648
rs12101430
rs12101885
rs148919292
rs4932366
rs73505649
rs73491628
rs138812753
rs7173820
rs7174679
rs150316230
rs7174413
rs7179843
rs56368738
rs2532103
rs12593622
rs7179164
rs7179166
rs7181502
rs73491635
rs116973864
rs111989724
rs113652477
rs8030991
rs73491636
rs141883477
rs7171099
rs78938562
rs149943797
rs73491640
rs73491644
rs73491646
rs8182056
rs74661121
rs2532102
rs56079832
rs146672838
rs11073954
rs117198914
rs118025833
rs11634558
rs60719815
rs2532101
rs7402445
rs16944918
rs76199912
rs28563082
rs16944923
rs144884425
rs142497074
rs2532100
rs2532099
rs6496730
rs57194486
rs74356419
rs11639226
rs74874915
rs116325325
rs2532110
rs2677727
rs2532109
rs11639374
rs11635900
rs60356862
rs143919862
rs12185121
rs151085066
rs10083700
rs7402264
rs150160013
rs11631655
rs11638125
rs34050628
rs139884433
rs193180540
rs11853441
rs11855381
rs74869799
rs7171165
rs7166599
rs4932370
rs4932371
rs12903530
rs12907779
rs7168951
rs7167085
rs4932177
rs4932372
rs56340611
rs75554891
rs7497418
rs8029440
rs76941693
rs3759929
rs4932178
rs149223426
rs143380995
rs17514846
rs59596774
rs8032315
rs8027450
rs60994696
rs12917264
rs2071410
rs1573643
rs141645121
rs1573644
rs8039305
rs6224
rs75493298
rs6226
rs6227
rs4702
rs79865852
rs35346340
rs2071382
rs11539637
rs7183988
rs7177338
rs1894400
rs1894401
rs7497304
rs6496735
rs4932373
rs7402461
rs7403760
rs7402187
rs2071383
rs2071384
rs28438927
rs4932179
rs4932374
rs4548831
rs4533264
rs76792278
rs4932376
15:91433940_T_G
rs199942096
rs185783165
rs368044358
rs12909124
rs11638635
rs2521501
rs8182016
rs1029420
rs2677737
rs2521500
rs2677738
rs2677739
rs2521499
rs2521498
rs78861158
rs10744971
rs7164582
rs72755399
rs113405020
rs12441618
rs11635388
rs117966001
rs11856281
15:91444476_T_G
rs12437758
rs11073957
rs734252
rs2238340
rs145279799
rs7184022
rs12439805
rs113584386
rs2072078
rs2072077
rs12594307
rs12591833
rs75521846
rs2239294
rs2239293
rs2677744
rs11073958
rs2002739
rs877285
rs7183098
rs2106673
rs2677749
rs3784779
rs139275243
rs12442020
rs1266495
rs80163910
rs6496737
rs1266492
rs75478132
rs147546891
rs140187955
rs1266490
rs2238339
rs147715065
rs2009105
rs72630484
rs1266489
rs1266488
rs4932377
rs4932180
rs1266486
rs17635872
rs17593311
rs140227601
rs1266483
rs4773
rs146537715
rs10048033
rs113316526
rs72630485
rs12595262
rs12902422
rs112666806
rs4932181
rs1052532
rs1052535
rs11073959
rs7166420
rs12902179
rs75937020
rs2269902
rs1550636
rs2004840
rs871078
rs17635974
rs182855617
rs2289619
rs2289618
rs12904445
rs28439737
rs8034014
rs58890022
rs8034159
rs113945836
rs61485016
rs181103618
rs12440774
rs11073960
rs11073961
rs17635998
rs72630486
rs145502142
rs143242237
rs145889031
rs74839044
rs75102801
rs57350755
rs4932379
rs112135144
rs77706404
rs62026693
rs111925238
rs67373863
rs11854429
rs11857545
rs2304939
rs10459678
rs12915155
rs2304940
rs2304941
rs28406911
rs2001749
rs749938
rs17636026
rs7173521
rs8032947
rs78738339
rs6496740
rs8038738
rs10852139
rs12442304
rs8039664
rs8041035
rs11207
rs3743452
rs867468
rs2001216
rs2001217
rs4381579
rs4505290
rs12905855
rs868547
rs16945091
rs1550638
rs1550637
rs8041774
rs4932380
rs11073963
rs10852140
rs1105292
rs1105291
rs8038661
rs6496741
rs75390535
rs1867220
rs1867219
rs3743451
rs7166130
rs79548680
rs79840930
rs8028409
rs2034085
rs8037137
rs2034084
rs7171333
rs112770790
rs191370363
rs140343680
rs72630487
rs4932182
15:91509215_C_A
rs7601
rs14280
rs12910825
rs2290203
rs2290202
rs2890156
rs145820777
rs4517768
rs59278520
rs4508401
rs11852999
rs11853024
rs28405499
rs59902579
rs28393051
rs4932381
rs28687863
rs1443256
rs17636091
rs12898311
rs533608690
rs8031915
rs8035844
rs8036430
rs8037254
rs12595025
rs12595029
rs12594925
rs12595052
rs12593261
rs8042680
rs7167128
rs28708411
rs60640465
rs8032722
rs113343095
rs8026714
rs28384140
rs6496742
rs78074442
rs1867226
rs11854833
rs2301826
rs11857612
rs11855081
rs58694789
rs7180016
rs2285937
rs191367880
rs8031684
rs2301825
rs6496743
rs150333865
rs8036115
rs8037460
rs8042518
rs60290423
rs11853073
rs144821440
rs8026781
rs8028856
rs144838796
rs3803563
rs17692742
rs12594752
rs7179428
rs6496745
rs6496746
rs13329634
rs8025699
rs142848463
rs112553294
rs72630488
rs76119208
rs74037604
rs11855755
rs73502775
rs6496747
rs12101952
rs12101302
rs72630489
rs3784777
rs192475159
rs78029804
rs28404354
rs2386584
rs8042416
rs112792074
rs4932184
rs876874
rs3743449
rs144173340
rs148071246
rs11858306
15:91543483_T_C
rs11073964
rs12899811
rs16945157
rs72759321
rs12439887
rs11073965
rs3743448
rs3784776
rs4244883
rs4522397
rs7170130
rs6496748
rs149121639
rs3826033
rs3826032
rs192781432
rs3743447
rs12439788
rs79253100
rs6496749
rs76398696
rs57486507
rs56838761
rs76935633
rs10775251
rs79529701
rs77477989
rs1972926
rs7183740
rs112369229
rs12438273
rs78644628
rs873130
rs11857433
rs11542638
rs3743445
rs7164916
rs12161921
rs117800975
rs8026678
rs111321156
rs11073966
rs1108351
rs184389304
rs12595616
rs1867225
rs111554382
rs68102919
rs28478359
rs2289617
rs11073967
rs7162685
rs139975367
rs4932382
rs113637295
rs7181393
rs7175023
rs7177049
rs34864584
rs12593877
rs4101133
rs113200426
rs17692802
rs1972927
rs12437470
rs1443253
rs11629955
rs9920813
15:91575429_G_T
rs28463966
rs79845803
rs563742170
rs72759398
rs11073968
rs17692820
rs28673416
rs4932383
rs12908102
rs113025169
rs1443252
rs7179335
rs12908917
rs12911825
rs7179039
rs2892067
rs4932384
rs4331318
rs4932385
rs61692854
rs7161892
rs1978957
rs113597974
rs12440559
rs11073969
rs11856007
rs11856726
rs7170305
rs113353477
rs13329485
rs72761306
rs17515520
rs13329081
rs13329425
rs12708586
rs113319726
rs28600015
rs28491439
rs77455556
rs56364844
rs4932386
rs8032568
rs7175820
rs7182870
rs7183058
rs12916927
rs13379582
rs12916522
rs12916539
rs1005060
rs12907910
rs12904572
rs12913355
rs12910149
rs1550639
rs12912907
rs11073970
rs11073971
rs11073972
rs3892339
rs7495901
rs7494896
rs7495967
rs4353459
rs2386586
rs2386587
rs2386588
rs56303839
rs12906332
rs12906053
rs4932396
rs12439400
rs17515533
rs74039245
rs11632734
rs7178704
rs2197238
rs76099252
rs6496751
rs6496752
rs6496753
rs6496754
rs6496755
rs6496757
rs6496758
rs12911097
rs10152752
rs10152760
rs145719472
rs10852141
rs10852142
rs1443254
rs9920001
rs1838098
rs1838097
rs1838096
rs4594240
rs12899605
rs12903780
rs12903797
rs12917461
rs7162047
rs7169000
rs7167011
rs7169180
rs7168710
rs16945189
rs12909705
rs12905289
rs881431
rs1609450
rs998434
rs17636331
rs2386589
rs1530356
rs1968575
rs2386590
rs1530355
rs12907204
rs12905656
rs12905835
rs12912474
rs12441987
rs11073974
rs11073975
rs7179789
rs7177990
rs8024267
rs8023704
rs8024404
rs8029458
rs8038073
rs150753668
rs1867227
rs8043449
rs72763111
rs11852711
rs548919393
rs186308669
rs12904713
rs80331223
rs12441109
rs12441151
rs10152367
rs11631982
rs7173977
rs6496759
rs7174718
rs41389645
rs73498967
rs72763120
rs10152123
rs10152205
rs35070340
rs11855751
rs35025483
rs145538372
rs12708587
rs11073976
rs11073977
rs11073978
rs12901849
rs28588020
rs11857235
rs17692973
rs77605602
rs8023256
rs8023408
rs117328987
rs7164433
rs12905142
rs10852143
rs10852144
rs138222901
rs12101592
rs139564021
rs12912722
rs1609750
rs12903637
rs189025467
rs184745494
rs8035224
rs2106537
rs1314055
rs12900674
rs12901537
rs7169677
rs1314054
rs11858035
rs373990045
rs75448720
rs139743811
rs1314052
rs117980568
rs7168252
rs12148260
rs28821916
rs1314051
rs2520607
rs6496760
rs12915905
rs11854586
rs75954521
rs11854736
rs4423396
rs12913734
rs12913299
rs2023714
rs77643232
rs12903174
rs2023713
rs4587951
rs4577064
rs11073980
rs11073981
rs12913562
rs9672566
rs58722282
rs55667733
rs2520606
rs56339858
rs2520605
rs8029605
rs148839192
rs2520604
rs77403698
rs193226882
rs17594138
rs144731419
rs186849905
rs117015823
rs78800797
rs2597909
rs72764718
rs8034560
rs8028497
rs8035623
rs17641976
rs17515887
rs56017302
rs2520603
rs55886708
rs76490697
rs74038060
rs17594201
rs2051719
rs73503181
rs12591346
rs8024171
rs146971962
rs150529584
rs117835857
rs1984873
rs6496762
rs4932575
rs75484585
rs7162013
rs74038062
rs16945257
rs55959074
rs55697176
rs76700998
rs12905734
rs28421189
rs118045833
rs16945263
rs7498036
rs16945265
rs11635739
rs9672243
rs2214075
rs2188461
rs12915458
rs8031361
rs9672495
rs9672505
rs9672512
rs59134725
rs55917369
rs11637978
rs7498001
rs7498005
rs2040579
rs2040578
rs6416561
rs4932594
rs2073987
rs2892181
rs74038081
rs62025204
rs6496764
rs74038083
rs6496765
rs8030384
rs7497672
rs11855328
rs11857735
15:91703519_G_T
rs7497920
rs3862440
rs10152960
rs2078879
rs2078878
rs2028023
rs2028022
rs719987
rs719986
rs719985
rs11858243
rs11858273
rs12591682
rs12593338
rs12593523
rs12591161
rs12591767
rs76342490
rs55932911
rs148472235
rs148761946
rs112299524
rs4332726
rs111917749
rs4932520
rs4932521
rs994652
rs994651
rs7496913
rs2006849
rs59119768
rs150833193
rs78646975
rs57374761
rs12899732
rs12899894
rs72764757
rs12905479
rs74038091
rs146251637
rs59677390
rs57102165
rs11633199
rs17594552
rs12902702
rs72764764
rs75859643
rs147748642
rs112396280
rs77803198
rs74038094
rs74038095
rs11856697
rs730617
rs756874
rs756873
rs886144
rs138071570
rs2012517
rs2012503
rs730616
rs28479583
rs11858835
rs11852888
rs11856151
rs7165426
rs7166009
rs28877973
rs28782496
rs143770404
rs112692111
rs12439167
rs12594268
rs12594296
rs2013065
rs2028021
rs2028020
rs8037378
rs9806585
rs2028019
rs7497813
rs113736778
rs8032314
rs4322639
rs4502199
rs9806253
rs9646229
rs8031740
rs12912255
rs146390349
rs17516375
rs12898212
rs11858387
rs11073985
rs8038612
rs12592874
rs117874501
rs2106481
rs7495949
rs7495738
rs8031077
rs8029994
rs6496769
rs7498035
rs58276564
rs12440457
rs7173731
rs7167305
rs11853445
rs12903449
rs17693330
rs148455926
rs117684000
rs8038323
rs145489103
rs539161853
rs2285531
rs2285530
rs2285529
rs2285528
rs2285527
rs11858470
rs8040825
rs8040569
rs77948771
rs11854467
rs17693473
rs117776961
rs2892184
rs17642414
rs75734330
rs111759312
rs11073986
rs11073987
rs112405032
rs73507035
rs75889043
rs56696933
rs78546717
rs79773720
rs17642426
rs17693503
rs59252241
rs17693509
rs17642438
rs73515583
rs112098333
rs79958190
rs78933845
rs73515588
rs7170681
rs72748102
rs17642450
rs7171800
rs77735883
rs11853803
rs17642462
rs112933294
rs7173778
rs80148096
rs17693539
rs77155037
rs12440739
rs77769893
rs116900754
rs140207659
rs3815023
rs16945369
rs6496772
rs6496773
rs8043369
rs73517605
rs7165564
rs7166153
rs80050836
rs74812884
rs73517609
rs17594929
rs75545948
rs7496780
rs79019892
rs77194054
rs11630131
rs2073967
rs7179149
rs6496774
rs77497095
rs8029075
rs79269053
rs8034168
rs76323910
rs8034482
rs8035254
rs1002556
rs17693605
rs7183676
rs76705121
rs11631668
rs11631712
rs11631720
rs8028331
rs6496776
rs75228484
rs80082284
rs6496777
rs2214076
rs2188462
rs8038425
rs3784774
rs3784773
rs3784772
rs6496778
rs144300406
rs3784771
rs977681
rs72655642
rs3784768
rs6496779
rs8026662
rs1005143
rs1005141
rs8027320
rs994778
rs11638996
rs719176
rs7172040
rs11856509
rs16945429
rs11853153
rs8027716
rs8033801
rs17516708
rs11073988
rs11637499
rs145905036
rs7179469
rs992748
rs992747
rs8031572
rs17595027
rs2078877
rs2078876
rs2078875
rs2078874
rs8042596
rs8041730
rs17642609
rs8042096
rs56303595
rs200296317
rs11853103
rs11853193
rs11853198
rs78413762
rs11854057
rs8034568
rs142898512
rs8027498
rs11856373
rs79725910
rs12909119
rs17693706
rs80324630
rs2074084
rs74686949
rs2285625
rs2269799
rs118075415
rs2269798
rs72750207
rs2269797
rs2269796
rs11857893
rs2269795
rs2285624
rs11073989
rs1076179
rs11858887
rs1079535
rs1075839
rs1075840
rs10852146
rs73520042
rs74696755
rs12909322
rs16945469
rs150419082
rs12908998
rs180696657
rs77951693
rs62026600
rs17595167
rs62652916
rs11856263
rs11856312
rs11856372
rs148227062
rs2239994
rs78177478
rs12914276
rs11629714
rs2301665
rs28414859
rs56175742
rs11637525
rs73520053
rs3743444
rs11854137
rs6496780
rs6496781
rs6496782
rs9302350
rs150100737
rs9744250
rs72478460
rs118104094
rs62026608
rs10438438
rs79931341
rs2239993
rs2239992
rs144272906
rs72655644
rs8032397
rs62026611
rs11854719
rs79366199
rs57997226
rs12593719
rs2106694
rs62026633
rs72750212
rs200443272
rs2892185
rs6496783
rs7171307
rs7169368
rs7176398
rs2106692
rs12916045
rs8043200
rs7167433
rs77967018
rs2239991
rs2239990
rs2239989
rs11854020
rs10468143
rs1117388
rs1117387
rs11854895
rs76658297
rs16945508
rs2301664
rs79830882
rs11853779
rs74038450
rs34540818
rs12902496
15:91831224_C_A
rs12595353
rs80189677
rs2387107
rs147346196
rs16945523
rs17693814
rs75467612
rs2188753
rs17642758
rs149432533
rs75230084
rs7169918
rs2016687
rs150083944
rs74323376
rs78246529
rs17642783
rs139656548
rs73520624
rs75691325
rs79254829
rs146886140
rs58373364
rs79317514
rs17693904
rs183625712
rs11632812
rs77031510
rs17642836
rs17693916
rs77970055
rs117020997
rs75683639
rs76646682
rs115904526
rs17693934
rs1111466
rs4300624
rs4464059
rs4633687
rs2387108
rs2387109
rs17517123
rs55908413
rs142412466
rs151126349
rs77001859
rs58879971
rs36024313
rs36031235
rs6496784
rs73510417
rs116919425
rs8030927
rs142477770
rs17642911
rs12900791
rs77183475
rs74038459
rs8026639
rs12902360
rs76595501
rs143340182
rs113341989
rs12912207
rs17595461
rs79535332
rs7163567
rs77483156
rs144751763
rs17642943
rs6496785
rs17642968
rs17694043
rs17694049
rs17694061
rs17642986
rs17642998
rs78565378
rs17694067
rs74038480
rs8026136
rs17643003
rs7170752
rs7171356
rs74038485
rs6496786
rs79073406
rs113455128
rs57961651
rs61589814
rs58503475
rs73510428
rs8030366
rs8034967
rs72750226
rs77368341
rs1073167
rs114549807
rs2387110
rs8025209
rs7170688
rs7170695
rs2188752
rs11855529
rs7177108
rs7178775
rs1079537
rs1079536
rs16945601
rs17694138
rs17643052
rs1120074
rs7164009
rs78061278
rs12148732
rs8035347
rs7496820
rs1120511
rs17643094
rs7181485
rs17694175
rs7161757
rs17694187
rs141644426
rs1125314
rs62026640
rs16945630
rs7162374
rs28547455
rs28451850
rs28678705
rs10520695
rs56855082
rs17643123
rs1858998
rs6496787
rs7178608
rs8023468
rs7183633
rs76646445
rs2188751
rs7174357
rs76516409
rs1125458
rs7170577
rs17694259
rs12912727
rs7163044
rs12898915
rs12899041
rs112485216
rs74346843
rs9302351
rs1125976
rs7177152
rs10520694
rs78771307
rs12439990
rs79389783
rs12441067
rs12438149
rs7166563
rs1111187
rs11073996
rs4486861
rs28756010
rs75667379
rs4278721
rs138020693
rs7170523
rs79836078
rs8036423
rs138586307
rs77549749
rs11634165
rs5021331
rs11637976
rs79405989
rs78241091
rs12443360
rs148056968
rs34943288
rs7167175
rs79229588
rs8033124
rs78153589
rs8034737
rs9972541
rs12914041
rs117023902
rs12900377
rs190673597
rs6496789
rs76548962
rs11630057
rs76056705
rs76644155
rs7496004
rs58377354
rs55888361
rs4932525
rs61310238
rs12903434
rs11853306
rs56165203
rs55742783
rs59467920
rs60108296
rs57508531
rs7174162
rs7173692
rs34753425
rs55723424
rs7174648
rs4586406
rs56412460
rs4932526
rs4932487
rs7181278
rs7181954
rs7162929
rs7164154
rs12907208
rs9920435
rs9920122
rs7402244
rs112277805
rs12911655
rs7173092
rs4589531
```
