## Supplementary material for "Characterization of shared and ancestry-specific signals driving complex traits using multi-ancestry fine-mapping": s1.afreq

```
#CHROM	ID	REF	ALT	ALT_FREQS	OBS_CT
15	rs7178103	C	T	0.16998	1006
15	rs2601186	A	G	0.11332	1006
15	rs12912856	C	T	0.157058	1006
15	rs76568403	C	T	0.158052	1006
15	rs9796504	C	T	0.11332	1006
15	rs142635762	C	T	0.167992	1006
15	rs72762375	A	T	0.028827	1006
15	rs2601187	A	G	0.263419	1006
15	rs2601188	C	T	0.444334	1006
15	rs2601189	G	A	0.11332	1006
15	rs2589939	C	T	0.441352	1006
15	rs2589940	C	T	0.441352	1006
15	rs2589941	C	T	0.441352	1006
15	rs111592783	G	A	0.167992	1006
15	rs7170385	T	A	0.167992	1006
15	rs148260841	C	T	0.0178926	1006
15	rs141358900	T	C	0.0457256	1006
15	rs2601190	A	C	0.44334	1006
15	rs113642408	C	T	0.0487078	1006
15	rs62019353	T	C	0.259443	1006
15	rs28432211	C	T	0.0536779	1006
15	rs3743418	A	G	0.258449	1006
15	rs2589942	T	C	0.122266	1006
15	rs147165247	C	G	0.0159046	1006
15	rs2601191	T	C	0.537773	1006
15	rs2601192	G	A	0.442346	1006
15	rs2601193	T	C	0.265408	1006
15	rs2589943	G	T	0.263419	1006
15	rs2601194	T	A	0.44334	1006
15	rs187552556	G	A	0.0139165	1006
15	rs76623813	C	T	0.0884692	1006
15	rs2601195	G	A	0.434394	1006
15	rs142275524	C	T	0.0178926	1006
15	rs28372225	A	C	0.146123	1006
15	rs2589944	T	C	0.136183	1006
15	rs10220750	G	C	0.16501	1006
15	rs2601197	C	A	0.441352	1006
15	rs2589945	C	T	0.130219	1006
15	rs142233586	G	C	0.0238569	1006
15	rs3826002	G	A	0.16501	1006
15	rs560676016	A	T	0.028827	1006
15	rs7168898	G	A	0.168986	1006
15	rs8030390	G	A	0.319085	1006
15	rs8032687	C	T	0.16998	1006
15	rs8033512	A	T	0.168986	1006
15	rs2601198	C	G	0.124254	1006
15	rs2253425	G	A	0.124254	1006
15	rs2253419	A	G	0.292247	1006
15	rs34090687	A	G	0.142147	1006
15	rs1963478	T	C	0.170974	1006
15	rs8024110	C	T	0.168986	1006
15	rs28592701	A	T	0.148111	1006
15	rs8033897	T	G	0.168986	1006
15	rs8034045	T	C	0.170974	1006
15	rs2657948	G	A	0.294235	1006
15	rs2589947	G	A	0.12326	1006
15	rs16944355	G	A	0.143141	1006
15	rs7175440	C	T	0.168986	1006
15	rs6496670	A	G	0.168986	1006
15	rs149095335	A	G	0.0198807	1006
15	rs11852549	T	G	0.149105	1006
15	rs16944362	T	C	0.149105	1006
15	rs10520689	C	T	0.143141	1006
15	rs77315628	T	C	0.0785288	1006
15	rs2657949	G	A	0.44334	1006
15	rs28667854	G	A	0.149105	1006
15	rs10520688	T	C	0.141153	1006
15	rs7170480	C	T	0.168986	1006
15	rs7169914	G	T	0.168986	1006
15	rs2589948	G	A	0.122266	1006
15	rs17176399	A	G	0.138171	1006
15	rs2601199	C	G	0.442346	1006
15	rs2657950	A	G	0.444334	1006
15	rs139569201	G	A	0.0198807	1006
15	rs144053010	T	C	0.0119284	1006
15	rs28545005	A	G	0.122266	1006
15	rs76662718	C	A	0.00695825	1006
15	rs62020687	C	T	0.168986	1006
15	rs2589949	G	A	0.293241	1006
15	rs2601200	C	T	0.122266	1006
15	rs7167704	G	T	0.32008	1006
15	rs2589950	C	T	0.121272	1006
15	rs2601201	C	T	0.290258	1006
15	rs60825716	G	A	0.314115	1006
15	rs2601202	G	A	0.124254	1006
15	rs2601203	T	G	0.296223	1006
15	rs2589951	T	C	0.292247	1006
15	rs8041401	A	G	0.172962	1006
15	rs8039719	G	C	0.173956	1006
15	rs142610209	T	C	0.0188867	1006
15	rs2589952	T	C	0.117296	1006
15	rs8025048	G	A	0.149105	1006
15	rs60792326	C	T	0.172962	1006
15	rs2589953	T	C	0.442346	1006
15	rs11857092	T	C	0.324056	1006
15	rs113212493	T	A	0.168986	1006
15	rs74359821	T	G	0.0109344	1006
15	rs62020693	A	G	0.172962	1006
15	rs2601204	G	A	0.120278	1006
15	rs2601205	A	G	0.444334	1006
15	rs2526000	C	T	0.442346	1006
15	rs2601206	G	A	0.291252	1006
15	rs116938864	G	C	0.0119284	1006
15	rs17176602	G	A	0.0974155	1006
15	rs150553145	T	C	0.0139165	1006
15	rs2601207	G	C	0.293241	1006
15	rs2589954	A	G	0.0964215	1006
15	rs2526001	C	T	0.292247	1006
15	rs55978751	C	T	0.17495	1006
15	rs115460785	G	A	0.0785288	1006
15	rs11636205	C	T	0.149105	1006
15	rs2905963	C	T	0.11829	1006
15	rs2526002	C	T	0.293241	1006
15	rs62020696	C	T	0.172962	1006
15	rs7181256	T	C	0.17495	1006
15	rs112871898	C	G	0.0954274	1006
15	rs1145323	G	A	0.94831	1006
15	rs74947679	C	G	0.0954274	1006
15	rs2657946	G	C	0.442346	1006
15	rs2526003	A	T	0.263419	1006
15	rs10520687	C	G	0.17495	1006
15	rs8041764	G	A	0.172962	1006
15	rs1993161	C	T	0.258449	1006
15	rs8027919	T	G	0.17495	1006
15	rs1993162	G	C	0.442346	1006
15	rs2657947	T	C	0.44334	1006
15	rs1206680	T	C	0.988072	1006
15	rs2301827	A	T	0.17495	1006
15	rs2256388	G	T	0.442346	1006
15	rs2525999	A	G	0.121272	1006
15	rs2283441	G	A	0.17495	1006
15	rs2256110	T	C	0.446322	1006
15	rs2256097	A	T	0.442346	1006
15	rs2283442	C	G	0.17495	1006
15	rs62020723	G	C	0.175944	1006
15	rs2238320	G	A	0.172962	1006
15	rs12595061	A	T	0.120278	1006
15	rs8035817	G	A	0.172962	1006
15	rs8035980	G	C	0.43837	1006
15	rs8030722	G	A	0.322068	1006
15	rs16944405	A	G	0.292247	1006
15	rs6496673	C	T	0.172962	1006
15	rs6496674	G	T	0.172962	1006
15	rs8042861	G	T	0.447316	1006
15	rs78032540	T	C	0.0447316	1006
15	rs113549378	C	T	0.0129225	1006
15	rs16944414	A	C	0.143141	1006
15	rs2238321	C	T	0.149105	1006
15	rs62020724	A	T	0.0437376	1006
15	rs62020725	C	T	0.158052	1006
15	rs75045594	A	G	0.121272	1006
15	rs7177137	A	T	0.153082	1006
15	rs6496675	C	T	0.32505	1006
15	rs4932342	C	T	0.447316	1006
15	rs16944421	A	G	0.151093	1006
15	rs16944424	A	G	0.17495	1006
15	rs8027211	T	C	0.172962	1006
15	rs12324924	T	G	0.00795229	1006
15	rs16944431	G	T	0.167992	1006
15	rs57962570	C	G	0.296223	1006
15	rs2238322	A	G	0.121272	1006
15	rs62020727	C	T	0.140159	1006
15	rs2238323	G	A	0.120278	1006
15	rs139851358	G	A	0.0248509	1006
15	rs189187005	G	A	0.00497018	1006
15	rs11857598	C	T	0.149105	1006
15	rs56337344	A	T	0.16501	1006
15	rs6496676	A	T	0.317097	1006
15	rs12594457	T	G	0.125249	1006
15	rs117121928	A	G	0.0208748	1006
15	rs6496677	A	G	0.296223	1006
15	rs4031431	G	T	0.444334	1006
15	rs12595115	T	G	0.125249	1006
15	rs7173201	A	T	0.295229	1006
15	rs7172909	C	T	0.295229	1006
15	rs75240462	T	G	0.0377734	1006
15	rs2301828	G	T	0.119284	1006
15	rs2301829	A	G	0.172962	1006
15	rs78896416	G	A	0.120278	1006
15	rs886491	G	A	0.294235	1006
15	rs79900358	A	G	0.119284	1006
15	rs62020730	C	T	0.138171	1006
15	rs2158406	T	C	0.445328	1006
15	rs2107435	T	C	0.119284	1006
15	rs8025487	C	T	0.44334	1006
15	rs150395534	C	T	0.0119284	1006
15	rs62020733	C	T	0.282306	1006
15	rs8025842	C	T	0.333996	1006
15	rs10520686	C	G	0.121272	1006
15	rs719473	A	G	0.172962	1006
15	rs62020734	G	C	0.172962	1006
15	rs16944453	G	A	0.119284	1006
15	rs3213649	A	C	0.172962	1006
15	rs76489431	G	A	0.144135	1006
15	rs8033813	A	T	0.449304	1006
15	rs8039288	T	A	0.172962	1006
15	rs2283443	C	G	0.172962	1006
15	rs2283444	G	A	0.121272	1006
15	rs12594352	A	G	0.120278	1006
15	rs79513439	G	A	0.00994036	1006
15	rs28863184	G	A	0.145129	1006
15	rs28782602	C	T	0.154076	1006
15	rs12592611	C	T	0.449304	1006
15	rs2040808	T	C	0.175944	1006
15	rs1847858	T	C	0.447316	1006
15	rs1145324	A	G	0.0457256	1006
15	rs59814752	G	A	0.172962	1006
15	rs28702574	A	T	0.153082	1006
15	rs2238324	T	C	0.172962	1006
15	rs77222074	T	C	0.0129225	1006
15	rs12912995	T	C	0.16998	1006
15	rs2074581	T	G	0.172962	1006
15	rs2074582	A	G	0.172962	1006
15	rs2074583	T	C	0.293241	1006
15	rs2074584	G	A	0.292247	1006
15	rs2074585	G	A	0.533797	1006
15	rs62020738	C	G	0.142147	1006
15	rs1505936	T	C	0.328032	1006
15	rs2238325	A	G	0.327038	1006
15	rs16944473	C	G	0.146123	1006
15	rs77536163	A	G	0.0218688	1006
15	rs2238327	G	A	0.327038	1006
15	rs143687115	G	A	0.0337972	1006
15	rs150175757	C	T	0.0924453	1006
15	rs62021772	G	A	0.142147	1006
15	rs4031435	G	C	0.327038	1006
15	rs2158407	A	G	0.146123	1006
15	rs16974212	C	T	0.120278	1006
15	rs1008507	C	T	0.146123	1006
15	rs1145325	G	A	0.950298	1006
15	rs78029681	C	T	0.0119284	1006
15	rs11857774	C	T	0.321074	1006
15	rs78593480	A	T	0.172962	1006
15	rs191955220	C	T	0.0129225	1006
15	rs7182658	A	T	0.321074	1006
15	rs117555778	C	T	0.0119284	1006
15	rs28539372	T	A	0.319085	1006
15	rs28651333	C	T	0.171968	1006
15	rs10083670	C	T	0.171968	1006
15	rs10083679	A	G	0.171968	1006
15	rs78128146	C	A	0.0129225	1006
15	rs10083661	G	A	0.324056	1006
15	rs12440447	C	G	0.324056	1006
15	rs8042913	G	C	0.17495	1006
15	rs16944485	C	A	0.152087	1006
15	rs182741348	C	T	0.00894632	1006
15	rs28691618	G	C	0.145129	1006
15	rs7169182	C	G	0.17495	1006
15	rs11629883	C	A	0.152087	1006
15	rs62021773	G	T	0.141153	1006
15	rs11853271	G	A	0.32505	1006
15	rs145204917	T	C	0.0178926	1006
15	rs8030299	G	A	0.326044	1006
15	rs8040585	T	C	0.326044	1006
15	rs16944500	A	T	0.172962	1006
15	rs7175476	G	C	0.172962	1006
15	rs2238329	G	A	0.326044	1006
15	rs9944285	C	T	0.151093	1006
15	rs10852132	A	G	0.153082	1006
15	rs11073928	G	A	0.145129	1006
15	rs16974215	C	T	0.15507	1006
15	rs28685205	A	G	0.153082	1006
15	rs28629981	G	A	0.153082	1006
15	rs12899260	A	G	0.0149105	1006
15	rs16944509	G	A	0.167992	1006
15	rs12914981	T	G	0.0248509	1006
15	rs6496678	A	G	0.329026	1006
15	rs6496679	C	G	0.149105	1006
15	rs8041397	G	A	0.151093	1006
15	rs16944518	A	C	0.173956	1006
15	rs138128745	C	A	0.0129225	1006
15	rs1974519	A	G	0.447316	1006
15	rs4620932	G	A	0.44831	1006
15	rs7173724	A	G	0.326044	1006
15	rs1978149	A	G	0.447316	1006
15	rs1978150	C	T	0.446322	1006
15	rs1978151	G	A	0.446322	1006
15	rs28516870	G	A	0.173956	1006
15	rs16944523	T	C	0.120278	1006
15	rs6496680	T	C	0.152087	1006
15	rs7163560	A	T	0.173956	1006
15	rs11073929	A	G	0.143141	1006
15	rs7163632	C	T	0.172962	1006
15	rs11631269	T	C	0.15507	1006
15	rs11636089	C	T	0.445328	1006
15	rs62021775	T	C	0.146123	1006
15	rs7169787	C	T	0.16998	1006
15	rs16944527	G	T	0.152087	1006
15	rs2301832	A	T	0.552684	1006
15	rs144520677	T	C	0.0149105	1006
15	rs142490393	G	A	0.0248509	1006
15	rs11638780	G	T	0.553678	1006
15	rs11639150	C	G	0.55666	1006
15	rs10459677	A	C	0.708748	1006
15	rs16944529	T	G	0.152087	1006
15	rs2107436	A	T	0.172962	1006
15	rs11609	C	G	0.552684	1006
15	rs1042538	T	A	0.88171	1006
15	rs3540	G	A	0.327038	1006
15	rs3539	G	T	0.554672	1006
15	rs58438191	G	A	0.172962	1006
15	rs28672102	G	A	0.153082	1006
15	rs137965999	G	A	0.0109344	1006
15	rs12907587	G	C	0.554672	1006
15	rs12913819	T	C	0.88171	1006
15	rs12909560	A	G	0.555666	1006
15	rs28534079	A	T	0.153082	1006
15	rs28377586	T	C	0.153082	1006
15	rs11073930	G	C	0.553678	1006
15	rs56397130	T	C	0.172962	1006
15	rs10152928	C	T	0.554672	1006
15	rs10152871	G	A	0.553678	1006
15	rs10152221	A	G	0.554672	1006
15	rs4932343	G	A	0.555666	1006
15	rs4932344	C	T	0.553678	1006
15	rs534841592	C	T	0.00596421	1006
15	rs4932345	C	T	0.555666	1006
15	rs28644306	G	A	0.152087	1006
15	rs4932346	T	C	0.553678	1006
15	rs7176776	T	G	0.172962	1006
15	rs12911824	A	G	0.125249	1006
15	rs8037260	C	T	0.172962	1006
15	rs12708583	T	C	0.559642	1006
15	rs7182671	C	A	0.172962	1006
15	rs7181764	G	A	0.879722	1006
15	rs6496681	C	T	0.879722	1006
15	rs7498113	C	G	0.555666	1006
15	rs75869077	A	T	0.0238569	1006
15	rs12050766	C	T	0.146123	1006
15	rs12708585	C	T	0.554672	1006
15	rs7496610	A	G	0.878728	1006
15	rs1876132	C	T	0.143141	1006
15	rs1876131	C	A	0.0954274	1006
15	rs2352601	G	A	0.555666	1006
15	rs937793	T	C	0.555666	1006
15	rs6496682	A	G	0.899602	1006
15	rs7497528	T	G	0.553678	1006
15	rs7497550	T	G	0.559642	1006
15	rs8036202	A	C	0.193837	1006
15	rs11632380	G	A	0.147117	1006
15	rs11633692	G	A	0.552684	1006
15	rs12916560	A	C	0.552684	1006
15	rs7495080	G	A	0.558648	1006
15	rs58218975	C	G	0.189861	1006
15	rs28726086	C	G	0.559642	1006
15	rs36158120	G	A	0.553678	1006
15	rs58328011	C	A	0.193837	1006
15	rs11073932	G	A	0.900596	1006
15	rs11073933	C	T	0.900596	1006
15	rs11636731	C	T	0.147117	1006
15	rs7172859	C	T	0.148111	1006
15	rs11073934	C	A	0.553678	1006
15	rs34650360	T	C	0.553678	1006
15	rs10152831	C	T	0.193837	1006
15	rs9672149	T	A	0.900596	1006
15	rs8027565	G	A	0.147117	1006
15	rs62019394	C	T	0.193837	1006
15	rs149586097	G	A	0.0397614	1006
15	rs12903058	G	T	0.700795	1006
15	rs7169522	C	G	0.144135	1006
15	rs139592553	G	A	0.0248509	1006
15	rs28711568	G	C	0.898608	1006
15	rs11638839	A	G	0.0149105	1006
15	rs1973537	T	C	0.700795	1006
15	rs6496683	C	G	0.903579	1006
15	rs28630708	C	A	0.145129	1006
15	rs4347600	G	T	0.0198807	1006
15	rs4031382	A	G	0.717694	1006
15	rs12443252	C	T	0.552684	1006
15	rs7165454	T	C	0.162028	1006
15	rs7182610	C	T	0.919483	1006
15	rs12148876	G	A	0.197813	1006
15	rs11852792	G	C	0.162028	1006
15	rs62019395	G	T	0.196819	1006
15	rs56804919	C	T	0.196819	1006
15	rs186715491	A	G	0.0159046	1006
15	rs60597654	C	G	0.196819	1006
15	rs4441248	G	T	0.162028	1006
15	rs4244879	C	T	0.553678	1006
15	rs4280212	A	G	0.162028	1006
15	rs8032431	G	A	0.192843	1006
15	rs58714003	C	T	0.162028	1006
15	rs12161988	A	G	0.162028	1006
15	rs7495784	T	C	0.717694	1006
15	rs62019399	C	T	0.195825	1006
15	rs67409214	C	G	0.161034	1006
15	rs11633723	T	C	0.7167	1006
15	rs11632673	A	G	0.55666	1006
15	rs62019400	A	G	0.110338	1006
15	rs189221035	G	C	0.0119284	1006
15	rs11638617	G	T	0.16004	1006
15	rs11635252	T	C	0.919483	1006
15	rs12900987	T	C	0.555666	1006
15	rs62019401	C	T	0.202783	1006
15	rs62019402	T	G	0.16004	1006
15	rs56402930	A	G	0.919483	1006
15	rs113942266	A	G	0.560636	1006
15	rs111742752	C	G	0.560636	1006
15	rs9806361	G	A	0.195825	1006
15	rs117119665	A	G	0.0308151	1006
15	rs143314553	C	T	0.0337972	1006
15	rs7496379	T	C	0.910537	1006
15	rs7496461	T	G	0.713718	1006
15	rs3862432	C	T	0.752485	1006
15	rs9806295	A	T	0.752485	1006
15	rs3930162	G	A	0.559642	1006
15	rs3902286	C	T	0.192843	1006
15	rs6496684	G	A	0.918489	1006
15	rs8033818	C	T	0.557654	1006
15	rs3862433	G	A	0.562624	1006
15	rs75570877	C	T	0.0944334	1006
15	rs62019405	C	A	0.0775348	1006
15	rs11852389	G	A	0.714712	1006
15	rs17263706	A	C	0.555666	1006
15	rs6496685	G	C	0.717694	1006
15	rs117456071	A	G	0.0457256	1006
15	rs7176518	C	T	0.560636	1006
15	rs11637971	A	C	0.719682	1006
15	rs11638010	A	G	0.719682	1006
15	rs149756518	G	A	0.00596421	1006
15	rs11632722	G	A	0.158052	1006
15	rs16944545	G	A	0.158052	1006
15	rs3862434	A	G	0.56163	1006
15	rs11633872	G	A	0.555666	1006
15	rs8040876	G	A	0.919483	1006
15	rs62019422	G	C	0.193837	1006
15	rs8027179	T	C	0.720676	1006
15	rs8027581	T	C	0.720676	1006
15	rs11635361	G	T	0.719682	1006
15	rs3862435	A	G	0.920477	1006
15	rs3862436	T	C	0.914513	1006
15	rs7174198	C	T	0.195825	1006
15	rs8033595	G	A	0.562624	1006
15	rs35346715	C	T	0.0159046	1006
15	rs3862437	A	G	0.559642	1006
15	rs145778816	C	T	0.0357853	1006
15	rs6496687	A	G	0.914513	1006
15	rs11639199	A	C	0.157058	1006
15	rs6416551	C	G	0.920477	1006
15	rs11853611	T	G	0.157058	1006
15	rs4932347	T	C	0.563618	1006
15	rs72748119	G	A	0.137177	1006
15	rs28787997	T	A	0.369781	1006
15	rs74997893	C	G	0.208748	1006
15	rs62019424	G	A	0.110338	1006
15	rs7162041	A	G	0.772366	1006
15	rs7494813	C	G	0.765408	1006
15	rs11635792	T	G	0.33002	1006
15	rs60885454	G	A	0.295229	1006
15	rs4363847	T	C	0.0129225	1006
15	rs6496688	G	A	0.879722	1006
15	rs7494949	C	G	0.87674	1006
15	rs13313427	G	A	0.864811	1006
15	rs7167015	G	T	0.105368	1006
15	rs7168378	C	A	0.105368	1006
15	rs7169230	A	G	0.105368	1006
15	rs4350549	A	T	0.451292	1006
15	rs143798041	C	A	0.0258449	1006
15	rs76165895	C	T	0.105368	1006
15	rs4349125	T	C	0.4334	1006
15	rs62019426	G	C	0.0467197	1006
15	rs7182899	A	G	0.106362	1006
15	rs7183319	A	T	0.87674	1006
15	rs4404047	A	G	0.87674	1006
15	rs113642170	C	T	0.0447316	1006
15	rs149322872	A	C	0.00695825	1006
15	rs6496689	T	C	0.771372	1006
15	rs75249485	A	G	0.0497018	1006
15	rs6496690	T	C	0.879722	1006
15	rs4566137	A	G	0.87674	1006
15	rs78670554	G	T	0.00596421	1006
15	rs10852133	C	T	0.770378	1006
15	rs7168764	T	C	0.879722	1006
15	rs10775250	T	C	0.771372	1006
15	rs10852134	G	T	0.763419	1006
15	rs56852223	A	G	0.105368	1006
15	rs11073935	A	G	0.771372	1006
15	rs144763397	A	G	0.0149105	1006
15	rs8040777	G	A	0.105368	1006
15	rs113447518	G	T	0.0198807	1006
15	rs11635656	A	G	0.770378	1006
15	rs12907173	T	G	0.0139165	1006
15	rs17264145	C	T	0.0337972	1006
15	rs11853755	G	A	0.104374	1006
15	rs12903971	A	T	0.0586481	1006
15	rs77472222	G	A	0.0705765	1006
15	rs11857213	G	C	0.107356	1006
15	rs10852135	T	C	0.877734	1006
15	rs8024734	T	C	0.871769	1006
15	rs8031453	A	C	0.0964215	1006
15	rs35750622	C	T	0.761431	1006
15	rs12148672	A	G	0.76839	1006
15	rs117405298	T	C	0.0119284	1006
15	rs8030799	G	C	0.858847	1006
15	rs6496691	G	A	0.871769	1006
15	rs6496692	A	G	0.76839	1006
15	rs11073937	T	C	0.871769	1006
15	rs8042497	T	A	0.871769	1006
15	rs35635063	C	T	0.761431	1006
15	rs34641633	C	G	0.765408	1006
15	rs12437503	A	G	0.760437	1006
15	rs113788766	A	C	0.0974155	1006
15	rs7171953	T	C	0.767396	1006
15	rs7165376	G	C	0.0805169	1006
15	rs7166749	C	T	0.760437	1006
15	rs7166173	G	A	0.774354	1006
15	rs7173175	T	G	0.767396	1006
15	rs12915189	A	G	0.66998	1006
15	rs7180053	T	G	0.676938	1006
15	rs118011960	C	T	0.0168986	1006
15	rs4352025	A	G	0.668986	1006
15	rs4352026	A	C	0.676938	1006
15	rs4454948	T	G	0.66998	1006
15	rs11858728	A	T	0.0934394	1006
15	rs117327775	G	C	0.0238569	1006
15	rs12901150	T	G	0.735586	1006
15	rs79876813	C	T	0.0149105	1006
15	rs7497204	T	C	0.67495	1006
15	rs8033053	C	T	0.0924453	1006
15	rs7498042	T	G	0.67495	1006
15	rs35110627	T	C	0.66998	1006
15	rs4932349	A	G	0.781312	1006
15	rs8025115	T	C	0.110338	1006
15	rs8041663	A	G	0.110338	1006
15	rs74864795	T	C	0.110338	1006
15	rs6496694	C	T	0.110338	1006
15	rs11635448	A	G	0.819085	1006
15	rs77238363	G	A	0.10835	1006
15	rs75378962	C	T	0.0974155	1006
15	rs12438950	C	T	0.10835	1006
15	rs56206947	C	T	0.0506958	1006
15	rs8038442	C	T	0.668986	1006
15	rs76373694	C	G	0.0626243	1006
15	rs7178220	G	A	0.758449	1006
15	rs16944586	A	G	0.054672	1006
15	rs111289797	T	G	0.106362	1006
15	rs6496695	C	T	0.84493	1006
15	rs55912922	G	T	0.148111	1006
15	rs6496696	C	T	0.667992	1006
15	rs8024877	C	A	0.110338	1006
15	rs113846303	G	A	0.106362	1006
15	rs7180428	T	A	0.109344	1006
15	rs7175707	A	G	0.0984095	1006
15	rs7175054	C	T	0.0984095	1006
15	rs7496662	G	T	0.66998	1006
15	rs7496865	C	A	0.66998	1006
15	rs7497700	T	C	0.66998	1006
15	rs11855992	T	C	0.0984095	1006
15	rs6496697	A	G	0.871769	1006
15	rs6416552	T	C	0.871769	1006
15	rs7171629	T	A	0.872763	1006
15	rs55767443	G	A	0.760437	1006
15	rs8031714	G	C	0.764414	1006
15	rs17264460	C	G	0.112326	1006
15	rs6416553	C	T	0.872763	1006
15	rs6496698	A	G	0.872763	1006
15	rs118138191	C	T	0.0308151	1006
15	rs150198490	G	A	0.0159046	1006
15	rs75447871	C	T	0.0984095	1006
15	rs74520220	A	G	0.0775348	1006
15	rs6416554	T	C	0.870775	1006
15	rs6496699	C	T	0.942346	1006
15	rs7162010	A	G	0.0984095	1006
15	rs7162382	A	G	0.110338	1006
15	rs16944613	A	G	0.758449	1006
15	rs12438183	T	C	0.871769	1006
15	rs10852136	T	G	0.872763	1006
15	rs8028854	C	T	0.760437	1006
15	rs7175350	A	G	0.94334	1006
15	rs7175391	A	C	0.94334	1006
15	rs6496700	C	T	0.94334	1006
15	rs7180867	A	C	0.94334	1006
15	rs8026105	A	G	0.741551	1006
15	rs7163189	G	A	0.238569	1006
15	rs8030781	T	C	0.703777	1006
15	rs8026682	A	C	0.703777	1006
15	rs4932350	A	G	0.704771	1006
15	rs71407313	C	T	0.0954274	1006
15	rs4932351	C	G	0.703777	1006
15	rs76029207	C	T	0.0298211	1006
15	rs11631439	C	A	0.703777	1006
15	rs11636571	A	G	0.703777	1006
15	rs11631150	G	C	0.740557	1006
15	rs111982632	G	A	0.0139165	1006
15	rs7163773	G	C	0.703777	1006
15	rs9652517	A	G	0.237575	1006
15	rs9652518	C	T	0.229622	1006
15	rs6496702	C	G	0.703777	1006
15	rs12324504	C	T	0.228628	1006
15	rs6496703	G	A	0.703777	1006
15	rs8026218	G	A	0.703777	1006
15	rs4932352	C	T	0.704771	1006
15	rs4932353	T	C	0.709742	1006
15	rs4641716	C	T	0.718688	1006
15	rs4352027	G	A	0.209742	1006
15	rs34358242	C	T	0.227634	1006
15	rs6416555	A	G	0.951292	1006
15	rs4454949	C	T	0.228628	1006
15	rs4476150	G	A	0.720676	1006
15	rs1104880	A	G	0.498012	1006
15	rs181732067	C	T	0.00596421	1006
15	rs12904055	T	C	0.228628	1006
15	rs34759713	G	A	0.228628	1006
15	rs12903655	C	T	0.22664	1006
15	rs4244880	G	A	0.228628	1006
15	rs4244881	T	G	0.22664	1006
15	rs4244882	G	C	0.228628	1006
15	rs4932175	C	T	0.228628	1006
15	rs4609824	A	G	0.228628	1006
15	rs4609825	C	G	0.229622	1006
15	rs4377136	G	A	0.228628	1006
15	rs150458114	C	T	0.0178926	1006
15	rs7175560	C	T	0.225646	1006
15	rs8035793	C	T	0.717694	1006
15	rs7174232	G	C	0.225646	1006
15	rs7176303	A	G	0.228628	1006
15	rs77028588	G	A	0.0149105	1006
15	rs4261511	C	G	0.722664	1006
15	rs111276475	C	T	0.0139165	1006
15	rs7165429	C	T	0.722664	1006
15	rs7165476	C	T	0.722664	1006
15	rs7171218	T	G	0.722664	1006
15	rs10520693	C	T	0.951292	1006
15	rs11636695	C	G	0.722664	1006
15	rs144181162	A	C	0.0178926	1006
15	rs35795957	C	A	0.05666	1006
15	rs7183485	T	A	0.950298	1006
15	rs11633340	A	T	0.949304	1006
15	rs11638226	C	G	0.950298	1006
15	rs10520692	A	G	0.7167	1006
15	rs150956146	C	G	0.0178926	1006
15	rs56668844	C	G	0.305169	1006
15	rs17180057	G	A	0.724652	1006
15	rs10438437	C	T	0.227634	1006
15	rs117670291	G	A	0.0178926	1006
15	rs117153222	T	C	0.0178926	1006
15	rs4932355	G	A	0.713718	1006
15	rs113291249	C	T	0.0139165	1006
15	rs35565856	A	T	0.240557	1006
15	rs187442083	G	C	0.00596421	1006
15	rs3809583	A	G	0.326044	1006
15	rs116955918	T	G	0.0298211	1006
15	rs4932356	T	A	0.239563	1006
15	rs9888660	C	T	0.725646	1006
15	rs4932357	C	A	0.720676	1006
15	rs3743406	A	G	0.72167	1006
15	rs147910113	A	T	0.00894632	1006
15	rs117369338	G	A	0.0119284	1006
15	rs183671664	G	A	0.00894632	1006
15	rs188326913	C	T	0.00894632	1006
15	rs11630272	C	A	0.676938	1006
15	rs5011653	A	C	0.190855	1006
15	rs5011652	G	C	0.754473	1006
15	rs5011651	G	A	0.754473	1006
15	rs10048037	T	C	0.191849	1006
15	rs56961537	C	T	0.189861	1006
15	rs8031293	G	A	0.197813	1006
15	rs8041597	T	G	0.198807	1006
15	rs79027527	A	G	0.0934394	1006
15	rs3743405	T	C	0.191849	1006
15	rs6496711	T	C	0.198807	1006
15	rs11856388	G	C	0.190855	1006
15	rs12908911	A	G	0.190855	1006
15	rs12909246	A	T	0.189861	1006
15	rs12909338	C	G	0.197813	1006
15	rs12908296	G	A	0.190855	1006
15	rs9972482	A	T	0.195825	1006
15	rs6416556	G	A	0.952286	1006
15	rs11638324	G	A	0.208748	1006
15	rs4932358	C	A	0.195825	1006
15	rs4932359	G	A	0.189861	1006
15	rs7495132	C	T	0.0964215	1006
15	rs74497428	A	G	0.191849	1006
15	rs28621895	T	C	0.191849	1006
15	rs6496712	G	T	0.753479	1006
15	rs6496713	T	C	0.755467	1006
15	rs16944683	C	G	0.189861	1006
15	rs6496714	T	C	0.196819	1006
15	rs112064139	C	T	0.0337972	1006
15	rs6416557	A	G	0.756461	1006
15	rs117328778	A	G	0.0178926	1006
15	rs78207489	T	C	0.0924453	1006
15	rs7178587	C	T	0.95328	1006
15	rs11073941	G	C	0.196819	1006
15	rs10852137	C	T	0.190855	1006
15	rs6496715	T	C	0.588469	1006
15	rs10852138	A	C	0.196819	1006
15	rs11073942	C	T	0.196819	1006
15	rs35977271	C	G	0.188867	1006
15	rs6496716	A	T	0.95328	1006
15	rs7163000	C	T	0.196819	1006
15	rs57373970	C	T	0.190855	1006
15	rs7166787	G	A	0.196819	1006
15	rs148372609	C	T	0.0159046	1006
15	rs4932360	T	C	0.196819	1006
15	rs7165170	A	C	0.196819	1006
15	rs6496717	C	T	0.754473	1006
15	rs62025066	G	C	0.0755467	1006
15	rs35696015	G	A	0.188867	1006
15	rs71407319	C	A	0.188867	1006
15	rs117829269	C	T	0.0139165	1006
15	rs7171177	G	A	0.188867	1006
15	rs7173624	A	G	0.190855	1006
15	rs7171533	G	A	0.0984095	1006
15	rs7178774	T	C	0.188867	1006
15	rs71407320	C	T	0.0785288	1006
15	rs2286287	A	G	0.188867	1006
15	rs3743403	A	G	0.197813	1006
15	rs3743402	G	A	0.0487078	1006
15	rs3743401	C	T	0.242545	1006
15	rs112031461	G	A	0.00497018	1006
15	rs80120194	C	G	0.0934394	1006
15	rs7179095	G	A	0.152087	1006
15	rs35388689	C	T	0.0328032	1006
15	rs3803565	C	A	0.0506958	1006
15	rs118186983	A	G	0.0178926	1006
15	rs12909526	G	T	0.236581	1006
15	rs35248424	A	G	0.253479	1006
15	rs62025068	C	T	0.028827	1006
15	rs12916672	A	G	0.188867	1006
15	rs74943499	C	G	0.0576541	1006
15	rs79973254	T	A	0.0576541	1006
15	rs150911973	A	C	0.0258449	1006
15	rs12908226	C	T	0.11829	1006
15	rs12908364	C	G	0.116302	1006
15	rs16944699	C	G	0.173956	1006
15	rs16944702	A	G	0.168986	1006
15	rs17180345	T	C	0.0506958	1006
15	rs34935401	C	T	0.184891	1006
15	rs35392347	C	G	0.183897	1006
15	rs35907368	C	T	0.184891	1006
15	rs13379889	A	G	0.238569	1006
15	rs11852380	G	A	0.184891	1006
15	rs79874982	G	A	0.0178926	1006
15	rs78490676	C	T	0.0337972	1006
15	rs71407321	C	T	0.184891	1006
15	rs79461862	C	T	0.0497018	1006
15	rs35583150	C	T	0.184891	1006
15	rs76750851	C	T	0.240557	1006
15	rs71407322	T	A	0.190855	1006
15	rs16944705	T	C	0.0497018	1006
15	rs77169783	C	T	0.0497018	1006
15	rs4516207	A	G	0.190855	1006
15	rs4404048	T	C	0.185885	1006
15	rs12592070	C	A	0.240557	1006
15	rs62025073	G	T	0.189861	1006
15	rs62025074	T	C	0.189861	1006
15	rs60433006	C	T	0.184891	1006
15	rs34601005	T	G	0.235586	1006
15	rs111410149	A	G	0.055666	1006
15	rs4506872	C	T	0.054672	1006
15	rs4534817	C	T	0.0516899	1006
15	rs4343256	A	G	0.054672	1006
15	rs118076493	A	G	0.054672	1006
15	rs77778067	A	G	0.0497018	1006
15	rs12915979	G	A	0.184891	1006
15	rs117711411	G	A	0.054672	1006
15	rs117234857	C	A	0.0904573	1006
15	rs78501944	C	T	0.054672	1006
15	rs71407323	C	T	0.0258449	1006
15	rs80061339	A	G	0.054672	1006
15	rs78746358	A	G	0.054672	1006
15	rs149611315	C	T	0.0516899	1006
15	rs62025076	C	T	0.184891	1006
15	rs117197587	G	A	0.0497018	1006
15	rs7495772	A	C	0.054672	1006
15	rs117864767	C	G	0.054672	1006
15	rs12439713	T	G	0.054672	1006
15	rs12442167	C	T	0.054672	1006
15	rs2010673	C	T	0.240557	1006
15	rs4442782	C	G	0.0974155	1006
15	rs12595333	C	G	0.0487078	1006
15	rs12593600	T	C	0.055666	1006
15	rs12593637	T	C	0.054672	1006
15	rs62025077	G	A	0.183897	1006
15	rs10083558	C	A	0.239563	1006
15	rs12593759	A	G	0.241551	1006
15	rs10083547	G	C	0.0497018	1006
15	rs79722842	G	C	0.0497018	1006
15	rs141264522	G	A	0.0168986	1006
15	rs112130295	G	T	0.055666	1006
15	rs78192818	G	T	0.0487078	1006
15	rs62025078	T	G	0.190855	1006
15	rs74605151	G	C	0.0477137	1006
15	rs12438266	G	T	0.236581	1006
15	rs77293449	T	G	0.0487078	1006
15	rs140678639	A	T	0.027833	1006
15	rs115384790	C	T	0.0487078	1006
15	rs140741927	G	A	0.0487078	1006
15	rs149608710	G	T	0.0487078	1006
15	rs147457408	G	A	0.0487078	1006
15	rs4306478	A	C	0.0487078	1006
15	rs7495138	T	A	0.0487078	1006
15	rs7497923	A	G	0.233598	1006
15	rs4482257	C	G	0.262425	1006
15	rs1125280	C	T	0.207753	1006
15	rs79908821	A	G	0.0457256	1006
15	rs4932388	T	C	0.26839	1006
15	rs4932389	G	A	0.267396	1006
15	rs73491571	A	G	0.145129	1006
15	rs11855570	T	C	0.0526839	1006
15	rs138212618	G	C	0.00497018	1006
15	rs113027802	A	T	0.0506958	1006
15	rs60126983	C	A	0.0506958	1006
15	rs17180842	C	A	0.185885	1006
15	rs62025080	G	A	0.0337972	1006
15	rs62025081	A	G	0.0497018	1006
15	rs78609837	T	C	0.184891	1006
15	rs724925	C	T	0.185885	1006
15	rs75893366	T	C	0.0487078	1006
15	rs75101601	C	A	0.0337972	1006
15	rs965372	G	A	0.499006	1006
15	rs12906556	A	G	0.23161	1006
15	rs34776072	C	A	0.220676	1006
15	rs77814296	C	A	0.0705765	1006
15	rs7403304	A	G	0.23161	1006
15	rs139951546	G	A	0.0318091	1006
15	rs12917203	C	T	0.220676	1006
15	rs12902848	T	C	0.220676	1006
15	rs117663785	T	C	0.0367793	1006
15	rs12908656	C	G	0.230616	1006
15	rs12437718	C	T	0.640159	1006
15	rs10431841	G	C	0.220676	1006
15	rs55690209	C	T	0.0228628	1006
15	rs2611651	C	T	0.0228628	1006
15	rs148946593	C	T	0.055666	1006
15	rs35267722	G	A	0.22167	1006
15	rs8030486	C	T	0.239563	1006
15	rs189465770	T	A	0.028827	1006
15	rs148472341	C	G	0.028827	1006
15	rs7180339	T	C	0.260437	1006
15	rs140501690	T	C	0.028827	1006
15	rs28410880	A	G	0.23161	1006
15	rs62025085	T	A	0.0248509	1006
15	rs3213191	T	C	0.251491	1006
15	rs12593852	G	A	0.10835	1006
15	rs34781821	C	T	0.251491	1006
15	rs57556579	C	T	0.251491	1006
15	rs34346248	T	G	0.261431	1006
15	rs35386084	T	C	0.252485	1006
15	rs16944736	T	C	0.223658	1006
15	rs71407327	A	G	0.261431	1006
15	rs144790302	C	T	0.0258449	1006
15	rs4932392	C	T	0.232604	1006
15	rs12441424	G	A	0.227634	1006
15	rs12441449	G	A	0.217694	1006
15	rs12911517	C	T	0.0188867	1006
15	rs66503621	C	T	0.227634	1006
15	rs2520089	A	C	0.173956	1006
15	rs146112642	C	G	0.0248509	1006
15	rs12909306	T	C	0.111332	1006
15	rs74392418	C	T	0.0904573	1006
15	rs118187473	C	T	0.0904573	1006
15	rs16944739	C	T	0.244533	1006
15	rs145066420	C	T	0.0387674	1006
15	rs77301244	G	A	0.0258449	1006
15	rs62025086	T	C	0.0258449	1006
15	rs72751822	G	A	0.0347913	1006
15	rs28364254	C	T	0.00894632	1006
15	rs186163349	A	T	0.0119284	1006
15	rs143405639	G	A	0.0238569	1006
15	rs7163604	A	G	0.239563	1006
15	rs7184015	G	T	0.247515	1006
15	rs7164628	A	G	0.237575	1006
15	rs8030253	C	A	0.246521	1006
15	rs76555133	C	T	0.0109344	1006
15	rs62025088	T	G	0.0109344	1006
15	rs78203773	T	G	0.0457256	1006
15	rs12907903	T	A	0.234592	1006
15	rs12898228	T	G	0.236581	1006
15	rs62025089	G	A	0.0407555	1006
15	rs35787687	T	C	0.236581	1006
15	rs28745020	G	A	0.498012	1006
15	rs2238331	T	C	0.321074	1006
15	rs2238332	T	C	0.33996	1006
15	rs2238333	T	C	0.358847	1006
15	rs2238334	T	C	0.161034	1006
15	rs76838462	C	T	0.164016	1006
15	rs7184002	C	T	0.164016	1006
15	rs7162960	A	G	0.205765	1006
15	rs8034371	T	A	0.204771	1006
15	rs56087533	G	A	0.204771	1006
15	rs6496721	A	C	0.204771	1006
15	rs6496722	T	C	0.204771	1006
15	rs62025112	G	A	0.0328032	1006
15	rs6496723	G	A	0.350895	1006
15	rs6496724	A	C	0.259443	1006
15	rs28384969	C	T	0.0149105	1006
15	rs2238335	G	C	0.0397614	1006
15	rs57993389	G	A	0.0397614	1006
15	rs111560806	A	G	0.0934394	1006
15	rs8031428	A	G	0.352883	1006
15	rs28745026	A	G	0.0318091	1006
15	rs16944775	G	A	0.0397614	1006
15	rs7183841	T	C	0.16501	1006
15	rs28384993	C	T	0.0467197	1006
15	rs28384995	A	T	0.147117	1006
15	rs6496725	T	C	0.166004	1006
15	rs28384998	C	T	0.0258449	1006
15	rs2285460	T	A	0.166004	1006
15	rs28385008	G	T	0.0119284	1006
15	rs2283447	A	G	0.168986	1006
15	rs62025113	A	G	0.0188867	1006
15	rs56145643	G	A	0.0487078	1006
15	rs35163648	C	G	0.0795229	1006
15	rs57007536	C	T	0.154076	1006
15	rs3784784	G	A	0.154076	1006
15	rs3784782	C	G	0.154076	1006
15	rs28385015	C	T	0.082505	1006
15	rs28385019	A	C	0.0298211	1006
15	rs28385022	G	A	0.082505	1006
15	rs28385023	G	A	0.0487078	1006
15	rs2518968	C	G	0.520875	1006
15	rs464822	A	C	0.388668	1006
15	rs28385024	G	C	0.082505	1006
15	rs28385025	A	G	0.0854871	1006
15	rs28385029	G	C	0.0864811	1006
15	rs17181698	C	T	0.0864811	1006
15	rs62025114	T	C	0.0139165	1006
15	rs3784781	G	A	0.152087	1006
15	rs3784780	G	A	0.152087	1006
15	rs62025115	G	A	0.0139165	1006
15	rs77547928	C	T	0.0159046	1006
15	rs77156184	A	C	0.0864811	1006
15	rs77039044	C	T	0.152087	1006
15	rs117583797	C	T	0.0854871	1006
15	rs2518967	C	T	0.761431	1006
15	rs7162918	T	C	0.338966	1006
15	rs28385037	C	T	0.0427435	1006
15	rs17273206	G	A	0.152087	1006
15	rs3815003	T	C	0.291252	1006
15	rs8031341	A	G	0.201789	1006
15	rs28385042	C	G	0.0218688	1006
15	rs28385043	T	C	0.0705765	1006
15	rs2238336	C	T	0.149105	1006
15	rs28385048	G	A	0.0159046	1006
15	rs145663563	T	C	0.0178926	1006
15	rs117988672	T	C	0.0854871	1006
15	rs7170919	C	T	0.290258	1006
15	rs16944798	A	G	0.0506958	1006
15	rs8036601	C	T	0.333996	1006
15	rs60909729	T	A	0.10338	1006
15	rs6496726	A	G	0.22167	1006
15	rs8036974	G	A	0.0526839	1006
15	rs112892868	T	A	0.0536779	1006
15	rs72751834	A	T	0.162028	1006
15	rs2611649	A	G	0.295229	1006
15	rs146845689	A	G	0.0407555	1006
15	rs73498481	A	G	0.0586481	1006
15	rs146554863	G	T	0.0149105	1006
15	rs138622274	C	T	0.0526839	1006
15	rs16944803	A	G	0.222664	1006
15	rs56364330	A	G	0.0506958	1006
15	rs55788089	T	A	0.0576541	1006
15	rs72751835	C	A	0.164016	1006
15	rs143889958	C	T	0.0198807	1006
15	rs73498494	G	A	0.2167	1006
15	rs56729168	G	A	0.0526839	1006
15	rs7164724	C	G	0.164016	1006
15	rs7165790	A	G	0.345924	1006
15	rs72751839	T	C	0.164016	1006
15	rs72751840	C	T	0.164016	1006
15	rs72751843	C	T	0.164016	1006
15	rs58601563	G	A	0.0506958	1006
15	rs10220853	A	G	0.0467197	1006
15	rs4932363	G	A	0.0616302	1006
15	rs8037430	C	T	0.287276	1006
15	rs55968354	C	A	0.0805169	1006
15	rs7182908	T	C	0.218688	1006
15	rs10220860	C	G	0.0467197	1006
15	rs28385050	C	T	0.164016	1006
15	rs453052	A	C	0.249503	1006
15	rs28385054	T	G	0.0536779	1006
15	rs28385056	C	T	0.164016	1006
15	rs2227935	C	T	0.0735586	1006
15	rs28385061	A	G	0.0516899	1006
15	rs28385062	C	T	0.16501	1006
15	rs7179921	G	C	0.259443	1006
15	rs28745031	G	A	0.164016	1006
15	rs28745032	C	T	0.164016	1006
15	rs28745033	A	G	0.0308151	1006
15	rs28745034	G	A	0.164016	1006
15	rs62025119	G	A	0.0407555	1006
15	rs72751852	G	T	0.164016	1006
15	rs80146586	T	C	0.0367793	1006
15	rs112928522	C	T	0.0516899	1006
15	rs113381368	A	G	0.0516899	1006
15	rs78791431	C	T	0.0407555	1006
15	rs113324048	C	T	0.164016	1006
15	rs112868764	C	T	0.120278	1006
15	rs140945543	C	T	0.0497018	1006
15	rs111362737	C	T	0.16501	1006
15	rs7178014	T	C	0.346918	1006
15	rs7175811	G	A	0.346918	1006
15	rs28692593	T	A	0.0467197	1006
15	rs113628089	G	A	0.0487078	1006
15	rs139700179	T	C	0.0188867	1006
15	rs28385071	A	T	0.0725646	1006
15	rs2380163	G	A	0.0536779	1006
15	rs2072352	G	A	0.27336	1006
15	rs2072351	T	A	0.267396	1006
15	rs28385078	C	T	0.0725646	1006
15	rs4932364	G	A	0.102386	1006
15	rs28385080	G	A	0.267396	1006
15	rs72751857	C	T	0.16501	1006
15	rs138492132	G	T	0.16501	1006
15	rs62025120	C	T	0.0467197	1006
15	rs7176548	G	T	0.27336	1006
15	rs8026723	T	G	0.16501	1006
15	rs8042743	A	T	0.16501	1006
15	rs8026761	T	A	0.16501	1006
15	rs17273528	A	G	0.16501	1006
15	rs72751858	C	G	0.16501	1006
15	rs72751859	G	A	0.16501	1006
15	rs72751860	T	G	0.16501	1006
15	rs28385090	A	G	0.16501	1006
15	rs3213194	A	G	0.28827	1006
15	rs28385093	C	A	0.16501	1006
15	rs28385094	A	T	0.16501	1006
15	rs28385095	G	C	0.16501	1006
15	rs28385096	G	C	0.16501	1006
15	rs28385099	C	T	0.16501	1006
15	rs8027126	G	T	0.054672	1006
15	rs10083584	G	A	0.11829	1006
15	rs2227933	G	A	0.16501	1006
15	rs6496727	A	G	0.0487078	1006
15	rs28385106	T	C	0.16501	1006
15	rs7173846	C	T	0.10338	1006
15	rs7179346	T	G	0.10338	1006
15	rs2283448	A	G	0.28827	1006
15	rs28385109	G	T	0.16501	1006
15	rs2283449	A	G	0.28827	1006
15	rs28385111	G	A	0.16501	1006
15	rs28385112	G	A	0.16501	1006
15	rs11855811	C	T	0.054672	1006
15	rs28385115	C	T	0.054672	1006
15	rs28385116	T	C	0.116302	1006
15	rs72751868	C	T	0.16501	1006
15	rs72751869	G	A	0.16501	1006
15	rs112045165	C	T	0.16501	1006
15	rs113768250	C	A	0.16501	1006
15	rs62025121	G	C	0.0616302	1006
15	rs113378500	A	G	0.16501	1006
15	rs8031049	A	G	0.16501	1006
15	rs16944831	C	T	0.054672	1006
15	rs2380165	A	G	0.281312	1006
15	rs28385117	G	A	0.0536779	1006
15	rs4514654	G	A	0.026839	1006
15	rs3213195	C	G	0.166004	1006
15	rs17273842	T	G	0.166004	1006
15	rs7176753	A	C	0.0536779	1006
15	rs7176619	C	T	0.0516899	1006
15	rs112691277	A	T	0.166998	1006
15	rs113440200	C	T	0.166004	1006
15	rs1269997	T	C	0.427435	1006
15	rs72751872	C	A	0.16501	1006
15	rs112354618	G	C	0.0536779	1006
15	rs7165074	T	G	0.16501	1006
15	rs28385124	A	G	0.0616302	1006
15	rs28385125	T	G	0.16501	1006
15	rs62025122	C	T	0.0616302	1006
15	rs17273891	T	C	0.16501	1006
15	rs112344256	G	T	0.16501	1006
15	rs113653448	A	G	0.16501	1006
15	rs111753293	G	A	0.16501	1006
15	rs17273905	T	A	0.16501	1006
15	rs112885704	T	C	0.16501	1006
15	rs114665443	T	G	0.16501	1006
15	rs113712978	A	G	0.16501	1006
15	rs2677725	G	A	0.0785288	1006
15	rs7182287	G	A	0.166004	1006
15	rs7162087	A	G	0.16501	1006
15	rs28385129	A	G	0.16501	1006
15	rs7162199	C	T	0.16501	1006
15	rs28385130	C	T	0.166004	1006
15	rs16944840	A	C	0.0516899	1006
15	rs28385131	G	T	0.16501	1006
15	rs17274032	G	A	0.16501	1006
15	rs17274074	C	T	0.16501	1006
15	rs28385132	C	G	0.16501	1006
15	rs28385135	G	A	0.16501	1006
15	rs387833	G	A	0.242545	1006
15	rs28385136	G	A	0.16501	1006
15	rs2227934	C	A	0.16501	1006
15	rs28385139	C	A	0.16501	1006
15	rs2301602	G	A	0.624254	1006
15	rs454060	A	G	0.646123	1006
15	rs405610	C	T	0.426441	1006
15	rs28745035	T	C	0.16501	1006
15	rs28745036	G	T	0.0516899	1006
15	rs28745037	C	T	0.0516899	1006
15	rs7403638	A	T	0.054672	1006
15	rs28385143	A	C	0.16501	1006
15	rs142786301	G	A	0.026839	1006
15	rs111385769	A	C	0.16501	1006
15	rs72753645	G	A	0.16501	1006
15	rs2283450	T	C	0.16501	1006
15	rs416014	G	A	0.355865	1006
15	rs113043713	G	A	0.0298211	1006
15	rs112816216	G	T	0.16501	1006
15	rs72753646	C	A	0.0328032	1006
15	rs17274116	G	A	0.166004	1006
15	rs2283451	A	G	0.704771	1006
15	rs2283452	G	T	0.703777	1006
15	rs60932573	C	T	0.0536779	1006
15	rs56742304	A	C	0.0516899	1006
15	rs4932365	C	A	0.0656064	1006
15	rs2270132	A	C	0.406561	1006
15	rs389480	G	A	0.459245	1006
15	rs17182722	G	A	0.0298211	1006
15	rs28385150	C	T	0.0447316	1006
15	rs436723	A	G	0.647117	1006
15	rs2270131	G	A	0.166998	1006
15	rs9282612	C	G	0.166998	1006
15	rs2073919	G	A	0.166004	1006
15	rs11073953	C	T	0.321074	1006
15	rs12592875	T	C	0.343936	1006
15	rs116412934	G	A	0.0745527	1006
15	rs7172314	G	C	0.612326	1006
15	rs7179911	T	C	0.0626243	1006
15	rs1063147	C	T	0.166998	1006
15	rs7167216	G	A	0.0795229	1006
15	rs16944863	A	G	0.115308	1006
15	rs28385163	C	T	0.0626243	1006
15	rs145288264	T	C	0.0149105	1006
15	rs7170872	A	G	0.611332	1006
15	rs2532105	G	A	0.158052	1006
15	rs11637590	A	T	0.027833	1006
15	rs2238337	T	C	0.599404	1006
15	rs28385166	C	T	0.0477137	1006
15	rs28385167	G	A	0.0328032	1006
15	rs414634	A	C	0.678926	1006
15	rs17183237	T	C	0.166004	1006
15	rs401549	T	C	0.333002	1006
15	rs28385170	A	G	0.0477137	1006
15	rs28385173	C	T	0.0854871	1006
15	rs374678	T	C	0.333002	1006
15	rs9282616	T	G	0.0516899	1006
15	rs9282615	T	A	0.0477137	1006
15	rs374294	G	C	0.604374	1006
15	rs9282613	G	A	0.0149105	1006
15	rs17183344	C	T	0.167992	1006
15	rs28363369	A	C	0.0198807	1006
15	rs439554	T	C	0.604374	1006
15	rs2239291	G	A	0.332008	1006
15	rs2239292	G	A	0.166998	1006
15	rs7165117	G	A	0.0516899	1006
15	rs191591515	A	G	0.0337972	1006
15	rs13380207	C	T	0.0626243	1006
15	rs16944884	T	A	0.0516899	1006
15	rs431691	A	G	0.59841	1006
15	rs28363379	G	A	0.0487078	1006
15	rs16944888	C	G	0.0497018	1006
15	rs17274947	G	A	0.166004	1006
15	rs62025147	C	T	0.0626243	1006
15	rs62025148	C	T	0.0626243	1006
15	rs9282618	C	T	0.0526839	1006
15	rs9282619	G	A	0.0626243	1006
15	rs9282620	C	T	0.0626243	1006
15	rs447804	G	C	0.600398	1006
15	rs393974	C	A	0.578529	1006
15	rs8029249	G	A	0.0477137	1006
15	rs16944894	A	G	0.184891	1006
15	rs16944896	C	T	0.0377734	1006
15	rs444325	G	T	0.328032	1006
15	rs384079	T	C	0.600398	1006
15	rs371402	C	T	0.600398	1006
15	rs79814880	G	T	0.0864811	1006
15	rs382457	T	C	0.606362	1006
15	rs6416558	C	G	0.600398	1006
15	rs2380167	A	C	0.0497018	1006
15	rs117123469	C	A	0.0765408	1006
15	rs372098	T	C	0.604374	1006
15	rs372088	T	C	0.604374	1006
15	rs439188	C	T	0.328032	1006
15	rs8041787	C	T	0.27336	1006
15	rs72753669	C	T	0.157058	1006
15	rs17183763	G	C	0.158052	1006
15	rs441399	G	A	0.501988	1006
15	rs77675713	G	A	0.0487078	1006
15	rs424634	A	G	0.61829	1006
15	rs62025149	C	T	0.0487078	1006
15	rs424002	A	G	0.355865	1006
15	rs112543789	G	A	0.159046	1006
15	rs404623	C	G	0.405567	1006
15	rs55636022	C	G	0.0497018	1006
15	rs75670921	G	A	0.0755467	1006
15	rs8038275	T	C	0.0616302	1006
15	rs3213196	C	T	0.164016	1006
15	rs8037996	G	C	0.354871	1006
15	rs12439832	C	T	0.212724	1006
15	rs7179769	C	A	0.0497018	1006
15	rs385143	C	T	0.341948	1006
15	rs11854746	G	A	0.0755467	1006
15	rs447723	G	A	0.356859	1006
15	rs116569123	C	G	0.157058	1006
15	rs78295041	G	A	0.0487078	1006
15	rs12439690	G	C	0.212724	1006
15	rs59615244	C	G	0.159046	1006
15	rs72753676	C	A	0.212724	1006
15	rs395184	T	C	0.0407555	1006
15	rs3940300	A	C	0.353877	1006
15	rs2079769	C	T	0.2833	1006
15	rs426015	G	C	0.696819	1006
15	rs112285691	G	A	0.0258449	1006
15	rs57690203	G	A	0.054672	1006
15	rs62025150	A	T	0.0487078	1006
15	rs62025151	C	G	0.0487078	1006
15	rs16944902	G	A	0.279324	1006
15	rs72753679	T	G	0.0168986	1006
15	rs378996	C	T	0.333996	1006
15	rs16944906	C	A	0.0497018	1006
15	rs10400851	G	A	0.0497018	1006
15	rs111762823	T	C	0.178926	1006
15	rs10400855	G	T	0.0497018	1006
15	rs113497996	C	T	0.0497018	1006
15	rs376612	A	G	0.332008	1006
15	rs61684626	A	C	0.180915	1006
15	rs58095361	C	T	0.0497018	1006
15	rs365931	A	G	0.570577	1006
15	rs7495370	C	G	0.520875	1006
15	rs12443483	A	G	0.235586	1006
15	rs61112792	C	T	0.0497018	1006
15	rs113241870	C	G	0.0497018	1006
15	rs113924677	C	T	0.235586	1006
15	rs112121326	G	A	0.178926	1006
15	rs55974716	C	T	0.0497018	1006
15	rs147975533	G	A	0.027833	1006
15	rs59835648	C	T	0.0497018	1006
15	rs12101430	A	G	0.235586	1006
15	rs12101885	G	C	0.235586	1006
15	rs148919292	A	T	0.0497018	1006
15	rs142270994	G	C	0.0785288	1006
15	rs4932366	C	T	0.0497018	1006
15	rs73505649	A	C	0.0497018	1006
15	rs73491628	A	C	0.0497018	1006
15	rs7173820	C	T	0.0497018	1006
15	rs7174679	A	G	0.0497018	1006
15	rs7174413	C	T	0.0497018	1006
15	rs7179843	T	C	0.0497018	1006
15	rs56368738	C	T	0.0497018	1006
15	rs2532103	C	G	0.0974155	1006
15	rs76240640	C	G	0.0337972	1006
15	rs7179164	G	A	0.333002	1006
15	rs7179166	G	A	0.631213	1006
15	rs7181502	A	G	0.559642	1006
15	rs73491635	G	A	0.0407555	1006
15	rs111989724	A	G	0.0397614	1006
15	rs113652477	A	G	0.0397614	1006
15	rs8030991	T	C	0.0397614	1006
15	rs73491636	C	T	0.0397614	1006
15	rs7171099	C	T	0.33002	1006
15	rs78938562	T	C	0.0735586	1006
15	rs73491640	A	G	0.228628	1006
15	rs116449376	C	G	0.0685885	1006
15	rs73491644	C	T	0.0397614	1006
15	rs73491646	A	G	0.0397614	1006
15	rs8182056	C	G	0.305169	1006
15	rs74661121	T	G	0.189861	1006
15	rs2532102	G	A	0.488072	1006
15	rs56079832	A	C	0.162028	1006
15	rs112369416	C	T	0.0248509	1006
15	rs11073954	A	G	0.39165	1006
15	rs4932368	G	A	0.082505	1006
15	rs138259291	C	T	0.0139165	1006
15	rs11634558	C	A	0.311133	1006
15	rs2532101	G	A	0.369781	1006
15	rs7402445	C	T	0.360835	1006
15	rs16944918	C	T	0.0616302	1006
15	rs28563082	G	A	0.131213	1006
15	rs16944923	G	C	0.120278	1006
15	rs144009289	A	G	0.027833	1006
15	rs144884425	T	G	0.0735586	1006
15	rs142497074	A	G	0.0735586	1006
15	rs2532100	A	G	0.634195	1006
15	rs2532099	A	G	0.520875	1006
15	rs75984477	A	G	0.0208748	1006
15	rs6496730	T	G	0.690855	1006
15	rs57194486	C	G	0.168986	1006
15	rs74356419	G	T	0.0964215	1006
15	rs11639226	A	C	0.514911	1006
15	rs74874915	A	T	0.146123	1006
15	rs56079360	C	T	0.0318091	1006
15	rs116325325	T	C	0.161034	1006
15	rs2532110	G	A	0.163022	1006
15	rs2677727	G	A	0.624254	1006
15	rs12917588	C	T	0.0795229	1006
15	rs2532109	T	C	0.527833	1006
15	rs78571877	A	G	0.0248509	1006
15	rs11639374	G	C	0.218688	1006
15	rs143919862	A	G	0.0467197	1006
15	rs138800142	C	T	0.026839	1006
15	rs12185121	A	G	0.600398	1006
15	rs10083700	T	G	0.477137	1006
15	rs7402264	T	A	0.694831	1006
15	rs146542762	G	A	0.0308151	1006
15	rs150160013	T	C	0.0347913	1006
15	rs185320770	A	G	0.00994036	1006
15	rs11631655	G	T	0.109344	1006
15	rs34688434	C	A	0.0914513	1006
15	rs77003790	C	T	0.0874751	1006
15	rs34050628	C	T	0.12326	1006
15	rs139884433	C	G	0.0467197	1006
15	rs117721646	G	A	0.0198807	1006
15	rs11853441	T	G	0.469185	1006
15	rs117789387	C	T	0.0139165	1006
15	rs12904679	G	T	0.12326	1006
15	rs11855381	A	G	0.481113	1006
15	rs74869799	G	A	0.151093	1006
15	rs7171165	T	C	0.481113	1006
15	rs7166599	A	G	0.336978	1006
15	rs4932370	G	A	0.341948	1006
15	rs4932371	T	C	0.358847	1006
15	rs151180249	G	A	0.0497018	1006
15	rs12903530	A	G	0.233598	1006
15	rs12907779	T	A	0.232604	1006
15	rs7168951	A	C	0.591451	1006
15	rs7167085	G	A	0.590457	1006
15	rs4932177	T	G	0.355865	1006
15	rs4932372	A	C	0.33499	1006
15	rs56340611	T	C	0.0626243	1006
15	rs75554891	G	A	0.0168986	1006
15	rs7497418	G	A	0.592445	1006
15	rs8029440	G	A	0.355865	1006
15	rs62026672	A	G	0.00596421	1006
15	rs79742014	C	T	0.0377734	1006
15	rs3759929	G	T	0.590457	1006
15	rs4932178	C	T	0.355865	1006
15	rs78569252	C	G	0.101392	1006
15	rs17514846	C	A	0.461233	1006
15	rs80291522	C	T	0.101392	1006
15	rs1981458	T	C	0.10338	1006
15	rs113579461	G	T	0.101392	1006
15	rs75000622	C	T	0.101392	1006
15	rs111239956	C	T	0.0208748	1006
15	rs59596774	T	G	0.0367793	1006
15	rs8032315	T	A	0.324056	1006
15	rs8027450	C	T	0.323062	1006
15	rs4405529	G	T	0.102386	1006
15	rs4526996	A	G	0.102386	1006
15	rs60994696	A	G	0.0387674	1006
15	rs12917264	C	T	0.0685885	1006
15	rs2071410	C	G	0.323062	1006
15	rs1573643	T	C	0.333996	1006
15	rs72755373	G	C	0.0168986	1006
15	rs1573644	T	C	0.346918	1006
15	rs28402904	C	T	0.102386	1006
15	rs78164913	T	G	0.0417495	1006
15	rs8039305	T	C	0.474155	1006
15	rs6225	G	T	0.0149105	1006
15	rs6224	G	T	0.471173	1006
15	rs75493298	G	T	0.0377734	1006
15	rs6226	G	C	0.695825	1006
15	rs6227	C	T	0.324056	1006
15	rs4702	G	A	0.562624	1006
15	rs78192020	G	C	0.10338	1006
15	rs79596457	G	C	0.10338	1006
15	rs79865852	G	A	0.0377734	1006
15	rs117634758	G	A	0.00894632	1006
15	rs112565281	G	A	0.0387674	1006
15	rs138682554	G	A	0.0298211	1006
15	rs35346340	G	C	0.32505	1006
15	rs76642265	A	G	0.104374	1006
15	rs2071382	T	C	0.528827	1006
15	rs11539637	C	T	0.525845	1006
15	rs7183988	T	G	0.525845	1006
15	rs7177338	G	A	0.523857	1006
15	rs1894400	C	T	0.322068	1006
15	rs1894401	G	A	0.530815	1006
15	rs7497304	G	T	0.319085	1006
15	rs6496735	T	C	0.956262	1006
15	rs4932373	A	C	0.319085	1006
15	rs7402461	T	C	0.956262	1006
15	rs7402187	A	G	0.951292	1006
15	rs72755383	C	G	0.0188867	1006
15	rs2071383	T	C	0.956262	1006
15	rs2071384	G	A	0.374751	1006
15	rs28438927	A	C	0.264414	1006
15	rs4932179	G	A	0.375746	1006
15	rs62026673	T	C	0.0228628	1006
15	rs4932374	G	A	0.378728	1006
15	rs144979467	G	A	0.0536779	1006
15	rs4548831	G	A	0.378728	1006
15	rs4533264	T	C	0.379722	1006
15	rs76792278	A	C	0.257455	1006
15	rs111693762	G	T	0.0377734	1006
15	rs4932376	C	G	0.374751	1006
15	rs199942096	G	T	0.936382	1006
15	rs55670715	G	A	0.0516899	1006
15	rs12909124	G	A	0.393638	1006
15	rs11638635	C	G	0.393638	1006
15	rs2521501	A	T	0.319085	1006
15	rs146949209	C	T	0.0149105	1006
15	rs8182016	G	C	0.379722	1006
15	rs1029420	T	C	0.575547	1006
15	rs2677737	C	T	0.378728	1006
15	rs2521500	A	G	0.378728	1006
15	rs2677738	G	A	0.378728	1006
15	rs2677739	G	T	0.378728	1006
15	rs2521499	G	A	0.378728	1006
15	rs2521498	A	T	0.574553	1006
15	rs78861158	G	C	0.256461	1006
15	rs10744971	T	C	0.427435	1006
15	rs7164582	A	T	0.300199	1006
15	rs72755399	G	A	0.374751	1006
15	rs113405020	G	A	0.40159	1006
15	rs12441618	T	C	0.501988	1006
15	rs11635388	A	G	0.667992	1006
15	rs34128242	A	G	0.0387674	1006
15	rs11856281	A	G	0.312127	1006
15	rs12437758	T	C	0.392644	1006
15	rs11073957	T	G	0.399602	1006
15	rs71407343	T	C	0.0616302	1006
15	rs116299775	T	C	0.0129225	1006
15	rs578110396	G	A	0.0387674	1006
15	rs734252	T	C	0.362823	1006
15	rs112194177	A	G	0.0129225	1006
15	rs2238340	G	A	0.265408	1006
15	rs7184022	T	G	0.267396	1006
15	rs12439805	A	C	0.00894632	1006
15	rs113584386	A	C	0.0337972	1006
15	rs71407345	T	C	0.0785288	1006
15	rs2072078	A	G	0.276342	1006
15	rs2072077	T	C	0.00795229	1006
15	rs12594307	A	T	0.00795229	1006
15	rs12591833	C	G	0.00795229	1006
15	rs11630752	G	A	0.0248509	1006
15	rs75521846	C	T	0.0357853	1006
15	rs74470807	G	A	0.0437376	1006
15	rs2239294	A	T	0.0129225	1006
15	rs2239293	G	A	0.272366	1006
15	rs2677744	G	A	0.365805	1006
15	rs11073958	G	A	0.00795229	1006
15	rs1057105	G	A	0.082505	1006
15	rs150063647	C	T	0.0238569	1006
15	rs12915571	C	T	0.00994036	1006
15	rs2002739	C	T	0.2833	1006
15	rs877285	A	G	0.2833	1006
15	rs7183098	A	G	0.276342	1006
15	rs2106673	A	G	0.2833	1006
15	rs2677749	A	G	0.367793	1006
15	rs3784779	C	T	0.282306	1006
15	rs55689110	A	C	0.0437376	1006
15	rs139860103	C	T	0.0119284	1006
15	rs1266495	T	C	0.0139165	1006
15	rs71407346	C	T	0.0805169	1006
15	rs140404658	C	T	0.0188867	1006
15	rs80163910	C	T	0.0347913	1006
15	rs6496737	C	T	0.269384	1006
15	rs71407347	G	T	0.0785288	1006
15	rs1266492	T	C	0.284294	1006
15	rs148391309	A	G	0.0109344	1006
15	rs1266490	G	C	0.415507	1006
15	rs2009105	T	G	0.00894632	1006
15	rs72630484	C	G	0.00795229	1006
15	rs1266489	G	A	0.343936	1006
15	rs1266488	T	C	0.0168986	1006
15	rs117550559	G	A	0.0228628	1006
15	rs12909056	G	A	0.0785288	1006
15	rs34141725	C	T	0.0765408	1006
15	rs4932377	G	A	0.00795229	1006
15	rs4932180	G	A	0.00894632	1006
15	rs1266486	T	C	0.331014	1006
15	rs17635872	T	C	0.248509	1006
15	rs1266485	G	A	0.0805169	1006
15	rs17593311	G	C	0.0228628	1006
15	rs52828316	G	A	0.0536779	1006
15	rs35968052	C	T	0.0765408	1006
15	rs1266483	A	G	0.347913	1006
15	rs1266482	T	A	0.0805169	1006
15	rs1266481	G	A	0.0795229	1006
15	rs77517333	A	G	0.0228628	1006
15	rs4773	G	A	0.343936	1006
15	rs144216634	G	A	0.0149105	1006
15	rs1059891	A	C	0.0765408	1006
15	rs1266479	C	T	0.0805169	1006
15	rs10048033	C	G	0.265408	1006
15	rs61746323	T	C	0.0815109	1006
15	rs34970738	C	T	0.0129225	1006
15	rs113316526	G	A	0.0248509	1006
15	rs145783595	G	A	0.0984095	1006
15	rs34663407	C	T	0.0775348	1006
15	rs71407348	G	A	0.0477137	1006
15	rs35831960	C	T	0.0815109	1006
15	rs12904457	G	A	0.083499	1006
15	rs71407349	T	C	0.083499	1006
15	rs35354063	C	T	0.0775348	1006
15	rs8035950	G	A	0.0815109	1006
15	rs76998504	T	C	0.0238569	1006
15	rs79682784	C	T	0.0238569	1006
15	rs12913188	A	T	0.0775348	1006
15	rs12902422	T	C	0.269384	1006
15	rs112666806	C	T	0.0367793	1006
15	rs116946744	C	T	0.0238569	1006
15	rs142660697	A	G	0.0238569	1006
15	rs71407350	G	A	0.0775348	1006
15	rs1052532	T	C	0.267396	1006
15	rs1052535	G	C	0.266402	1006
15	rs34967259	G	A	0.0775348	1006
15	rs11073959	C	T	0.257455	1006
15	rs7166420	C	T	0.084493	1006
15	rs12902179	C	A	0.0884692	1006
15	rs75937020	G	T	0.0347913	1006
15	rs2269902	T	C	0.083499	1006
15	rs1550636	A	G	0.357853	1006
15	rs2004840	G	A	0.0874751	1006
15	rs871078	G	T	0.347913	1006
15	rs113028104	G	A	0.0178926	1006
15	rs17635974	A	C	0.26839	1006
15	rs2289619	T	C	0.353877	1006
15	rs8034780	T	C	0.0795229	1006
15	rs12904445	C	A	0.083499	1006
15	rs34127963	G	T	0.0775348	1006
15	rs28439737	T	C	0.0387674	1006
15	rs8034014	G	T	0.354871	1006
15	rs58890022	T	C	0.083499	1006
15	rs8034159	G	T	0.0854871	1006
15	rs113945836	G	A	0.00497018	1006
15	rs61485016	A	G	0.00596421	1006
15	rs140644358	C	T	0.0129225	1006
15	rs181103618	C	T	0.0328032	1006
15	rs142310905	G	A	0.0795229	1006
15	rs74683759	A	T	0.0795229	1006
15	rs71409368	C	G	0.0795229	1006
15	rs12440774	G	C	0.400596	1006
15	rs66515583	C	T	0.083499	1006
15	rs77514896	C	T	0.0477137	1006
15	rs11073960	C	G	0.406561	1006
15	rs11073961	A	G	0.267396	1006
15	rs72630486	G	A	0.00894632	1006
15	rs17593423	C	T	0.300199	1006
15	rs71409369	C	T	0.0745527	1006
15	rs62026692	G	A	0.0477137	1006
15	rs12902285	C	T	0.0745527	1006
15	rs34713051	C	G	0.0735586	1006
15	rs34789563	T	C	0.0765408	1006
15	rs12907667	C	T	0.0735586	1006
15	rs113435518	C	A	0.0198807	1006
15	rs8034551	C	T	0.0914513	1006
15	rs12913674	C	T	0.0745527	1006
15	rs12913811	C	T	0.0506958	1006
15	rs71409370	A	G	0.0785288	1006
15	rs57350755	C	T	0.0328032	1006
15	rs4932379	T	C	0.38668	1006
15	rs112135144	T	C	0.0377734	1006
15	rs77706404	T	C	0.242545	1006
15	rs111925238	G	A	0.124254	1006
15	rs67373863	C	A	0.0497018	1006
15	rs11854429	A	G	0.249503	1006
15	rs11857545	G	A	0.241551	1006
15	rs2304939	A	G	0.0894632	1006
15	rs12911432	A	G	0.0745527	1006
15	rs10459678	C	T	0.126243	1006
15	rs34169934	G	A	0.0755467	1006
15	rs12915155	G	T	0.241551	1006
15	rs2304940	T	C	0.0506958	1006
15	rs117918230	C	T	0.0159046	1006
15	rs2304941	C	T	0.0497018	1006
15	rs28406911	C	T	0.0357853	1006
15	rs2001749	C	T	0.0367793	1006
15	rs3759927	C	T	0.0745527	1006
15	rs749938	C	T	0.125249	1006
15	rs17636026	T	C	0.0487078	1006
15	rs7173521	C	T	0.0377734	1006
15	rs8032947	G	C	0.0387674	1006
15	rs35389361	T	C	0.0586481	1006
15	rs150705326	G	A	0.0159046	1006
15	rs78738339	G	A	0.0357853	1006
15	rs6496740	C	T	0.402584	1006
15	rs8038738	G	A	0.238569	1006
15	rs58739094	C	T	0.0198807	1006
15	rs10852139	T	A	0.163022	1006
15	rs12442304	C	T	0.0487078	1006
15	rs117564299	C	T	0.0755467	1006
15	rs8039664	G	A	0.0367793	1006
15	rs8041035	C	T	0.0367793	1006
15	rs11207	C	T	0.238569	1006
15	rs3743452	A	G	0.247515	1006
15	rs867468	G	A	0.247515	1006
15	rs2001216	T	C	0.248509	1006
15	rs2001217	A	C	0.411531	1006
15	rs4381579	C	T	0.412525	1006
15	rs4505290	G	A	0.412525	1006
15	rs12905855	G	C	0.249503	1006
15	rs868547	G	A	0.250497	1006
15	rs16945091	A	T	0.246521	1006
15	rs1550638	C	T	0.16501	1006
15	rs1550637	G	A	0.21173	1006
15	rs12911444	G	C	0.0755467	1006
15	rs8041774	G	A	0.203777	1006
15	rs4932380	G	T	0.083499	1006
15	rs11073963	A	G	0.201789	1006
15	rs10852140	T	C	0.414513	1006
15	rs146488462	C	T	0.0149105	1006
15	rs1105292	C	T	0.114314	1006
15	rs1105291	C	T	0.144135	1006
15	rs71409373	G	A	0.0765408	1006
15	rs8038661	G	A	0.145129	1006
15	rs6496741	A	G	0.254473	1006
15	rs71409374	G	A	0.0487078	1006
15	rs1867220	T	C	0.331014	1006
15	rs1867219	T	G	0.331014	1006
15	rs3743451	G	A	0.0616302	1006
15	rs12914031	G	C	0.0755467	1006
15	rs14484	C	G	0.0745527	1006
15	rs7166130	A	T	0.110338	1006
15	rs79548680	G	C	0.147117	1006
15	rs79840930	A	G	0.0417495	1006
15	rs78514188	G	T	0.0208748	1006
15	rs8028409	A	T	0.139165	1006
15	rs2034085	T	C	0.372763	1006
15	rs80068698	T	C	0.0188867	1006
15	rs8037137	T	C	0.139165	1006
15	rs2034084	C	G	0.324056	1006
15	rs7171333	G	C	0.380716	1006
15	rs112770790	G	A	0.141153	1006
15	rs76400732	A	G	0.0745527	1006
15	rs139241557	C	G	0.0526839	1006
15	rs34797143	C	T	0.0526839	1006
15	rs4932182	C	A	0.370775	1006
15	rs7601	T	C	0.298211	1006
15	rs14280	A	G	0.0954274	1006
15	rs79383275	A	T	0.0168986	1006
15	rs3743450	G	T	0.0755467	1006
15	rs11540565	G	A	0.0755467	1006
15	rs12910825	A	G	0.380716	1006
15	rs144254909	A	C	0.0198807	1006
15	rs75581761	T	C	0.0119284	1006
15	rs150296002	C	T	0.0188867	1006
15	rs2290203	G	A	0.214712	1006
15	rs2290202	G	T	0.140159	1006
15	rs35309300	G	A	0.0755467	1006
15	rs2890156	T	A	0.141153	1006
15	rs34185899	C	T	0.0755467	1006
15	rs12911192	T	C	0.0745527	1006
15	rs4517768	C	T	0.0666004	1006
15	rs59278520	G	A	0.191849	1006
15	rs4508401	T	A	0.333996	1006
15	rs11852999	C	T	0.0666004	1006
15	rs11853024	C	A	0.335984	1006
15	rs28405499	A	C	0.0477137	1006
15	rs59902579	C	T	0.190855	1006
15	rs28393051	A	G	0.0447316	1006
15	rs4932381	A	G	0.0666004	1006
15	rs28687863	A	G	0.0506958	1006
15	rs1443256	T	C	0.333002	1006
15	rs35521046	A	C	0.0745527	1006
15	rs145858971	C	T	0.0168986	1006
15	rs17636091	G	A	0.0685885	1006
15	rs12898311	G	C	0.332008	1006
15	rs12899496	C	T	0.0745527	1006
15	rs8031915	A	G	0.331014	1006
15	rs8035844	C	T	0.188867	1006
15	rs112458643	T	C	0.0745527	1006
15	rs8036430	A	C	0.265408	1006
15	rs72759311	C	T	0.0536779	1006
15	rs8037254	A	G	0.331014	1006
15	rs12595025	C	T	0.138171	1006
15	rs77871209	C	T	0.0745527	1006
15	rs12595029	C	G	0.331014	1006
15	rs12594925	G	A	0.138171	1006
15	rs12595052	C	T	0.267396	1006
15	rs12593261	T	C	0.333996	1006
15	rs8042680	C	A	0.331014	1006
15	rs7167128	A	G	0.331014	1006
15	rs28708411	G	A	0.0506958	1006
15	rs60640465	G	T	0.0666004	1006
15	rs8032722	T	C	0.264414	1006
15	rs113343095	G	A	0.137177	1006
15	rs8026714	G	A	0.138171	1006
15	rs28384140	T	G	0.0467197	1006
15	rs10520699	G	A	0.114314	1006
15	rs6496742	C	T	0.264414	1006
15	rs78074442	T	C	0.0337972	1006
15	rs1867226	C	G	0.188867	1006
15	rs11854833	T	C	0.0467197	1006
15	rs2301826	C	T	0.214712	1006
15	rs11857612	C	T	0.0506958	1006
15	rs11855081	T	C	0.0506958	1006
15	rs7180016	G	A	0.188867	1006
15	rs2285937	A	G	0.188867	1006
15	rs8031684	T	A	0.188867	1006
15	rs2301825	C	G	0.138171	1006
15	rs6496743	G	A	0.332008	1006
15	rs144802245	C	T	0.0149105	1006
15	rs34881088	C	T	0.0745527	1006
15	rs150333865	G	A	0.138171	1006
15	rs8036115	G	A	0.188867	1006
15	rs8037460	C	T	0.0467197	1006
15	rs8042518	T	C	0.188867	1006
15	rs60290423	T	C	0.138171	1006
15	rs11853073	T	C	0.264414	1006
15	rs77332486	C	T	0.055666	1006
15	rs8026781	G	A	0.188867	1006
15	rs8028856	A	G	0.262425	1006
15	rs3803563	C	A	0.188867	1006
15	rs17692742	C	G	0.0666004	1006
15	rs12594752	C	T	0.138171	1006
15	rs6496745	C	T	0.188867	1006
15	rs78128561	G	A	0.0238569	1006
15	rs6496746	C	A	0.189861	1006
15	rs12899639	T	C	0.0526839	1006
15	rs13329634	C	T	0.0506958	1006
15	rs8025699	A	G	0.189861	1006
15	rs12905197	T	A	0.0745527	1006
15	rs112553294	A	G	0.189861	1006
15	rs72630488	C	T	0.0666004	1006
15	rs34210112	G	C	0.0526839	1006
15	rs76119208	G	T	0.139165	1006
15	rs74037604	T	A	0.0447316	1006
15	rs11855755	T	C	0.0506958	1006
15	rs73502775	G	A	0.190855	1006
15	rs6496747	A	G	0.333002	1006
15	rs12101952	T	C	0.0477137	1006
15	rs12101302	G	A	0.0447316	1006
15	rs72630489	G	A	0.0666004	1006
15	rs113028686	G	A	0.0168986	1006
15	rs2218342	A	T	0.0407555	1006
15	rs34315029	G	A	0.0149105	1006
15	rs78029804	C	T	0.140159	1006
15	rs2386584	T	G	0.397614	1006
15	rs8042416	A	G	0.0666004	1006
15	rs112792074	C	G	0.0884692	1006
15	rs34835304	C	G	0.0984095	1006
15	rs4932184	T	G	0.0666004	1006
15	rs12907381	A	G	0.0984095	1006
15	rs876874	A	T	0.16501	1006
15	rs3743449	C	T	0.0666004	1006
15	rs147817266	C	T	0.0457256	1006
15	rs11858306	C	T	0.0457256	1006
15	rs112551166	C	T	0.0984095	1006
15	rs11073964	C	T	0.398608	1006
15	rs12899811	A	G	0.306163	1006
15	rs16945157	A	G	0.0884692	1006
15	rs72759321	A	G	0.0675944	1006
15	rs12439887	C	T	0.0666004	1006
15	rs11073965	C	T	0.0666004	1006
15	rs35290216	C	T	0.0984095	1006
15	rs3743448	C	T	0.0666004	1006
15	rs3784776	A	T	0.0685885	1006
15	rs4244883	T	G	0.398608	1006
15	rs4522397	T	C	0.395626	1006
15	rs35949207	C	A	0.0984095	1006
15	rs7170130	C	T	0.0675944	1006
15	rs6496748	A	G	0.399602	1006
15	rs35096138	G	A	0.0984095	1006
15	rs71409378	C	T	0.0984095	1006
15	rs3826033	G	A	0.138171	1006
15	rs3826032	G	C	0.0675944	1006
15	rs3743447	C	G	0.171968	1006
15	rs66571706	T	G	0.102386	1006
15	rs67082128	G	A	0.10338	1006
15	rs12439788	C	G	0.0675944	1006
15	rs79253100	C	T	0.140159	1006
15	rs6496749	C	T	0.187873	1006
15	rs35441561	A	G	0.10338	1006
15	rs12148524	G	C	0.117296	1006
15	rs57486507	C	T	0.0636183	1006
15	rs56838761	T	C	0.0616302	1006
15	rs76935633	T	C	0.083499	1006
15	rs12148648	C	A	0.10338	1006
15	rs10775251	T	G	0.38171	1006
15	rs79529701	T	G	0.0407555	1006
15	rs34734460	T	C	0.0994036	1006
15	rs6496750	C	G	0.10338	1006
15	rs12148592	A	G	0.10338	1006
15	rs77477989	G	T	0.083499	1006
15	rs1972926	C	T	0.207753	1006
15	rs117741099	A	G	0.0944334	1006
15	rs7183740	G	A	0.131213	1006
15	rs112369229	C	T	0.0407555	1006
15	rs12438273	A	T	0.0636183	1006
15	rs71409379	A	T	0.100398	1006
15	rs78153571	A	G	0.0427435	1006
15	rs873130	T	C	0.0636183	1006
15	rs67954926	G	A	0.100398	1006
15	rs11857433	G	T	0.214712	1006
15	rs7179329	G	C	0.101392	1006
15	rs11542638	G	T	0.083499	1006
15	rs3743445	C	T	0.131213	1006
15	rs7164916	T	C	0.38171	1006
15	rs12161921	C	T	0.214712	1006
15	rs8026678	A	G	0.379722	1006
15	rs111321156	C	T	0.0407555	1006
15	rs11073966	A	G	0.379722	1006
15	rs76814764	G	C	0.0159046	1006
15	rs1108351	C	A	0.214712	1006
15	rs143409785	G	A	0.0367793	1006
15	rs12595616	T	C	0.379722	1006
15	rs1867225	A	G	0.379722	1006
15	rs111554382	A	C	0.084493	1006
15	rs68102919	C	T	0.0616302	1006
15	rs28478359	C	T	0.217694	1006
15	rs7177975	T	A	0.101392	1006
15	rs11073967	A	G	0.385686	1006
15	rs12148829	C	T	0.0994036	1006
15	rs12148902	G	A	0.0994036	1006
15	rs7162685	C	T	0.383698	1006
15	rs73497966	C	T	0.0984095	1006
15	rs59940905	C	T	0.0884692	1006
15	rs139975367	C	A	0.026839	1006
15	rs4932382	C	A	0.531809	1006
15	rs113006694	G	A	0.0536779	1006
15	rs113637295	T	C	0.0626243	1006
15	rs71409380	C	G	0.0506958	1006
15	rs7181393	T	C	0.643141	1006
15	rs7175023	G	C	0.525845	1006
15	rs7177049	A	C	0.643141	1006
15	rs116879965	G	A	0.0427435	1006
15	rs111665100	T	C	0.0437376	1006
15	rs148370586	C	T	0.0427435	1006
15	rs113361242	C	G	0.0427435	1006
15	rs34864584	A	G	0.688867	1006
15	rs79487369	G	A	0.0497018	1006
15	rs12593877	C	T	0.0675944	1006
15	rs76447756	C	T	0.0298211	1006
15	rs4101133	C	A	0.0675944	1006
15	rs113200426	T	C	0.0675944	1006
15	rs35388628	G	A	0.0516899	1006
15	rs71409381	A	G	0.0497018	1006
15	rs4273013	A	G	0.0497018	1006
15	rs17692802	G	T	0.0487078	1006
15	rs1972927	C	T	0.446322	1006
15	rs17515485	T	G	0.0964215	1006
15	rs35538153	G	A	0.0506958	1006
15	rs143766807	G	C	0.0119284	1006
15	rs12437470	G	A	0.177932	1006
15	rs1443253	G	C	0.389662	1006
15	rs71409383	T	C	0.0506958	1006
15	rs11629955	T	C	0.464215	1006
15	rs12913602	G	T	0.0506958	1006
15	rs9920813	G	A	0.156064	1006
15	rs8025949	A	G	0.0337972	1006
15	rs112704080	A	T	0.0258449	1006
15	rs28463966	T	C	0.0785288	1006
15	rs112882739	C	T	0.0487078	1006
15	rs11632664	T	G	0.0457256	1006
15	rs112788623	C	T	0.0387674	1006
15	rs77552372	G	A	0.0397614	1006
15	rs75829532	C	T	0.0387674	1006
15	rs62621079	G	A	0.0487078	1006
15	rs113374200	C	T	0.0387674	1006
15	rs72759398	G	A	0.0576541	1006
15	rs12910000	G	A	0.0487078	1006
15	rs11073968	G	A	0.284294	1006
15	rs7182701	C	T	0.942346	1006
15	rs17692820	A	G	0.082505	1006
15	rs28673416	T	C	0.0785288	1006
15	rs138949040	A	G	0.0377734	1006
15	rs4932383	C	A	0.142147	1006
15	rs12908102	C	T	0.469185	1006
15	rs113025169	C	G	0.111332	1006
15	rs1443252	G	A	0.866799	1006
15	rs7179335	T	G	0.502982	1006
15	rs12908917	C	G	0.33499	1006
15	rs12911825	G	C	0.311133	1006
15	rs7179039	C	T	0.0159046	1006
15	rs2892067	T	C	0.360835	1006
15	rs4932384	C	T	0.356859	1006
15	rs4331318	C	T	0.0467197	1006
15	rs4932385	C	A	0.356859	1006
15	rs61692854	C	T	0.0467197	1006
15	rs7161892	G	A	0.431412	1006
15	rs1978957	T	C	0.405567	1006
15	rs113597974	A	G	0.083499	1006
15	rs75873986	C	A	0.0328032	1006
15	rs11073969	C	G	0.370775	1006
15	rs11856007	C	T	0.114314	1006
15	rs11856726	C	T	0.114314	1006
15	rs7170305	A	G	0.484095	1006
15	rs72761305	C	T	0.0328032	1006
15	rs113353477	G	C	0.114314	1006
15	rs13329485	C	A	0.115308	1006
15	rs72761306	G	A	0.0457256	1006
15	rs76259145	T	C	0.0318091	1006
15	rs17515520	A	G	0.0765408	1006
15	rs13329081	G	A	0.0815109	1006
15	rs13329425	A	G	0.115308	1006
15	rs12708586	C	T	0.366799	1006
15	rs113319726	A	C	0.110338	1006
15	rs28600015	T	G	0.116302	1006
15	rs28491439	C	A	0.115308	1006
15	rs77455556	T	C	0.0765408	1006
15	rs115873335	A	G	0.0318091	1006
15	rs13379689	C	A	0.0318091	1006
15	rs13379662	G	A	0.0318091	1006
15	rs56364844	T	C	0.0477137	1006
15	rs4932386	C	G	0.128231	1006
15	rs8032568	C	T	0.536779	1006
15	rs7175820	G	A	0.131213	1006
15	rs7182870	T	C	0.230616	1006
15	rs7183058	T	C	0.234592	1006
15	rs12916927	T	C	0.137177	1006
15	rs13379582	T	C	0.219682	1006
15	rs12916522	G	A	0.0884692	1006
15	rs12916539	G	A	0.0884692	1006
15	rs1005060	T	C	0.4334	1006
15	rs12907910	T	G	0.0884692	1006
15	rs12904572	A	G	0.129225	1006
15	rs12913355	T	A	0.0874751	1006
15	rs139722671	G	A	0.0188867	1006
15	rs12910149	A	G	0.0884692	1006
15	rs8034041	G	T	0.0387674	1006
15	rs117343863	T	C	0.0715706	1006
15	rs1550639	A	G	0.599404	1006
15	rs12912907	G	T	0.0864811	1006
15	rs11073970	G	C	0.605368	1006
15	rs11073971	G	A	0.622266	1006
15	rs11073972	G	A	0.621272	1006
15	rs3892339	G	T	0.937376	1006
15	rs9708159	G	C	0.0467197	1006
15	rs7495901	T	A	0.946322	1006
15	rs7494896	G	A	0.905567	1006
15	rs7495967	T	C	0.907555	1006
15	rs4353459	G	A	0.290258	1006
15	rs2386586	C	G	0.947316	1006
15	rs2386587	G	T	0.616302	1006
15	rs2386588	G	A	0.656064	1006
15	rs56303839	G	T	0.614314	1006
15	rs12906332	A	G	0.290258	1006
15	rs12906053	C	T	0.0914513	1006
15	rs4932396	A	G	0.327038	1006
15	rs116344362	C	T	0.0318091	1006
15	rs115026818	C	T	0.0318091	1006
15	rs12439400	C	T	0.0646123	1006
15	rs17515533	G	C	0.44334	1006
15	rs74039245	A	G	0.176938	1006
15	rs11632734	G	C	0.49503	1006
15	rs7178704	A	G	0.728628	1006
15	rs2197238	G	A	0.694831	1006
15	rs76099252	G	T	0.410537	1006
15	rs6496751	T	C	0.572565	1006
15	rs6496752	C	T	0.572565	1006
15	rs6496753	C	T	0.572565	1006
15	rs6496754	A	T	0.573559	1006
15	rs6496755	C	T	0.569583	1006
15	rs6496757	C	T	0.549702	1006
15	rs6496758	G	T	0.54672	1006
15	rs12911097	G	A	0.545726	1006
15	rs10152752	G	T	0.692843	1006
15	rs10152760	G	C	0.604374	1006
15	rs10852141	T	C	0.611332	1006
15	rs10852142	C	T	0.609344	1006
15	rs1443254	C	A	0.15507	1006
15	rs9920001	T	C	0.15507	1006
15	rs1838098	A	G	0.15507	1006
15	rs80064599	T	C	0.0765408	1006
15	rs1838097	C	T	0.153082	1006
15	rs1838096	C	A	0.15507	1006
15	rs4594240	T	C	0.156064	1006
15	rs12899605	A	T	0.15507	1006
15	rs12903780	T	A	0.15507	1006
15	rs12903797	T	C	0.5666	1006
15	rs12917461	G	A	0.15507	1006
15	rs7162047	G	T	0.15507	1006
15	rs58481941	C	T	0.395626	1006
15	rs7169000	T	A	0.15507	1006
15	rs7167011	G	A	0.15507	1006
15	rs7169180	A	G	0.15507	1006
15	rs7168710	C	T	0.15507	1006
15	rs72761402	C	G	0.395626	1006
15	rs16945189	T	G	0.15507	1006
15	rs12909705	T	C	0.15507	1006
15	rs12905289	C	G	0.156064	1006
15	rs881431	C	T	0.285288	1006
15	rs1609450	G	A	0.2833	1006
15	rs117443645	A	T	0.00894632	1006
15	rs998434	C	T	0.2833	1006
15	rs11630026	T	C	0.398608	1006
15	rs11630140	T	C	0.405567	1006
15	rs28624702	C	G	0.0854871	1006
15	rs2386589	C	G	0.356859	1006
15	rs1530356	A	G	0.276342	1006
15	rs1968575	C	T	0.276342	1006
15	rs2386590	T	G	0.276342	1006
15	rs17593891	A	G	0.404573	1006
15	rs1530355	G	C	0.276342	1006
15	rs62026720	T	C	0.0775348	1006
15	rs12907204	A	G	0.276342	1006
15	rs12905656	G	A	0.276342	1006
15	rs12905835	G	C	0.67495	1006
15	rs2120186	C	T	0.398608	1006
15	rs12912474	T	C	0.277336	1006
15	rs12441987	C	A	0.276342	1006
15	rs11073974	G	C	0.276342	1006
15	rs11073975	G	A	0.124254	1006
15	rs7179789	A	G	0.680915	1006
15	rs7177990	G	A	0.279324	1006
15	rs138204948	T	G	0.0139165	1006
15	rs113658474	G	A	0.395626	1006
15	rs8024267	A	G	0.27833	1006
15	rs8023704	C	G	0.27833	1006
15	rs8024404	A	C	0.200795	1006
15	rs8029458	T	G	0.766402	1006
15	rs116908496	G	A	0.0149105	1006
15	rs8038073	G	T	0.67495	1006
15	rs1867227	T	A	0.0218688	1006
15	rs17515658	C	A	0.399602	1006
15	rs8043449	G	A	0.281312	1006
15	rs146635529	G	A	0.0417495	1006
15	rs17593961	T	C	0.399602	1006
15	rs78437790	A	G	0.0805169	1006
15	rs72763111	G	A	0.135189	1006
15	rs11852711	A	T	0.675944	1006
15	rs11634737	G	A	0.399602	1006
15	rs12904713	G	T	0.357853	1006
15	rs11636513	C	T	0.399602	1006
15	rs80331223	G	A	0.0407555	1006
15	rs62025199	G	A	0.0785288	1006
15	rs142339226	A	T	0.0168986	1006
15	rs149301573	C	T	0.0258449	1006
15	rs7183383	A	G	0.407555	1006
15	rs77232286	C	A	0.0119284	1006
15	rs117203682	G	A	0.0208748	1006
15	rs12441109	T	G	0.359841	1006
15	rs12441151	T	C	0.207753	1006
15	rs7166672	A	G	0.407555	1006
15	rs11635637	A	G	0.407555	1006
15	rs189232863	C	T	0.00596421	1006
15	rs10152367	A	G	0.767396	1006
15	rs28653132	G	A	0.407555	1006
15	rs11631982	C	T	0.407555	1006
15	rs7173977	A	G	0.407555	1006
15	rs6496759	T	C	0.76839	1006
15	rs7174718	A	G	0.407555	1006
15	rs41389645	C	T	0.192843	1006
15	rs41527751	G	T	0.0785288	1006
15	rs62025201	T	C	0.0785288	1006
15	rs72763120	T	C	0.399602	1006
15	rs72763122	C	T	0.0159046	1006
15	rs10152123	G	C	0.67992	1006
15	rs1314056	G	C	0.987078	1006
15	rs10152205	C	T	0.738569	1006
15	rs35070340	A	G	0.164016	1006
15	rs11855751	G	A	0.621272	1006
15	rs35025483	T	A	0.522863	1006
15	rs12708587	G	T	0.214712	1006
15	rs28391699	A	G	0.054672	1006
15	rs11636210	T	C	0.442346	1006
15	rs11073976	C	A	0.706759	1006
15	rs11073977	C	A	0.651093	1006
15	rs11073978	G	A	0.524851	1006
15	rs12901849	A	C	0.082505	1006
15	rs28588020	A	G	0.580517	1006
15	rs11857235	A	G	0.525845	1006
15	rs17692973	A	G	0.082505	1006
15	rs77605602	C	T	0.0238569	1006
15	rs28626807	T	C	0.054672	1006
15	rs8023256	A	G	0.527833	1006
15	rs8023408	A	G	0.581511	1006
15	rs28690806	A	G	0.0536779	1006
15	rs28817309	T	C	0.054672	1006
15	rs112113568	T	C	0.0516899	1006
15	rs73500906	T	C	0.0516899	1006
15	rs76260894	A	G	0.0516899	1006
15	rs7164433	C	G	0.524851	1006
15	rs12905142	T	C	0.082505	1006
15	rs57067281	C	G	0.0516899	1006
15	rs60439892	A	G	0.0516899	1006
15	rs58834554	T	C	0.0516899	1006
15	rs57868778	A	C	0.0516899	1006
15	rs74825772	C	G	0.0427435	1006
15	rs59109315	A	G	0.0506958	1006
15	rs10852143	C	T	0.650099	1006
15	rs10852144	G	A	0.650099	1006
15	rs73500909	C	T	0.0516899	1006
15	rs12102092	T	A	0.054672	1006
15	rs76814004	A	G	0.0516899	1006
15	rs60539380	G	A	0.0516899	1006
15	rs59361303	A	G	0.0516899	1006
15	rs78808336	C	T	0.055666	1006
15	rs58931806	G	T	0.0516899	1006
15	rs58439155	T	A	0.0516899	1006
15	rs57459485	C	T	0.0516899	1006
15	rs76413357	C	T	0.0516899	1006
15	rs12101592	G	A	0.705765	1006
15	rs73500911	C	A	0.0516899	1006
15	rs113632776	G	A	0.0516899	1006
15	rs113553620	T	G	0.0516899	1006
15	rs60651474	T	C	0.0516899	1006
15	rs117578997	T	C	0.0516899	1006
15	rs146649879	T	C	0.0516899	1006
15	rs12912722	A	G	0.524851	1006
15	rs73501149	T	C	0.0516899	1006
15	rs73501150	A	C	0.0516899	1006
15	rs138846619	T	C	0.0427435	1006
15	rs1609891	C	G	0.054672	1006
15	rs11634620	T	C	0.027833	1006
15	rs1609892	C	T	0.0516899	1006
15	rs1609893	G	C	0.0516899	1006
15	rs1609751	G	A	0.0506958	1006
15	rs1971628	A	G	0.0516899	1006
15	rs1609750	G	A	0.562624	1006
15	rs1609749	C	T	0.054672	1006
15	rs12903637	T	C	0.562624	1006
15	rs184745494	C	T	0.0437376	1006
15	rs8029674	C	A	0.437376	1006
15	rs8035224	T	C	0.710736	1006
15	rs8030866	A	C	0.440358	1006
15	rs2106537	C	T	0.707753	1006
15	rs1314055	A	G	0.860835	1006
15	rs112642829	C	A	0.4334	1006
15	rs12900674	C	T	0.0874751	1006
15	rs12901537	A	C	0.0874751	1006
15	rs16945219	G	A	0.0506958	1006
15	rs7169677	G	A	0.508946	1006
15	rs77404990	T	C	0.0417495	1006
15	rs1314054	T	C	0.286282	1006
15	rs11858035	C	T	0.0745527	1006
15	rs151148571	C	T	0.00795229	1006
15	rs75448720	G	T	0.0745527	1006
15	rs12148894	G	A	0.0516899	1006
15	rs12148148	G	A	0.0516899	1006
15	rs7168252	C	G	0.562624	1006
15	rs12148260	G	A	0.56163	1006
15	rs191067290	G	T	0.0109344	1006
15	rs28821916	C	T	0.198807	1006
15	rs79495298	A	G	0.0516899	1006
15	rs72763148	T	C	0.440358	1006
15	rs1314051	G	A	0.483101	1006
15	rs145924797	G	A	0.0129225	1006
15	rs2520607	T	C	0.0377734	1006
15	rs6496760	G	C	0.592445	1006
15	rs12915905	C	G	0.0318091	1006
15	rs11854586	C	A	0.0745527	1006
15	rs75954521	T	C	0.0218688	1006
15	rs11854736	C	G	0.538767	1006
15	rs4423396	C	G	0.537773	1006
15	rs12913734	A	G	0.612326	1006
15	rs12913299	C	A	0.590457	1006
15	rs11634420	C	T	0.445328	1006
15	rs186632749	G	A	0.00894632	1006
15	rs80209009	G	A	0.0168986	1006
15	rs2023714	G	A	0.590457	1006
15	rs76068675	A	G	0.0695825	1006
15	rs77643232	A	T	0.0218688	1006
15	rs12903174	G	A	0.590457	1006
15	rs2023713	T	G	0.589463	1006
15	rs4587951	C	T	0.590457	1006
15	rs4577064	G	A	0.589463	1006
15	rs11073980	G	A	0.590457	1006
15	rs11073981	C	T	0.590457	1006
15	rs12913562	G	C	0.591451	1006
15	rs75139284	C	T	0.44334	1006
15	rs9672566	T	C	0.592445	1006
15	rs58722282	C	T	0.0705765	1006
15	rs12372945	G	A	0.44334	1006
15	rs78477827	G	C	0.0695825	1006
15	rs77618734	T	C	0.0705765	1006
15	rs55667733	T	G	0.587475	1006
15	rs2520606	G	A	0.0795229	1006
15	rs146511751	A	G	0.0298211	1006
15	rs56339858	C	T	0.028827	1006
15	rs8029048	C	T	0.512922	1006
15	rs2520605	A	G	0.66501	1006
15	rs117038101	T	G	0.0516899	1006
15	rs8029605	C	G	0.586481	1006
15	rs2520604	T	C	0.666004	1006
15	rs77403698	C	A	0.0715706	1006
15	rs17594138	A	T	0.0437376	1006
15	rs77521015	G	A	0.0168986	1006
15	rs76362541	A	G	0.0705765	1006
15	rs75243781	G	A	0.0705765	1006
15	rs78710420	T	C	0.0705765	1006
15	rs8031636	G	A	0.510934	1006
15	rs8032126	G	A	0.511928	1006
15	rs78800797	A	G	0.0715706	1006
15	rs2597909	C	T	0.0805169	1006
15	rs72764718	T	G	0.583499	1006
15	rs8024928	C	T	0.437376	1006
15	rs8034560	T	C	0.584493	1006
15	rs8028497	G	A	0.583499	1006
15	rs2597908	A	G	0.00795229	1006
15	rs8035623	T	C	0.584493	1006
15	rs6496761	G	A	0.511928	1006
15	rs16945236	G	T	0.0745527	1006
15	rs17641976	G	A	0.0695825	1006
15	rs16945239	T	A	0.0795229	1006
15	rs56725913	G	A	0.082505	1006
15	rs60491380	A	G	0.082505	1006
15	rs17515887	T	C	0.573559	1006
15	rs16974233	C	A	0.0745527	1006
15	rs72764719	C	T	0.424453	1006
15	rs56017302	G	A	0.0695825	1006
15	rs2520603	A	T	0.0646123	1006
15	rs55886708	G	A	0.0695825	1006
15	rs76490697	C	G	0.0695825	1006
15	rs142797658	C	A	0.026839	1006
15	rs74038060	C	T	0.0685885	1006
15	rs17594201	G	C	0.505964	1006
15	rs117597915	A	G	0.00994036	1006
15	rs2051719	G	C	0.128231	1006
15	rs28642316	C	T	0.136183	1006
15	rs73503181	T	C	0.0805169	1006
15	rs72764720	A	G	0.145129	1006
15	rs8024171	G	A	0.907555	1006
15	rs146774908	C	A	0.00795229	1006
15	rs72764722	A	C	0.142147	1006
15	rs11852252	T	G	0.400596	1006
15	rs111347634	A	G	0.143141	1006
15	rs1000641	G	A	0.248509	1006
15	rs1984873	A	G	0.277336	1006
15	rs17594236	G	T	0.143141	1006
15	rs78550693	C	A	0.251491	1006
15	rs11637140	C	T	0.142147	1006
15	rs1003759	T	C	0.414513	1006
15	rs11637280	C	T	0.143141	1006
15	rs11633643	T	C	0.0139165	1006
15	rs6496762	A	C	0.765408	1006
15	rs4932575	C	T	0.255467	1006
15	rs74808347	A	G	0.266402	1006
15	rs28478878	A	G	0.146123	1006
15	rs79491027	C	T	0.143141	1006
15	rs72764724	A	T	0.142147	1006
15	rs72764726	C	T	0.143141	1006
15	rs72764728	C	T	0.143141	1006
15	rs57245562	A	C	0.143141	1006
15	rs56986708	A	T	0.143141	1006
15	rs74577788	T	C	0.143141	1006
15	rs77127879	G	T	0.143141	1006
15	rs72764730	C	T	0.143141	1006
15	rs72764731	T	C	0.143141	1006
15	rs72764732	C	A	0.144135	1006
15	rs79977430	G	T	0.143141	1006
15	rs7162013	C	A	0.488072	1006
15	rs117676316	G	A	0.0188867	1006
15	rs72764733	T	A	0.142147	1006
15	rs72764734	A	G	0.144135	1006
15	rs72764735	C	T	0.142147	1006
15	rs16945255	A	G	0.141153	1006
15	rs72764736	C	T	0.140159	1006
15	rs11639373	G	C	0.141153	1006
15	rs7163341	A	T	0.412525	1006
15	rs7163914	A	C	0.146123	1006
15	rs74038062	C	T	0.082505	1006
15	rs17594278	T	C	0.408549	1006
15	rs72764737	T	C	0.408549	1006
15	rs12148632	A	G	0.408549	1006
15	rs12148191	C	G	0.267396	1006
15	rs12148633	A	G	0.408549	1006
15	rs7170234	A	G	0.408549	1006
15	rs7169775	C	T	0.409543	1006
15	rs72764739	C	T	0.408549	1006
15	rs77573390	T	G	0.408549	1006
15	rs76763960	C	G	0.408549	1006
15	rs75958546	C	T	0.408549	1006
15	rs72764740	G	C	0.408549	1006
15	rs17516032	A	G	0.409543	1006
15	rs77286987	C	T	0.139165	1006
15	rs16945257	C	G	0.0854871	1006
15	rs55697176	A	G	0.0854871	1006
15	rs72764741	G	C	0.141153	1006
15	rs74381521	G	A	0.0427435	1006
15	rs76700998	G	C	0.353877	1006
15	rs111681086	T	C	0.26839	1006
15	rs12905734	G	A	0.253479	1006
15	rs28421189	G	A	0.38668	1006
15	rs16945263	T	C	0.084493	1006
15	rs7498036	T	C	0.753479	1006
15	rs16945265	T	C	0.353877	1006
15	rs11635739	T	C	0.496024	1006
15	rs9672243	A	G	0.748509	1006
15	rs17516053	A	G	0.141153	1006
15	rs2214075	A	G	0.272366	1006
15	rs2188461	C	G	0.496024	1006
15	rs12915458	T	C	0.0337972	1006
15	rs8031361	C	T	0.697813	1006
15	rs9672495	G	A	0.0805169	1006
15	rs9672505	G	A	0.083499	1006
15	rs9672512	G	A	0.0805169	1006
15	rs111283367	C	T	0.0397614	1006
15	rs59134725	A	C	0.083499	1006
15	rs55917369	C	G	0.083499	1006
15	rs10520697	T	A	0.347913	1006
15	rs11637978	C	G	0.428429	1006
15	rs11637698	G	A	0.347913	1006
15	rs7498001	T	C	0.349901	1006
15	rs7498005	T	C	0.698807	1006
15	rs72764745	T	A	0.343936	1006
15	rs2040579	T	C	0.698807	1006
15	rs2214074	T	C	0.0954274	1006
15	rs2188460	T	C	0.342942	1006
15	rs12148251	G	A	0.337972	1006
15	rs2040578	T	C	0.516899	1006
15	rs6416561	G	A	0.821074	1006
15	rs17594412	A	G	0.0934394	1006
15	rs4932594	A	G	0.0367793	1006
15	rs16945273	G	T	0.0944334	1006
15	rs2073987	C	T	0.269384	1006
15	rs2892181	T	C	0.264414	1006
15	rs17594433	G	T	0.0944334	1006
15	rs74038081	T	C	0.0765408	1006
15	rs62025204	G	T	0.689861	1006
15	rs79864850	G	A	0.0944334	1006
15	rs17516129	A	G	0.247515	1006
15	rs6496764	T	G	0.365805	1006
15	rs74038083	C	T	0.0765408	1006
15	rs6496765	G	T	0.442346	1006
15	rs8030384	G	A	0.0775348	1006
15	rs7497672	T	C	0.364811	1006
15	rs11855328	T	C	0.347913	1006
15	rs11857735	G	A	0.347913	1006
15	rs7497920	A	G	0.347913	1006
15	rs3862440	T	G	0.363817	1006
15	rs10152960	C	T	0.0367793	1006
15	rs149421068	T	G	0.0944334	1006
15	rs2078879	G	A	0.0795229	1006
15	rs2078878	A	G	0.347913	1006
15	rs2028023	A	C	0.33996	1006
15	rs2028022	G	A	0.347913	1006
15	rs75680058	C	T	0.0119284	1006
15	rs719987	A	G	0.269384	1006
15	rs719986	G	A	0.347913	1006
15	rs719985	A	G	0.269384	1006
15	rs2007573	G	A	0.0944334	1006
15	rs72764752	G	T	0.0944334	1006
15	rs187171325	T	C	0.00894632	1006
15	rs117932772	A	G	0.026839	1006
15	rs11858243	A	G	0.693837	1006
15	rs11858273	A	G	0.348907	1006
15	rs12591682	T	C	0.44334	1006
15	rs12593338	G	A	0.348907	1006
15	rs12593523	C	T	0.348907	1006
15	rs113252802	C	A	0.0944334	1006
15	rs12591161	A	C	0.442346	1006
15	rs12591767	T	G	0.44334	1006
15	rs139346643	G	A	0.0129225	1006
15	rs76342490	T	G	0.44334	1006
15	rs55932911	G	A	0.0785288	1006
15	rs148472235	C	T	0.0785288	1006
15	rs148761946	A	T	0.269384	1006
15	rs112299524	A	T	0.691849	1006
15	rs4332726	A	G	0.44334	1006
15	rs111917749	G	A	0.0795229	1006
15	rs4932520	C	G	0.44334	1006
15	rs4932521	T	C	0.364811	1006
15	rs994652	G	A	0.364811	1006
15	rs994651	T	C	0.364811	1006
15	rs147644181	G	A	0.0944334	1006
15	rs7496913	A	G	0.692843	1006
15	rs139110013	G	T	0.0944334	1006
15	rs2006849	T	C	0.364811	1006
15	rs59119768	G	A	0.0775348	1006
15	rs57374761	C	T	0.0775348	1006
15	rs150943310	A	G	0.0318091	1006
15	rs12899732	G	C	0.691849	1006
15	rs12899894	G	A	0.691849	1006
15	rs75193159	C	T	0.0994036	1006
15	rs74800409	C	T	0.0944334	1006
15	rs114334675	C	G	0.0944334	1006
15	rs72764756	A	G	0.0944334	1006
15	rs72764757	G	T	0.172962	1006
15	rs11631514	C	A	0.0944334	1006
15	rs11073983	C	T	0.0944334	1006
15	rs11073984	T	C	0.0944334	1006
15	rs12905479	G	A	0.441352	1006
15	rs72764759	C	T	0.0944334	1006
15	rs72764760	T	C	0.0944334	1006
15	rs72764761	C	T	0.0944334	1006
15	rs74038091	G	A	0.0775348	1006
15	rs72764762	T	C	0.0944334	1006
15	rs11638187	A	G	0.0944334	1006
15	rs11638199	A	T	0.0944334	1006
15	rs59677390	G	A	0.0805169	1006
15	rs57102165	C	T	0.323062	1006
15	rs11633199	C	T	0.422465	1006
15	rs17594552	G	A	0.416501	1006
15	rs72764763	G	A	0.0944334	1006
15	rs12902702	T	C	0.739563	1006
15	rs183551499	A	G	0.0129225	1006
15	rs72764764	T	A	0.419483	1006
15	rs75859643	C	T	0.0715706	1006
15	rs112396280	G	A	0.317097	1006
15	rs77803198	A	G	0.0337972	1006
15	rs11634757	A	C	0.0944334	1006
15	rs74038094	A	G	0.322068	1006
15	rs74038095	C	A	0.0715706	1006
15	rs76480488	C	T	0.0675944	1006
15	rs75082574	T	A	0.0675944	1006
15	rs11856697	A	G	0.0715706	1006
15	rs1467928	G	A	0.244533	1006
15	rs2157908	G	A	0.244533	1006
15	rs148987425	C	T	0.0318091	1006
15	rs730617	T	C	0.0675944	1006
15	rs756874	A	G	0.355865	1006
15	rs756873	C	T	0.340954	1006
15	rs886144	C	T	0.338966	1006
15	rs2012517	T	C	0.333996	1006
15	rs2012503	C	T	0.258449	1006
15	rs730616	C	T	0.287276	1006
15	rs28479583	G	A	0.389662	1006
15	rs11858835	A	G	0.390656	1006
15	rs41376547	C	T	0.055666	1006
15	rs77031540	G	T	0.0437376	1006
15	rs75770669	C	G	0.250497	1006
15	rs11852888	A	G	0.390656	1006
15	rs11856151	C	T	0.346918	1006
15	rs7165426	C	T	0.346918	1006
15	rs7166009	C	T	0.345924	1006
15	rs28877973	C	T	0.346918	1006
15	rs28782496	G	C	0.346918	1006
15	rs147201008	T	A	0.0328032	1006
15	rs143770404	G	A	0.254473	1006
15	rs112692111	T	A	0.345924	1006
15	rs12439167	T	C	0.327038	1006
15	rs12594268	G	A	0.328032	1006
15	rs12594296	G	C	0.328032	1006
15	rs2013065	G	A	0.327038	1006
15	rs2028021	G	A	0.327038	1006
15	rs2028020	A	C	0.327038	1006
15	rs8037378	C	A	0.327038	1006
15	rs9806585	A	C	0.327038	1006
15	rs2028019	A	G	0.327038	1006
15	rs7497813	G	A	0.67495	1006
15	rs62025249	C	T	0.00894632	1006
15	rs8032314	T	G	0.327038	1006
15	rs4322639	A	G	0.327038	1006
15	rs4502199	G	A	0.327038	1006
15	rs9806253	C	A	0.327038	1006
15	rs9646229	T	G	0.314115	1006
15	rs8031740	G	C	0.675944	1006
15	rs12912255	T	C	0.327038	1006
15	rs137870238	G	T	0.0109344	1006
15	rs17516375	G	A	0.321074	1006
15	rs12898212	T	A	0.328032	1006
15	rs144295476	A	G	0.0328032	1006
15	rs16945290	G	A	0.055666	1006
15	rs11858387	A	C	0.318091	1006
15	rs11073985	T	C	0.675944	1006
15	rs8038612	G	A	0.675944	1006
15	rs12592874	G	A	0.326044	1006
15	rs2106481	T	A	0.328032	1006
15	rs7495949	C	T	0.32505	1006
15	rs7495738	G	C	0.32505	1006
15	rs8031077	C	G	0.670974	1006
15	rs8029994	G	A	0.32505	1006
15	rs115759999	T	A	0.0328032	1006
15	rs6496769	G	T	0.38171	1006
15	rs60336190	T	G	0.0526839	1006
15	rs7498035	A	G	0.328032	1006
15	rs113473179	C	T	0.0536779	1006
15	rs58276564	T	C	0.346918	1006
15	rs12440457	A	G	0.675944	1006
15	rs138517739	C	A	0.0357853	1006
15	rs7173731	T	C	0.717694	1006
15	rs74741146	A	G	0.0357853	1006
15	rs7167305	G	T	0.646123	1006
15	rs11853445	A	G	0.293241	1006
15	rs12904818	A	G	0.0119284	1006
15	rs12903449	G	A	0.581511	1006
15	rs17693330	C	A	0.0656064	1006
15	rs1476078	G	A	0.0894632	1006
15	rs1476077	G	A	0.055666	1006
15	rs113015746	C	T	0.0139165	1006
15	rs7180671	G	T	0.0864811	1006
15	rs8038237	A	G	0.0944334	1006
15	rs78058433	A	G	0.0357853	1006
15	rs8038323	C	A	0.636183	1006
15	rs111491001	A	C	0.0934394	1006
15	rs149053118	G	A	0.0357853	1006
15	rs74454900	A	T	0.0934394	1006
15	rs75770815	A	G	0.0934394	1006
15	rs539161853	G	A	0.0357853	1006
15	rs76246778	C	G	0.0377734	1006
15	rs2285531	G	A	0.364811	1006
15	rs16945332	C	T	0.0536779	1006
15	rs2285530	C	A	0.671968	1006
15	rs2285529	A	G	0.670974	1006
15	rs2285528	C	T	0.629225	1006
15	rs2285527	C	A	0.629225	1006
15	rs11858470	C	G	0.40159	1006
15	rs8039294	G	T	0.0924453	1006
15	rs8040825	C	A	0.403579	1006
15	rs80289545	C	T	0.055666	1006
15	rs16945351	T	C	0.055666	1006
15	rs8040569	T	C	0.404573	1006
15	rs60591252	G	A	0.05666	1006
15	rs77948771	C	T	0.182903	1006
15	rs11854467	C	G	0.313121	1006
15	rs7182325	T	G	0.0357853	1006
15	rs2892184	A	G	0.125249	1006
15	rs79000402	G	A	0.028827	1006
15	rs11073986	T	C	0.138171	1006
15	rs11073987	G	T	0.142147	1006
15	rs77737759	C	T	0.125249	1006
15	rs79958190	A	G	0.0298211	1006
15	rs113648862	A	T	0.0228628	1006
15	rs146136679	C	T	0.0626243	1006
15	rs7170681	T	C	0.0347913	1006
15	rs72748102	C	T	0.0337972	1006
15	rs7171800	T	G	0.0328032	1006
15	rs11853803	T	C	0.125249	1006
15	rs117887116	G	A	0.0109344	1006
15	rs112352950	C	A	0.0248509	1006
15	rs17594915	G	A	0.0248509	1006
15	rs116902473	C	T	0.0168986	1006
15	rs146963253	A	C	0.0208748	1006
15	rs112933294	C	G	0.0328032	1006
15	rs143100214	T	G	0.00795229	1006
15	rs76726857	G	A	0.0208748	1006
15	rs75951885	G	A	0.028827	1006
15	rs145173060	C	T	0.0258449	1006
15	rs16945369	C	T	0.126243	1006
15	rs113179732	A	G	0.0258449	1006
15	rs6496772	A	G	0.125249	1006
15	rs6496773	T	C	0.126243	1006
15	rs8043369	A	G	0.208748	1006
15	rs73517605	C	T	0.208748	1006
15	rs75024219	G	A	0.0238569	1006
15	rs7165564	G	A	0.178926	1006
15	rs7166153	G	A	0.21173	1006
15	rs78996014	T	C	0.0238569	1006
15	rs73517609	C	A	0.0328032	1006
15	rs17594929	T	A	0.17992	1006
15	rs74587705	C	T	0.0238569	1006
15	rs117887940	G	A	0.0178926	1006
15	rs7496780	A	G	0.428429	1006
15	rs79019892	C	G	0.181909	1006
15	rs11630131	G	A	0.159046	1006
15	rs57288276	G	A	0.0298211	1006
15	rs2028018	T	C	0.0367793	1006
15	rs2073967	G	A	0.225646	1006
15	rs7179149	A	G	0.210736	1006
15	rs62026588	G	C	0.0377734	1006
15	rs6496774	A	G	0.207753	1006
15	rs57173318	C	G	0.0636183	1006
15	rs11853906	T	C	0.0636183	1006
15	rs8029075	A	G	0.248509	1006
15	rs8034168	C	T	0.196819	1006
15	rs8034482	C	T	0.193837	1006
15	rs8035254	A	G	0.196819	1006
15	rs117515292	C	T	0.0437376	1006
15	rs1002556	A	C	0.186879	1006
15	rs9673021	C	T	0.0656064	1006
15	rs114410985	C	T	0.00994036	1006
15	rs7183676	A	G	0.248509	1006
15	rs11631668	T	C	0.248509	1006
15	rs11631712	T	C	0.251491	1006
15	rs11631720	T	C	0.248509	1006
15	rs62026591	C	T	0.136183	1006
15	rs8028331	A	G	0.256461	1006
15	rs6496776	C	A	0.248509	1006
15	rs6496777	G	A	0.248509	1006
15	rs2214076	A	G	0.248509	1006
15	rs2188462	C	G	0.248509	1006
15	rs8038425	C	T	0.248509	1006
15	rs3784773	C	A	0.251491	1006
15	rs3784772	C	A	0.202783	1006
15	rs6496778	A	G	0.248509	1006
15	rs76522880	A	G	0.0238569	1006
15	rs16945403	A	G	0.0417495	1006
15	rs62026592	C	G	0.158052	1006
15	rs977681	T	A	0.200795	1006
15	rs72655642	A	G	0.181909	1006
15	rs3784768	A	C	0.245527	1006
15	rs6496779	A	G	0.244533	1006
15	rs56325903	C	T	0.0864811	1006
15	rs8026662	C	T	0.218688	1006
15	rs118049527	C	T	0.0119284	1006
15	rs1005143	T	C	0.168986	1006
15	rs1005142	A	G	0.0536779	1006
15	rs76297582	C	T	0.0228628	1006
15	rs1005141	T	G	0.266402	1006
15	rs117239529	T	C	0.0188867	1006
15	rs8027320	T	C	0.16998	1006
15	rs994778	C	A	0.16998	1006
15	rs11638996	G	A	0.167992	1006
15	rs719176	G	A	0.167992	1006
15	rs7172040	T	G	0.158052	1006
15	rs112643138	C	T	0.0228628	1006
15	rs16945424	A	T	0.028827	1006
15	rs16945429	C	T	0.167992	1006
15	rs11853153	C	T	0.167992	1006
15	rs8027716	G	T	0.168986	1006
15	rs8033801	C	T	0.167992	1006
15	rs17516708	A	T	0.154076	1006
15	rs11073988	G	A	0.2167	1006
15	rs11637499	A	C	0.163022	1006
15	rs79863589	T	C	0.0228628	1006
15	rs7179469	G	A	0.166998	1006
15	rs992748	T	A	0.144135	1006
15	rs992747	G	A	0.106362	1006
15	rs8031572	C	T	0.0636183	1006
15	rs17595027	C	T	0.104374	1006
15	rs60116180	A	G	0.0228628	1006
15	rs2078877	G	A	0.17992	1006
15	rs2078876	G	A	0.323062	1006
15	rs2078875	C	T	0.249503	1006
15	rs2078874	A	G	0.154076	1006
15	rs8042596	C	T	0.308151	1006
15	rs62026593	G	A	0.144135	1006
15	rs8041730	G	C	0.291252	1006
15	rs144618127	A	C	0.0298211	1006
15	rs74040150	C	A	0.0308151	1006
15	rs8027769	T	C	0.173956	1006
15	rs8042096	G	A	0.33996	1006
15	rs56303595	A	C	0.33002	1006
15	rs200296317	G	A	0.105368	1006
15	rs11853103	C	T	0.114314	1006
15	rs62026595	A	T	0.144135	1006
15	rs11853193	C	T	0.258449	1006
15	rs11853198	C	T	0.289264	1006
15	rs78413762	C	A	0.0924453	1006
15	rs8034568	C	A	0.258449	1006
15	rs62026596	C	T	0.144135	1006
15	rs8027498	G	A	0.260437	1006
15	rs12909119	T	A	0.0447316	1006
15	rs16945457	A	C	0.204771	1006
15	rs2074084	T	A	0.319085	1006
15	rs78068964	A	G	0.0407555	1006
15	rs2285625	T	C	0.308151	1006
15	rs2269799	T	C	0.319085	1006
15	rs12101329	G	C	0.151093	1006
15	rs12101330	G	A	0.151093	1006
15	rs2269798	T	C	0.156064	1006
15	rs72750207	C	T	0.0407555	1006
15	rs2269797	A	G	0.368787	1006
15	rs62026598	G	T	0.144135	1006
15	rs2269795	A	G	0.368787	1006
15	rs2285624	T	A	0.15507	1006
15	rs11073989	G	A	0.335984	1006
15	rs1076179	T	C	0.368787	1006
15	rs1079535	C	A	0.338966	1006
15	rs1075839	C	T	0.0139165	1006
15	rs1075840	T	G	0.364811	1006
15	rs10852146	A	G	0.823062	1006
15	rs11854154	A	G	0.0308151	1006
15	rs73520042	G	T	0.0407555	1006
15	rs12909322	C	T	0.0298211	1006
15	rs16945465	C	T	0.152087	1006
15	rs16945469	C	A	0.0407555	1006
15	rs16945475	A	G	0.0308151	1006
15	rs8038914	G	A	0.0298211	1006
15	rs8040924	A	G	0.0298211	1006
15	rs62026599	C	T	0.150099	1006
15	rs12908998	G	A	0.0516899	1006
15	rs12910392	C	G	0.0139165	1006
15	rs16945481	T	C	0.150099	1006
15	rs16945485	A	G	0.151093	1006
15	rs59347374	A	C	0.0308151	1006
15	rs77643373	C	T	0.124254	1006
15	rs79884087	T	C	0.0298211	1006
15	rs11852740	T	C	0.0308151	1006
15	rs11855090	G	A	0.0308151	1006
15	rs62026600	C	T	0.23161	1006
15	rs17595167	A	G	0.210736	1006
15	rs62652916	A	G	0.276342	1006
15	rs57788091	C	A	0.0308151	1006
15	rs148227062	G	A	0.0258449	1006
15	rs2239994	C	T	0.116302	1006
15	rs78177478	G	A	0.194831	1006
15	rs12914276	A	G	0.208748	1006
15	rs11629714	C	T	0.159046	1006
15	rs2301665	A	G	0.333002	1006
15	rs56175742	G	A	0.291252	1006
15	rs62026602	C	T	0.127237	1006
15	rs11637525	T	C	0.212724	1006
15	rs3743444	G	A	0.139165	1006
15	rs62026603	A	C	0.128231	1006
15	rs62026604	C	T	0.106362	1006
15	rs6496780	A	G	0.343936	1006
15	rs62026605	A	C	0.128231	1006
15	rs6496781	G	C	0.340954	1006
15	rs6496782	A	G	0.33996	1006
15	rs9302350	G	T	0.263419	1006
15	rs72478460	A	G	0.263419	1006
15	rs62026608	C	T	0.260437	1006
15	rs10438438	A	C	0.319085	1006
15	rs62026609	A	G	0.106362	1006
15	rs2239993	A	G	0.301193	1006
15	rs116922550	C	G	0.0755467	1006
15	rs2239992	G	A	0.370775	1006
15	rs72655644	G	A	0.301193	1006
15	rs59009172	A	G	0.129225	1006
15	rs60665994	G	T	0.104374	1006
15	rs61680841	A	T	0.104374	1006
15	rs8032397	G	A	0.461233	1006
15	rs62026611	C	T	0.369781	1006
15	rs11854719	G	T	0.370775	1006
15	rs62026628	C	T	0.104374	1006
15	rs57997226	A	C	0.373757	1006
15	rs61594879	A	G	0.127237	1006
15	rs62026631	C	G	0.127237	1006
15	rs62026632	G	A	0.130219	1006
15	rs2106694	C	T	0.297217	1006
15	rs62026633	C	A	0.440358	1006
15	rs72750212	G	A	0.302187	1006
15	rs62026634	C	A	0.127237	1006
15	rs2892185	C	T	0.297217	1006
15	rs6496783	T	C	0.440358	1006
15	rs7169368	G	T	0.304175	1006
15	rs7176398	T	C	0.432406	1006
15	rs2106693	T	C	0.131213	1006
15	rs2106692	G	A	0.296223	1006
15	rs2106691	A	G	0.131213	1006
15	rs62026635	G	A	0.131213	1006
15	rs12916045	C	T	0.0815109	1006
15	rs8043200	A	G	0.347913	1006
15	rs62026636	T	A	0.131213	1006
15	rs7167433	A	C	0.94334	1006
15	rs2239990	A	G	0.269384	1006
15	rs78759129	G	A	0.0218688	1006
15	rs10468143	T	A	0.0775348	1006
15	rs117151433	G	A	0.00994036	1006
15	rs1117388	C	T	0.21173	1006
15	rs1117387	A	T	0.21173	1006
15	rs11854895	T	A	0.213718	1006
15	rs16945508	C	A	0.0874751	1006
15	rs2301664	C	T	0.0765408	1006
15	rs117361551	A	G	0.0168986	1006
15	rs34715451	G	A	0.0685885	1006
15	rs7169561	T	A	0.0914513	1006
15	rs11857061	A	T	0.131213	1006
15	rs74038450	C	T	0.0755467	1006
15	rs17516986	C	T	0.12326	1006
15	rs12902496	T	C	0.05666	1006
15	rs141126955	G	C	0.0149105	1006
15	rs12595353	G	A	0.217694	1006
15	rs75669900	C	A	0.0874751	1006
15	rs72750218	T	C	0.0168986	1006
15	rs80189677	A	G	0.0477137	1006
15	rs16945523	G	C	0.0934394	1006
15	rs16945529	A	G	0.0894632	1006
15	rs75467612	G	A	0.0178926	1006
15	rs150015551	C	T	0.0228628	1006
15	rs2188753	A	G	0.0487078	1006
15	rs76527902	G	C	0.0864811	1006
15	rs7169918	C	G	0.503976	1006
15	rs111777759	T	C	0.0854871	1006
15	rs2078961	G	T	0.0407555	1006
15	rs11632812	T	G	0.124254	1006
15	rs74427091	C	T	0.0536779	1006
15	rs145365621	C	T	0.0149105	1006
15	rs17517123	G	A	0.0924453	1006
15	rs55908413	C	T	0.145129	1006
15	rs142412466	T	C	0.0218688	1006
15	rs17595447	C	T	0.0248509	1006
15	rs78566258	G	A	0.0357853	1006
15	rs36024313	A	G	0.0636183	1006
15	rs36031235	A	G	0.0626243	1006
15	rs8039678	C	T	0.0596421	1006
15	rs6496784	G	T	0.0626243	1006
15	rs116919425	G	C	0.0318091	1006
15	rs141339106	C	A	0.00894632	1006
15	rs12900791	T	C	0.0636183	1006
15	rs8026639	A	G	0.232604	1006
15	rs117871283	A	G	0.0318091	1006
15	rs12900080	G	C	0.0198807	1006
15	rs12902360	A	C	0.295229	1006
15	rs148232630	A	G	0.0149105	1006
15	rs12912207	T	G	0.0616302	1006
15	rs79737150	C	T	0.0745527	1006
15	rs17595461	A	G	0.333002	1006
15	rs140473167	T	C	0.0258449	1006
15	rs35660688	T	C	0.0198807	1006
15	rs143484277	T	C	0.00894632	1006
15	rs7183991	C	T	0.0198807	1006
15	rs7163567	A	G	0.0606362	1006
15	rs75626193	C	A	0.0367793	1006
15	rs12904745	C	T	0.0198807	1006
15	rs74887829	A	G	0.0168986	1006
15	rs17595496	A	G	0.0168986	1006
15	rs190909607	C	T	0.00497018	1006
15	rs6496785	A	C	0.373757	1006
15	rs7176547	T	C	0.0198807	1006
15	rs8026136	G	A	0.0616302	1006
15	rs34794771	A	C	0.0198807	1006
15	rs6496786	T	A	0.322068	1006
15	rs113455128	A	G	0.0934394	1006
15	rs8030366	T	C	0.356859	1006
15	rs117471830	T	A	0.0248509	1006
15	rs72750226	G	C	0.05666	1006
15	rs12910718	C	A	0.0586481	1006
15	rs1073167	T	C	0.587475	1006
15	rs79586007	C	T	0.0347913	1006
15	rs28819413	C	T	0.0477137	1006
15	rs2387110	A	G	0.369781	1006
15	rs8025209	G	C	0.0626243	1006
15	rs74326558	C	A	0.0377734	1006
15	rs7170688	G	T	0.492048	1006
15	rs7170695	G	C	0.578529	1006
15	rs80196221	G	T	0.0377734	1006
15	rs138204367	C	T	0.0208748	1006
15	rs2188752	C	A	0.564612	1006
15	rs7177108	G	C	0.5666	1006
15	rs7178775	C	T	0.501988	1006
15	rs1079537	C	G	0.550696	1006
15	rs1079536	G	C	0.579523	1006
15	rs28386929	A	G	0.0516899	1006
15	rs1120074	C	T	0.536779	1006
15	rs183685281	A	G	0.00994036	1006
15	rs7164009	T	G	0.0646123	1006
15	rs12903864	G	A	0.0576541	1006
15	rs12148732	G	T	0.474155	1006
15	rs8035347	G	C	0.537773	1006
15	rs186578766	A	G	0.00497018	1006
15	rs7496820	G	A	0.549702	1006
15	rs147881041	G	A	0.0208748	1006
15	rs1120511	G	A	0.534791	1006
15	rs7181485	G	C	0.543738	1006
15	rs7161757	C	G	0.510934	1006
15	rs146223907	T	A	0.0397614	1006
15	rs12908746	A	G	0.0198807	1006
15	rs28555604	G	A	0.0487078	1006
15	rs1125314	T	A	0.564612	1006
15	rs62026640	C	G	0.0715706	1006
15	rs16945630	T	C	0.0387674	1006
15	rs12899782	C	T	0.0198807	1006
15	rs7162374	G	A	0.515905	1006
15	rs28547455	G	A	0.437376	1006
15	rs28451850	T	A	0.436382	1006
15	rs79172133	G	C	0.026839	1006
15	rs28678705	G	C	0.483101	1006
15	rs10520695	G	A	0.0387674	1006
15	rs28718817	G	T	0.0487078	1006
15	rs56855082	C	A	0.260437	1006
15	rs17643123	G	A	0.486083	1006
15	rs72750241	G	A	0.0198807	1006
15	rs117879635	C	T	0.0168986	1006
15	rs1858998	G	C	0.496024	1006
15	rs6496787	T	G	0.575547	1006
15	rs7178608	C	T	0.0994036	1006
15	rs8023468	T	C	0.0616302	1006
15	rs7183633	G	A	0.0606362	1006
15	rs28431021	T	G	0.0705765	1006
15	rs76646445	T	C	0.0397614	1006
15	rs12903595	A	G	0.0198807	1006
15	rs2188751	G	A	0.534791	1006
15	rs7174357	T	C	0.0616302	1006
15	rs72750243	G	A	0.0198807	1006
15	rs12915861	A	G	0.0198807	1006
15	rs117434713	A	G	0.0178926	1006
15	rs76516409	G	A	0.0397614	1006
15	rs8024092	G	A	0.0248509	1006
15	rs11852456	G	A	0.0198807	1006
15	rs12904957	G	A	0.0198807	1006
15	rs79570411	G	A	0.0188867	1006
15	rs12907538	A	G	0.0198807	1006
15	rs7165856	C	A	0.0198807	1006
15	rs7166063	C	T	0.0208748	1006
15	rs1125458	G	A	0.497018	1006
15	rs7170577	G	A	0.498012	1006
15	rs12912727	C	T	0.542744	1006
15	rs7163044	A	G	0.469185	1006
15	rs12898915	C	T	0.470179	1006
15	rs12899041	C	A	0.455268	1006
15	rs112485216	C	T	0.0387674	1006
15	rs74346843	C	T	0.0337972	1006
15	rs9302351	C	A	0.4334	1006
15	rs1125976	T	C	0.0487078	1006
15	rs111703902	G	A	0.00994036	1006
15	rs12915198	T	C	0.0208748	1006
15	rs7177152	A	G	0.620278	1006
15	rs10520694	A	G	0.0467197	1006
15	rs78771307	G	C	0.0238569	1006
15	rs12439990	G	A	0.0457256	1006
15	rs12441067	C	T	0.549702	1006
15	rs12438149	A	G	0.531809	1006
15	rs7166563	C	G	0.553678	1006
15	rs74541894	C	A	0.0139165	1006
15	rs1111187	C	T	0.547714	1006
15	rs117009807	A	C	0.0308151	1006
15	rs79141035	C	T	0.0377734	1006
15	rs11073996	G	A	0.547714	1006
15	rs55891363	A	G	0.0387674	1006
15	rs117468415	C	T	0.0337972	1006
15	rs76105807	C	T	0.05666	1006
15	rs80102616	G	T	0.0139165	1006
15	rs4486861	C	T	0.523857	1006
15	rs74651658	A	G	0.0397614	1006
15	rs12899616	T	C	0.0228628	1006
15	rs28756010	C	T	0.520875	1006
15	rs12900694	A	G	0.0228628	1006
15	rs150351242	C	A	0.0407555	1006
15	rs7170523	A	G	0.597416	1006
15	rs8036423	T	A	0.543738	1006
15	rs11634165	T	G	0.0994036	1006
15	rs5021331	C	T	0.170974	1006
15	rs11637976	C	A	0.0964215	1006
15	rs79405989	G	A	0.0387674	1006
15	rs78241091	G	A	0.0964215	1006
15	rs12443360	C	T	0.16998	1006
15	rs148056968	C	G	0.0974155	1006
15	rs34943288	T	C	0.560636	1006
15	rs7167175	A	T	0.171968	1006
15	rs79229588	A	T	0.0964215	1006
15	rs8033124	C	A	0.666004	1006
15	rs78153589	G	C	0.0417495	1006
15	rs8034737	A	G	0.0964215	1006
15	rs9972541	T	C	0.589463	1006
15	rs151252766	G	A	0.0119284	1006
15	rs12914041	A	G	0.589463	1006
15	rs77415127	C	G	0.0377734	1006
15	rs12900377	A	G	0.540755	1006
15	rs117327685	C	A	0.0437376	1006
15	rs6496789	A	G	0.633201	1006
15	rs76548962	G	T	0.0397614	1006
15	rs11630057	G	A	0.737575	1006
15	rs76056705	A	G	0.0894632	1006
15	rs76644155	G	T	0.0984095	1006
15	rs7496004	G	A	0.636183	1006
15	rs58377354	T	C	0.0387674	1006
15	rs55888361	C	T	0.0387674	1006
15	rs4932525	T	C	0.39662	1006
15	rs61310238	G	A	0.162028	1006
15	rs12903434	A	G	0.362823	1006
15	rs11853306	A	G	0.40159	1006
15	rs59467920	T	A	0.16501	1006
15	rs60108296	G	A	0.164016	1006
15	rs57508531	C	T	0.16501	1006
15	rs7174162	T	C	0.385686	1006
15	rs7173692	C	T	0.208748	1006
15	rs34753425	T	C	0.476143	1006
15	rs55723424	G	T	0.208748	1006
15	rs7174648	C	T	0.208748	1006
15	rs4586406	T	C	0.867793	1006
15	rs56412460	G	A	0.183897	1006
15	rs4932526	T	A	0.857853	1006
15	rs4932487	G	A	0.130219	1006
15	rs7181278	C	A	0.393638	1006
15	rs7181954	A	G	0.394632	1006
15	rs7162929	G	T	0.852883	1006
15	rs7164154	G	T	0.723658	1006
15	rs141371674	C	A	0.00795229	1006
15	rs12907208	A	G	0.631213	1006
15	rs9920435	C	T	0.128231	1006
15	rs9920122	C	A	0.855865	1006
15	rs80350156	T	C	0.0934394	1006
15	rs7402244	G	A	0.631213	1006
15	rs112277805	C	A	0.0944334	1006
15	rs12911655	T	A	0.855865	1006
15	rs7173092	A	G	0.725646	1006
15	rs4589531	C	T	0.251491	1006
```
