## Supplementary material for "Characterization of shared and ancestry-specific signals driving complex traits using multi-ancestry fine-mapping": s1_ref.bim

```
15	rs7178103	0	90926799	C	T
15	rs2601186	0	90926921	A	G
15	rs12912856	0	90927130	C	T
15	rs76568403	0	90927884	C	T
15	rs9796504	0	90927939	C	T
15	rs142635762	0	90928239	C	T
15	rs72762375	0	90929177	A	T
15	rs2601187	0	90929388	A	G
15	rs2601188	0	90929563	C	T
15	rs2601189	0	90929874	G	A
15	rs2589939	0	90930875	C	T
15	rs2589940	0	90931363	C	T
15	rs2589941	0	90931457	C	T
15	rs111592783	0	90931720	G	A
15	rs7170385	0	90931815	T	A
15	rs148260841	0	90932665	C	T
15	rs141358900	0	90932884	T	C
15	rs2601190	0	90932966	A	C
15	rs113642408	0	90933525	C	T
15	rs62019353	0	90933683	T	C
15	rs28432211	0	90933745	C	T
15	rs3743418	0	90934331	A	G
15	rs2589942	0	90935181	T	C
15	rs147165247	0	90935866	C	G
15	rs2601191	0	90936225	T	C
15	rs2601192	0	90936704	G	A
15	rs2601193	0	90936878	T	C
15	rs2589943	0	90936884	G	T
15	rs2601194	0	90937051	T	A
15	rs187552556	0	90937262	G	A
15	rs76623813	0	90937465	C	T
15	rs2601195	0	90938232	G	A
15	rs142275524	0	90938493	C	T
15	rs28372225	0	90938651	A	C
15	rs2589944	0	90938720	T	C
15	rs10220750	0	90939294	G	C
15	rs2601197	0	90940059	C	A
15	rs2589945	0	90940331	C	T
15	rs142233586	0	90940910	G	C
15	rs3826002	0	90941044	G	A
15	rs560676016	0	90942364	A	T
15	rs7168898	0	90943065	G	A
15	rs8030390	0	90943471	G	A
15	rs8032687	0	90945186	C	T
15	rs8033512	0	90945307	A	T
15	rs2601198	0	90945443	C	G
15	rs2253425	0	90945759	G	A
15	rs2253419	0	90945875	A	G
15	rs34090687	0	90946757	A	G
15	rs1963478	0	90947108	T	C
15	rs8024110	0	90947453	C	T
15	rs28592701	0	90947691	A	T
15	rs8033897	0	90947842	T	G
15	rs8034045	0	90947899	T	C
15	rs2657948	0	90948617	G	A
15	rs2589947	0	90949177	G	A
15	rs16944355	0	90949196	G	A
15	rs7175440	0	90949403	C	T
15	rs6496670	0	90949480	A	G
15	rs149095335	0	90949756	A	G
15	rs11852549	0	90949904	T	G
15	rs16944362	0	90950061	T	C
15	rs10520689	0	90950358	C	T
15	rs77315628	0	90950394	T	C
15	rs2657949	0	90950790	G	A
15	rs28667854	0	90951341	G	A
15	rs10520688	0	90951516	T	C
15	rs7170480	0	90951639	C	T
15	rs7169914	0	90952049	G	T
15	rs2589948	0	90952232	G	A
15	rs17176399	0	90952327	A	G
15	rs2601199	0	90952565	C	G
15	rs2657950	0	90953068	A	G
15	rs139569201	0	90953387	G	A
15	rs144053010	0	90953591	T	C
15	rs28545005	0	90954131	A	G
15	rs76662718	0	90954235	C	A
15	rs62020687	0	90954396	C	T
15	rs2589949	0	90955015	G	A
15	rs2601200	0	90955177	C	T
15	rs7167704	0	90956801	G	T
15	rs2589950	0	90957179	C	T
15	rs2601201	0	90958000	C	T
15	rs60825716	0	90958053	G	A
15	rs2601202	0	90958089	G	A
15	rs2601203	0	90958129	T	G
15	rs2589951	0	90958392	T	C
15	rs8041401	0	90958545	A	G
15	rs8039719	0	90958584	G	C
15	rs142610209	0	90959319	T	C
15	rs2589952	0	90959585	T	C
15	rs8025048	0	90959589	G	A
15	rs60792326	0	90959790	C	T
15	rs2589953	0	90959954	T	C
15	rs11857092	0	90960115	T	C
15	rs113212493	0	90960293	T	A
15	rs74359821	0	90961055	T	G
15	rs62020693	0	90961504	A	G
15	rs2601204	0	90961518	G	A
15	rs2601205	0	90961813	A	G
15	rs2526000	0	90962626	C	T
15	rs2601206	0	90962699	G	A
15	rs116938864	0	90962821	G	C
15	rs17176602	0	90962971	G	A
15	rs150553145	0	90963371	T	C
15	rs2601207	0	90963542	G	C
15	rs2589954	0	90964135	A	G
15	rs2526001	0	90964193	C	T
15	rs55978751	0	90964205	C	T
15	rs115460785	0	90964294	G	A
15	rs11636205	0	90964323	C	T
15	rs2905963	0	90964891	C	T
15	rs2526002	0	90965655	C	T
15	rs62020696	0	90966084	C	T
15	rs7181256	0	90966518	T	C
15	rs112871898	0	90966831	C	G
15	rs1145323	0	90966936	G	A
15	rs74947679	0	90967149	C	G
15	rs2657946	0	90967513	G	C
15	rs2526003	0	90967711	A	T
15	rs10520687	0	90967749	C	G
15	rs8041764	0	90968264	G	A
15	rs1993161	0	90968316	C	T
15	rs8027919	0	90968398	T	G
15	rs1993162	0	90968514	G	C
15	rs2657947	0	90968977	T	C
15	rs1206680	0	90969137	T	C
15	rs2301827	0	90969195	A	T
15	rs2256388	0	90969335	G	T
15	rs2525999	0	90970571	A	G
15	rs2283441	0	90970781	G	A
15	rs2256110	0	90971036	T	C
15	rs2256097	0	90971331	A	T
15	rs2283442	0	90971478	C	G
15	rs62020723	0	90971738	G	C
15	rs2238320	0	90972441	G	A
15	rs12595061	0	90974057	A	T
15	rs8035817	0	90974327	G	A
15	rs8035980	0	90974390	G	C
15	rs8030722	0	90974920	G	A
15	rs16944405	0	90975517	A	G
15	rs6496673	0	90976106	C	T
15	rs6496674	0	90976340	G	T
15	rs8042861	0	90977333	G	T
15	rs78032540	0	90978080	T	C
15	rs113549378	0	90978961	C	T
15	rs16944414	0	90979121	A	C
15	rs2238321	0	90979410	C	T
15	rs62020724	0	90979619	A	T
15	rs62020725	0	90980980	C	T
15	rs75045594	0	90981420	A	G
15	rs7177137	0	90982482	A	T
15	rs6496675	0	90982756	C	T
15	rs4932342	0	90982923	C	T
15	rs16944421	0	90983100	A	G
15	rs16944424	0	90983465	A	G
15	rs8027211	0	90983706	T	C
15	rs12324924	0	90984854	T	G
15	rs16944431	0	90985403	G	T
15	rs57962570	0	90985596	C	G
15	rs2238322	0	90985742	A	G
15	rs62020727	0	90986301	C	T
15	rs2238323	0	90986403	G	A
15	rs139851358	0	90986902	G	A
15	rs189187005	0	90987226	G	A
15	rs11857598	0	90987762	C	T
15	rs56337344	0	90988371	A	T
15	rs6496676	0	90988384	A	T
15	rs12594457	0	90989720	T	G
15	rs117121928	0	90990254	A	G
15	rs6496677	0	90990358	A	G
15	rs4031431	0	90990782	G	T
15	rs12595115	0	90990958	T	G
15	rs7173201	0	90991195	A	T
15	rs7172909	0	90991416	C	T
15	rs75240462	0	90991456	T	G
15	rs2301828	0	90992654	G	T
15	rs2301829	0	90992687	A	G
15	rs78896416	0	90993016	G	A
15	rs886491	0	90993215	G	A
15	rs79900358	0	90993295	A	G
15	rs62020730	0	90993349	C	T
15	rs2158406	0	90994499	T	C
15	rs2107435	0	90994633	T	C
15	rs8025487	0	90995235	C	T
15	rs150395534	0	90995250	C	T
15	rs62020733	0	90995287	C	T
15	rs8025842	0	90995471	C	T
15	rs10520686	0	90997429	C	G
15	rs719473	0	90998064	A	G
15	rs62020734	0	90998430	G	C
15	rs16944453	0	90998905	G	A
15	rs3213649	0	90999128	A	C
15	rs76489431	0	90999706	G	A
15	rs8033813	0	90999715	A	T
15	rs8039288	0	91000445	T	A
15	rs2283443	0	91001300	C	G
15	rs2283444	0	91002201	G	A
15	rs12594352	0	91002657	A	G
15	rs79513439	0	91003125	G	A
15	rs28863184	0	91003986	G	A
15	rs28782602	0	91004067	C	T
15	rs12592611	0	91004093	C	T
15	rs2040808	0	91004365	T	C
15	rs1847858	0	91005137	T	C
15	rs1145324	0	91005365	A	G
15	rs59814752	0	91005738	G	A
15	rs28702574	0	91005977	A	T
15	rs2238324	0	91006989	T	C
15	rs77222074	0	91008266	T	C
15	rs12912995	0	91008536	T	C
15	rs2074581	0	91009147	T	G
15	rs2074582	0	91009177	A	G
15	rs2074583	0	91009192	T	C
15	rs2074584	0	91009381	G	A
15	rs2074585	0	91009484	G	A
15	rs62020738	0	91009814	C	G
15	rs1505936	0	91010776	T	C
15	rs2238325	0	91011262	A	G
15	rs16944473	0	91011705	C	G
15	rs77536163	0	91012166	A	G
15	rs2238327	0	91012949	G	A
15	rs143687115	0	91012981	G	A
15	rs150175757	0	91014792	C	T
15	rs62021772	0	91014946	G	A
15	rs4031435	0	91015566	G	C
15	rs2158407	0	91015807	A	G
15	rs16974212	0	91015901	C	T
15	rs1008507	0	91016742	C	T
15	rs1145325	0	91017232	G	A
15	rs78029681	0	91017983	C	T
15	rs11857774	0	91018375	C	T
15	rs78593480	0	91018629	A	T
15	rs191955220	0	91018748	C	T
15	rs7182658	0	91019248	A	T
15	rs117555778	0	91019452	C	T
15	rs28539372	0	91021412	T	A
15	rs28651333	0	91021718	C	T
15	rs10083670	0	91022135	C	T
15	rs10083679	0	91022139	A	G
15	rs78128146	0	91022147	C	A
15	rs10083661	0	91022339	G	A
15	rs12440447	0	91022694	C	G
15	rs8042913	0	91023147	G	C
15	rs16944485	0	91023600	C	A
15	rs182741348	0	91024146	C	T
15	rs28691618	0	91024196	G	C
15	rs7169182	0	91024343	C	G
15	rs11629883	0	91024896	C	A
15	rs62021773	0	91025813	G	T
15	rs11853271	0	91025830	G	A
15	rs145204917	0	91026254	T	C
15	rs8030299	0	91026459	G	A
15	rs8040585	0	91026477	T	C
15	rs16944500	0	91026973	A	T
15	rs7175476	0	91027184	G	C
15	rs2238329	0	91028401	G	A
15	rs9944285	0	91028456	C	T
15	rs10852132	0	91029817	A	G
15	rs11073928	0	91029828	G	A
15	rs16974215	0	91031048	C	T
15	rs28685205	0	91031121	A	G
15	rs28629981	0	91031523	G	A
15	rs12899260	0	91031553	A	G
15	rs16944509	0	91032003	G	A
15	rs12914981	0	91033849	T	G
15	rs6496678	0	91034456	A	G
15	rs6496679	0	91034559	C	G
15	rs8041397	0	91035064	G	A
15	rs16944518	0	91035084	A	C
15	rs138128745	0	91036223	C	A
15	rs1974519	0	91036460	A	G
15	rs4620932	0	91036569	G	A
15	rs7173724	0	91036855	A	G
15	rs1978149	0	91036976	A	G
15	rs1978150	0	91037041	C	T
15	rs1978151	0	91037300	G	A
15	rs28516870	0	91037754	G	A
15	rs16944523	0	91038294	T	C
15	rs6496680	0	91038477	T	C
15	rs7163560	0	91038620	A	T
15	rs11073929	0	91038819	A	G
15	rs7163632	0	91039020	C	T
15	rs11631269	0	91039374	T	C
15	rs11636089	0	91039527	C	T
15	rs62021775	0	91039596	T	C
15	rs7169787	0	91039929	C	T
15	rs16944527	0	91040216	G	T
15	rs2301832	0	91040725	A	T
15	rs144520677	0	91040996	T	C
15	rs142490393	0	91041238	G	A
15	rs11638780	0	91041896	G	T
15	rs11639150	0	91042071	C	G
15	rs10459677	0	91042399	A	C
15	rs16944529	0	91042807	T	G
15	rs2107436	0	91042921	A	T
15	rs11609	0	91043765	C	G
15	rs1042538	0	91044408	T	A
15	rs3540	0	91045408	G	A
15	rs3539	0	91045419	G	T
15	rs58438191	0	91045751	G	A
15	rs28672102	0	91045754	G	A
15	rs137965999	0	91045835	G	A
15	rs12907587	0	91045851	G	C
15	rs12913819	0	91045928	T	C
15	rs12909560	0	91045956	A	G
15	rs28534079	0	91046309	A	T
15	rs28377586	0	91046538	T	C
15	rs11073930	0	91046712	G	C
15	rs56397130	0	91046731	T	C
15	rs10152928	0	91047334	C	T
15	rs10152871	0	91047469	G	A
15	rs10152221	0	91047664	A	G
15	rs4932343	0	91048012	G	A
15	rs4932344	0	91048024	C	T
15	rs534841592	0	91048045	C	T
15	rs4932345	0	91048101	C	T
15	rs28644306	0	91048105	G	A
15	rs4932346	0	91048991	T	C
15	rs7176776	0	91049140	T	G
15	rs12911824	0	91049673	A	G
15	rs8037260	0	91049960	C	T
15	rs12708583	0	91050271	T	C
15	rs7182671	0	91050567	C	A
15	rs7181764	0	91050771	G	A
15	rs6496681	0	91051011	C	T
15	rs7498113	0	91051192	C	G
15	rs75869077	0	91051248	A	T
15	rs12050766	0	91051736	C	T
15	rs12708585	0	91052285	C	T
15	rs7496610	0	91052673	A	G
15	rs1876132	0	91052998	C	T
15	rs1876131	0	91053080	C	A
15	rs2352601	0	91053125	G	A
15	rs937793	0	91053583	T	C
15	rs6496682	0	91054215	A	G
15	rs7497528	0	91054525	T	G
15	rs7497550	0	91054593	T	G
15	rs8036202	0	91054934	A	C
15	rs11632380	0	91055198	G	A
15	rs11633692	0	91056043	G	A
15	rs12916560	0	91056259	A	C
15	rs7495080	0	91056681	G	A
15	rs58218975	0	91056798	C	G
15	rs28726086	0	91057457	C	G
15	rs36158120	0	91057487	G	A
15	rs58328011	0	91057629	C	A
15	rs11073932	0	91057735	G	A
15	rs11073933	0	91057773	C	T
15	rs11636731	0	91057917	C	T
15	rs7172859	0	91058386	C	T
15	rs11073934	0	91058451	C	A
15	rs34650360	0	91059017	T	C
15	rs10152831	0	91059190	C	T
15	rs9672149	0	91059224	T	A
15	rs8027565	0	91060589	G	A
15	rs62019394	0	91060730	C	T
15	rs149586097	0	91060955	G	A
15	rs12903058	0	91061121	G	T
15	rs7169522	0	91061469	C	G
15	rs139592553	0	91061493	G	A
15	rs28711568	0	91062280	G	C
15	rs11638839	0	91062623	A	G
15	rs1973537	0	91062901	T	C
15	rs6496683	0	91062956	C	G
15	rs28630708	0	91062986	C	A
15	rs4347600	0	91064464	G	T
15	rs4031382	0	91064533	A	G
15	rs12443252	0	91064690	C	T
15	rs7165454	0	91064749	T	C
15	rs7182610	0	91064910	C	T
15	rs12148876	0	91065208	G	A
15	rs11852792	0	91065927	G	C
15	rs62019395	0	91066309	G	T
15	rs56804919	0	91066348	C	T
15	rs186715491	0	91066409	A	G
15	rs60597654	0	91066771	C	G
15	rs4441248	0	91066861	G	T
15	rs4244879	0	91066915	C	T
15	rs4280212	0	91066929	A	G
15	rs8032431	0	91067006	G	A
15	rs58714003	0	91067481	C	T
15	rs12161988	0	91067922	A	G
15	rs7495784	0	91068882	T	C
15	rs62019399	0	91069641	C	T
15	rs67409214	0	91070109	C	G
15	rs11633723	0	91070509	T	C
15	rs11632673	0	91070544	A	G
15	rs62019400	0	91070965	A	G
15	rs189221035	0	91071259	G	C
15	rs11638617	0	91071593	G	T
15	rs11635252	0	91071774	T	C
15	rs12900987	0	91071776	T	C
15	rs62019401	0	91071855	C	T
15	rs62019402	0	91072000	T	G
15	rs56402930	0	91072962	A	G
15	rs113942266	0	91072990	A	G
15	rs111742752	0	91073153	C	G
15	rs9806361	0	91073867	G	A
15	rs117119665	0	91074176	A	G
15	rs143314553	0	91074300	C	T
15	rs7496379	0	91074531	T	C
15	rs7496461	0	91074786	T	G
15	rs3862432	0	91075053	C	T
15	rs9806295	0	91075115	A	T
15	rs3930162	0	91075129	G	A
15	rs3902286	0	91075375	C	T
15	rs6496684	0	91075514	G	A
15	rs8033818	0	91075535	C	T
15	rs3862433	0	91076028	G	A
15	rs75570877	0	91076755	C	T
15	rs62019405	0	91077146	C	A
15	rs11852389	0	91077822	G	A
15	rs17263706	0	91078803	A	C
15	rs6496685	0	91079465	G	C
15	rs117456071	0	91079584	A	G
15	rs7176518	0	91079637	C	T
15	rs11637971	0	91079863	A	C
15	rs11638010	0	91079920	A	G
15	rs149756518	0	91080001	G	A
15	rs11632722	0	91080108	G	A
15	rs16944545	0	91080303	G	A
15	rs3862434	0	91080387	A	G
15	rs11633872	0	91080512	G	A
15	rs8040876	0	91080553	G	A
15	rs62019422	0	91080751	G	C
15	rs8027179	0	91080776	T	C
15	rs8027581	0	91081021	T	C
15	rs11635361	0	91081791	G	T
15	rs3862435	0	91082532	A	G
15	rs3862436	0	91082869	T	C
15	rs7174198	0	91083186	C	T
15	rs8033595	0	91083353	G	A
15	rs35346715	0	91084509	C	T
15	rs3862437	0	91084632	A	G
15	rs145778816	0	91085641	C	T
15	rs6496687	0	91086304	A	G
15	rs11639199	0	91086306	A	C
15	rs6416551	0	91086484	C	G
15	rs11853611	0	91086868	T	G
15	rs4932347	0	91087372	T	C
15	rs72748119	0	91088596	G	A
15	rs28787997	0	91088768	T	A
15	rs74997893	0	91088884	C	G
15	rs62019424	0	91089257	G	A
15	rs7162041	0	91089633	A	G
15	rs7494813	0	91089945	C	G
15	rs11635792	0	91090039	T	G
15	rs60885454	0	91090135	G	A
15	rs4363847	0	91090344	T	C
15	rs6496688	0	91090381	G	A
15	rs7494949	0	91090394	C	G
15	rs13313427	0	91090768	G	A
15	rs7167015	0	91090886	G	T
15	rs7168378	0	91090887	C	A
15	rs7169230	0	91091022	A	G
15	rs4350549	0	91091993	A	T
15	rs143798041	0	91092481	C	A
15	rs76165895	0	91092704	C	T
15	rs4349125	0	91094064	T	C
15	rs62019426	0	91094289	G	C
15	rs7182899	0	91094790	A	G
15	rs7183319	0	91095032	A	T
15	rs4404047	0	91095151	A	G
15	rs113642170	0	91096206	C	T
15	rs149322872	0	91096787	A	C
15	rs6496689	0	91096915	T	C
15	rs75249485	0	91097161	A	G
15	rs6496690	0	91097401	T	C
15	rs4566137	0	91097964	A	G
15	rs78670554	0	91098079	G	T
15	rs10852133	0	91098715	C	T
15	rs7168764	0	91099000	T	C
15	rs10775250	0	91099156	T	C
15	rs10852134	0	91099216	G	T
15	rs56852223	0	91099614	A	G
15	rs11073935	0	91099638	A	G
15	rs144763397	0	91100101	A	G
15	rs8040777	0	91102145	G	A
15	rs113447518	0	91103000	G	T
15	rs11635656	0	91103096	A	G
15	rs12907173	0	91103299	T	G
15	rs17264145	0	91103686	C	T
15	rs11853755	0	91104346	G	A
15	rs12903971	0	91105152	A	T
15	rs77472222	0	91105869	G	A
15	rs11857213	0	91105964	G	C
15	rs10852135	0	91106412	T	C
15	rs8024734	0	91107067	T	C
15	rs8031453	0	91108674	A	C
15	rs35750622	0	91109081	C	T
15	rs12148672	0	91109110	A	G
15	rs117405298	0	91109131	T	C
15	rs8030799	0	91109374	G	C
15	rs6496691	0	91109611	G	A
15	rs6496692	0	91109626	A	G
15	rs11073937	0	91110087	T	C
15	rs8042497	0	91110331	T	A
15	rs35635063	0	91110671	C	T
15	rs34641633	0	91110711	C	G
15	rs12437503	0	91111393	A	G
15	rs113788766	0	91111549	A	C
15	rs7171953	0	91111627	T	C
15	rs7165376	0	91111708	G	C
15	rs7166749	0	91111723	C	T
15	rs7166173	0	91112166	G	A
15	rs7173175	0	91112256	T	G
15	rs12915189	0	91114376	A	G
15	rs7180053	0	91114735	T	G
15	rs118011960	0	91114748	C	T
15	rs4352025	0	91115872	A	G
15	rs4352026	0	91116163	A	C
15	rs4454948	0	91116173	T	G
15	rs11858728	0	91116232	A	T
15	rs117327775	0	91116364	G	C
15	rs12901150	0	91116386	T	G
15	rs79876813	0	91116532	C	T
15	rs7497204	0	91118303	T	C
15	rs8033053	0	91118379	C	T
15	rs7498042	0	91119014	T	G
15	rs35110627	0	91122524	T	C
15	rs4932349	0	91122913	A	G
15	rs8025115	0	91122971	T	C
15	rs8041663	0	91123231	A	G
15	rs74864795	0	91123791	T	C
15	rs6496694	0	91124834	C	T
15	rs11635448	0	91125487	A	G
15	rs77238363	0	91126727	G	A
15	rs75378962	0	91127232	C	T
15	rs12438950	0	91127314	C	T
15	rs56206947	0	91127551	C	T
15	rs8038442	0	91127715	C	T
15	rs76373694	0	91128085	C	G
15	rs7178220	0	91128189	G	A
15	rs16944586	0	91128237	A	G
15	rs111289797	0	91128453	T	G
15	rs6496695	0	91128686	C	T
15	rs55912922	0	91128888	G	T
15	rs6496696	0	91129108	C	T
15	rs8024877	0	91129304	C	A
15	rs113846303	0	91129630	G	A
15	rs7180428	0	91130596	T	A
15	rs7175707	0	91130629	A	G
15	rs7175054	0	91130649	C	T
15	rs7496662	0	91130981	G	T
15	rs7496865	0	91130990	C	A
15	rs7497700	0	91130992	T	C
15	rs11855992	0	91131587	T	C
15	rs6496697	0	91131832	A	G
15	rs6416552	0	91132111	T	C
15	rs7171629	0	91133088	T	A
15	rs55767443	0	91133861	G	A
15	rs8031714	0	91134063	G	C
15	rs17264460	0	91135332	C	G
15	rs6416553	0	91135411	C	T
15	rs6496698	0	91135558	A	G
15	rs118138191	0	91135689	C	T
15	rs150198490	0	91136254	G	A
15	rs75447871	0	91137783	C	T
15	rs74520220	0	91137831	A	G
15	rs6416554	0	91138290	T	C
15	rs6496699	0	91138666	C	T
15	rs7162010	0	91138898	A	G
15	rs7162382	0	91139083	A	G
15	rs16944613	0	91139098	A	G
15	rs12438183	0	91139244	T	C
15	rs10852136	0	91139798	T	G
15	rs8028854	0	91140051	C	T
15	rs7175350	0	91141175	A	G
15	rs7175391	0	91141240	A	C
15	rs6496700	0	91141302	C	T
15	rs7180867	0	91141810	A	C
15	rs8026105	0	91142885	A	G
15	rs7163189	0	91143048	G	A
15	rs8030781	0	91143072	T	C
15	rs8026682	0	91143253	A	C
15	rs4932350	0	91143438	A	G
15	rs71407313	0	91143594	C	T
15	rs4932351	0	91143720	C	G
15	rs76029207	0	91143801	C	T
15	rs11631439	0	91143805	C	A
15	rs11636571	0	91143857	A	G
15	rs11631150	0	91143909	G	C
15	rs111982632	0	91144292	G	A
15	rs7163773	0	91144486	G	C
15	rs9652517	0	91144587	A	G
15	rs9652518	0	91144603	C	T
15	rs6496702	0	91144624	C	G
15	rs12324504	0	91144697	C	T
15	rs6496703	0	91144903	G	A
15	rs8026218	0	91145265	G	A
15	rs4932352	0	91145800	C	T
15	rs4932353	0	91145838	T	C
15	rs4641716	0	91145960	C	T
15	rs4352027	0	91146035	G	A
15	rs34358242	0	91146910	C	T
15	rs6416555	0	91146911	A	G
15	rs4454949	0	91147182	C	T
15	rs4476150	0	91147214	G	A
15	rs1104880	0	91147512	A	G
15	rs181732067	0	91147799	C	T
15	rs12904055	0	91148274	T	C
15	rs34759713	0	91148626	G	A
15	rs12903655	0	91148630	C	T
15	rs4244880	0	91149077	G	A
15	rs4244881	0	91149079	T	G
15	rs4244882	0	91149177	G	C
15	rs4932175	0	91149190	C	T
15	rs4609824	0	91149434	A	G
15	rs4609825	0	91149600	C	G
15	rs4377136	0	91149795	G	A
15	rs150458114	0	91149938	C	T
15	rs7175560	0	91150079	C	T
15	rs8035793	0	91150084	C	T
15	rs7174232	0	91150090	G	C
15	rs7176303	0	91150111	A	G
15	rs77028588	0	91150295	G	A
15	rs4261511	0	91151276	C	G
15	rs111276475	0	91151609	C	T
15	rs7165429	0	91151881	C	T
15	rs7165476	0	91151948	C	T
15	rs7171218	0	91152085	T	G
15	rs10520693	0	91152345	C	T
15	rs11636695	0	91152911	C	G
15	rs144181162	0	91152959	A	C
15	rs35795957	0	91153063	C	A
15	rs7183485	0	91153940	T	A
15	rs11633340	0	91154024	A	T
15	rs11638226	0	91154183	C	G
15	rs10520692	0	91154471	A	G
15	rs150956146	0	91154921	C	G
15	rs56668844	0	91155454	C	G
15	rs17180057	0	91155834	G	A
15	rs10438437	0	91155985	C	T
15	rs117670291	0	91156241	G	A
15	rs117153222	0	91157231	T	C
15	rs4932355	0	91158157	G	A
15	rs113291249	0	91158220	C	T
15	rs35565856	0	91158316	A	T
15	rs187442083	0	91158678	G	C
15	rs3809583	0	91160200	A	G
15	rs116955918	0	91160439	T	G
15	rs4932356	0	91160507	T	A
15	rs9888660	0	91160768	C	T
15	rs4932357	0	91160884	C	A
15	rs3743406	0	91161548	A	G
15	rs147910113	0	91162945	A	T
15	rs117369338	0	91165807	G	A
15	rs183671664	0	91166058	G	A
15	rs188326913	0	91166061	C	T
15	rs11630272	0	91166364	C	A
15	rs5011653	0	91166494	A	C
15	rs5011652	0	91166608	G	C
15	rs5011651	0	91166613	G	A
15	rs10048037	0	91166836	T	C
15	rs56961537	0	91167407	C	T
15	rs8031293	0	91167417	G	A
15	rs8041597	0	91167494	T	G
15	rs79027527	0	91168261	A	G
15	rs3743405	0	91168976	T	C
15	rs6496711	0	91169886	T	C
15	rs11856388	0	91170368	G	C
15	rs12908911	0	91170719	A	G
15	rs12909246	0	91170928	A	T
15	rs12909338	0	91171323	C	G
15	rs12908296	0	91171436	G	A
15	rs9972482	0	91171454	A	T
15	rs6416556	0	91171560	G	A
15	rs11638324	0	91172033	G	A
15	rs4932358	0	91172099	C	A
15	rs4932359	0	91172224	G	A
15	rs7495132	0	91172901	C	T
15	rs74497428	0	91172977	A	G
15	rs28621895	0	91173626	T	C
15	rs6496712	0	91173701	G	T
15	rs6496713	0	91173799	T	C
15	rs16944683	0	91174415	C	G
15	rs6496714	0	91174904	T	C
15	rs112064139	0	91175899	C	T
15	rs6416557	0	91176026	A	G
15	rs117328778	0	91176306	A	G
15	rs78207489	0	91176645	T	C
15	rs7178587	0	91176998	C	T
15	rs11073941	0	91177195	G	C
15	rs10852137	0	91177469	C	T
15	rs6496715	0	91177563	T	C
15	rs10852138	0	91177566	A	C
15	rs11073942	0	91177634	C	T
15	rs35977271	0	91177782	C	G
15	rs6496716	0	91177939	A	T
15	rs7163000	0	91178278	C	T
15	rs57373970	0	91178310	C	T
15	rs7166787	0	91178648	G	A
15	rs148372609	0	91178705	C	T
15	rs4932360	0	91178839	T	C
15	rs7165170	0	91181489	A	C
15	rs6496717	0	91181567	C	T
15	rs62025066	0	91183336	G	C
15	rs35696015	0	91183629	G	A
15	rs71407319	0	91183861	C	A
15	rs117829269	0	91184174	C	T
15	rs7171177	0	91184658	G	A
15	rs7173624	0	91184793	A	G
15	rs7171533	0	91184798	G	A
15	rs7178774	0	91184999	T	C
15	rs71407320	0	91185291	C	T
15	rs2286287	0	91185485	A	G
15	rs3743403	0	91185842	A	G
15	rs3743402	0	91185971	G	A
15	rs3743401	0	91185994	C	T
15	rs112031461	0	91186227	G	A
15	rs80120194	0	91186382	C	G
15	rs7179095	0	91186461	G	A
15	rs35388689	0	91186950	C	T
15	rs3803565	0	91187490	C	A
15	rs118186983	0	91187576	A	G
15	rs12909526	0	91189024	G	T
15	rs35248424	0	91189315	A	G
15	rs62025068	0	91189400	C	T
15	rs12916672	0	91189892	A	G
15	rs74943499	0	91189903	C	G
15	rs79973254	0	91191441	T	A
15	rs150911973	0	91191954	A	C
15	rs12908226	0	91192349	C	T
15	rs12908364	0	91192408	C	G
15	rs16944699	0	91192713	C	G
15	rs16944702	0	91192738	A	G
15	rs17180345	0	91193766	T	C
15	rs34935401	0	91194284	C	T
15	rs35392347	0	91194427	C	G
15	rs35907368	0	91194691	C	T
15	rs13379889	0	91195039	A	G
15	rs11852380	0	91195733	G	A
15	rs79874982	0	91195781	G	A
15	rs78490676	0	91195807	C	T
15	rs71407321	0	91196101	C	T
15	rs79461862	0	91196122	C	T
15	rs35583150	0	91196151	C	T
15	rs76750851	0	91196201	C	T
15	rs71407322	0	91196217	T	A
15	rs16944705	0	91196238	T	C
15	rs77169783	0	91196271	C	T
15	rs4516207	0	91196367	A	G
15	rs4404048	0	91196423	T	C
15	rs12592070	0	91197016	C	A
15	rs62025073	0	91197247	G	T
15	rs62025074	0	91197250	T	C
15	rs60433006	0	91197475	C	T
15	rs34601005	0	91197544	T	G
15	rs111410149	0	91197581	A	G
15	rs4506872	0	91198193	C	T
15	rs4534817	0	91198256	C	T
15	rs4343256	0	91198415	A	G
15	rs118076493	0	91198928	A	G
15	rs77778067	0	91199000	A	G
15	rs12915979	0	91199025	G	A
15	rs117711411	0	91199081	G	A
15	rs117234857	0	91199379	C	A
15	rs78501944	0	91199692	C	T
15	rs71407323	0	91199777	C	T
15	rs80061339	0	91199817	A	G
15	rs78746358	0	91199839	A	G
15	rs149611315	0	91200058	C	T
15	rs62025076	0	91200070	C	T
15	rs117197587	0	91200084	G	A
15	rs7495772	0	91200241	A	C
15	rs117864767	0	91200275	C	G
15	rs12439713	0	91200733	T	G
15	rs12442167	0	91201111	C	T
15	rs2010673	0	91201285	C	T
15	rs4442782	0	91201561	C	G
15	rs12595333	0	91201630	C	G
15	rs12593600	0	91201771	T	C
15	rs12593637	0	91201938	T	C
15	rs62025077	0	91202103	G	A
15	rs10083558	0	91202504	C	A
15	rs12593759	0	91202601	A	G
15	rs10083547	0	91202665	G	C
15	rs79722842	0	91203393	G	C
15	rs141264522	0	91205037	G	A
15	rs112130295	0	91206164	G	T
15	rs78192818	0	91208279	G	T
15	rs62025078	0	91208418	T	G
15	rs74605151	0	91209147	G	C
15	rs12438266	0	91209378	G	T
15	rs77293449	0	91209443	T	G
15	rs140678639	0	91209444	A	T
15	rs115384790	0	91209758	C	T
15	rs140741927	0	91209903	G	A
15	rs149608710	0	91209904	G	T
15	rs147457408	0	91209907	G	A
15	rs4306478	0	91210722	A	C
15	rs7495138	0	91210904	T	A
15	rs7497923	0	91211342	A	G
15	rs4482257	0	91211544	C	G
15	rs1125280	0	91211701	C	T
15	rs79908821	0	91211776	A	G
15	rs4932388	0	91212279	T	C
15	rs4932389	0	91212280	G	A
15	rs73491571	0	91212443	A	G
15	rs11855570	0	91214309	T	C
15	rs138212618	0	91214318	G	C
15	rs113027802	0	91214515	A	T
15	rs60126983	0	91214814	C	A
15	rs17180842	0	91214878	C	A
15	rs62025080	0	91217142	G	A
15	rs62025081	0	91219971	A	G
15	rs78609837	0	91220842	T	C
15	rs724925	0	91221307	C	T
15	rs75893366	0	91221504	T	C
15	rs75101601	0	91225503	C	A
15	rs965372	0	91226586	G	A
15	rs12906556	0	91227039	A	G
15	rs34776072	0	91227472	C	A
15	rs77814296	0	91227580	C	A
15	rs7403304	0	91228236	A	G
15	rs139951546	0	91228388	G	A
15	rs12917203	0	91229140	C	T
15	rs12902848	0	91229436	T	C
15	rs117663785	0	91230970	T	C
15	rs12908656	0	91231122	C	G
15	rs12437718	0	91233117	C	T
15	rs10431841	0	91234024	G	C
15	rs55690209	0	91234565	C	T
15	rs2611651	0	91235390	C	T
15	rs148946593	0	91236235	C	T
15	rs35267722	0	91236354	G	A
15	rs8030486	0	91237231	C	T
15	rs189465770	0	91237523	T	A
15	rs148472341	0	91237524	C	G
15	rs7180339	0	91237604	T	C
15	rs140501690	0	91237939	T	C
15	rs28410880	0	91239193	A	G
15	rs62025085	0	91239423	T	A
15	rs3213191	0	91240044	T	C
15	rs12593852	0	91240315	G	A
15	rs34781821	0	91241037	C	T
15	rs57556579	0	91241135	C	T
15	rs34346248	0	91241316	T	G
15	rs35386084	0	91241740	T	C
15	rs16944736	0	91243791	T	C
15	rs71407327	0	91244343	A	G
15	rs144790302	0	91244579	C	T
15	rs4932392	0	91244766	C	T
15	rs12441424	0	91245935	G	A
15	rs12441449	0	91246051	G	A
15	rs12911517	0	91247185	C	T
15	rs66503621	0	91247853	C	T
15	rs2520089	0	91247899	A	C
15	rs146112642	0	91251884	C	G
15	rs12909306	0	91252625	T	C
15	rs74392418	0	91253347	C	T
15	rs118187473	0	91253593	C	T
15	rs16944739	0	91254625	C	T
15	rs145066420	0	91255422	C	T
15	rs77301244	0	91256699	G	A
15	rs62025086	0	91256755	T	C
15	rs72751822	0	91258170	G	A
15	rs28364254	0	91260100	C	T
15	rs186163349	0	91265842	A	T
15	rs143405639	0	91266867	G	A
15	rs7163604	0	91274512	A	G
15	rs7184015	0	91274575	G	T
15	rs7164628	0	91275068	A	G
15	rs8030253	0	91275654	C	A
15	rs76555133	0	91275740	C	T
15	rs62025088	0	91277022	T	G
15	rs78203773	0	91279053	T	G
15	rs12907903	0	91279407	T	A
15	rs12898228	0	91280670	T	G
15	rs62025089	0	91281111	G	A
15	rs35787687	0	91281211	T	C
15	rs28745020	0	91283743	G	A
15	rs2238331	0	91285839	T	C
15	rs2238332	0	91286013	T	C
15	rs2238333	0	91286359	T	C
15	rs2238334	0	91286491	T	C
15	rs76838462	0	91286957	C	T
15	rs7184002	0	91287076	C	T
15	rs7162960	0	91287412	A	G
15	rs8034371	0	91288355	T	A
15	rs56087533	0	91288608	G	A
15	rs6496721	0	91289099	A	C
15	rs6496722	0	91289405	T	C
15	rs62025112	0	91289428	G	A
15	rs6496723	0	91289553	G	A
15	rs6496724	0	91289730	A	C
15	rs28384969	0	91289835	C	T
15	rs2238335	0	91290366	G	C
15	rs57993389	0	91291229	G	A
15	rs111560806	0	91291247	A	G
15	rs8031428	0	91291585	A	G
15	rs28745026	0	91293809	A	G
15	rs16944775	0	91294274	G	A
15	rs7183841	0	91294897	T	C
15	rs28384993	0	91295363	C	T
15	rs28384995	0	91295829	A	T
15	rs6496725	0	91295960	T	C
15	rs28384998	0	91296919	C	T
15	rs2285460	0	91297456	T	A
15	rs28385008	0	91298766	G	T
15	rs2283447	0	91299524	A	G
15	rs62025113	0	91299594	A	G
15	rs56145643	0	91299613	G	A
15	rs35163648	0	91299840	C	G
15	rs57007536	0	91301081	C	T
15	rs3784784	0	91302011	G	A
15	rs3784782	0	91302248	C	G
15	rs28385015	0	91304873	C	T
15	rs28385019	0	91306067	A	C
15	rs28385022	0	91306667	G	A
15	rs28385023	0	91306740	G	A
15	rs2518968	0	91307410	C	G
15	rs464822	0	91307677	A	C
15	rs28385024	0	91308241	G	C
15	rs28385025	0	91308350	A	G
15	rs28385029	0	91308705	G	C
15	rs17181698	0	91308728	C	T
15	rs62025114	0	91309080	T	C
15	rs3784781	0	91309324	G	A
15	rs3784780	0	91309475	G	A
15	rs62025115	0	91309993	G	A
15	rs77547928	0	91310531	C	T
15	rs77156184	0	91310732	A	C
15	rs77039044	0	91310843	C	T
15	rs117583797	0	91310964	C	T
15	rs2518967	0	91311017	C	T
15	rs7162918	0	91311326	T	C
15	rs28385037	0	91311758	C	T
15	rs17273206	0	91312313	G	A
15	rs3815003	0	91312823	T	C
15	rs8031341	0	91313224	A	G
15	rs28385042	0	91313245	C	G
15	rs28385043	0	91313316	T	C
15	rs2238336	0	91313553	C	T
15	rs28385048	0	91313628	G	A
15	rs145663563	0	91314460	T	C
15	rs117988672	0	91314750	T	C
15	rs7170919	0	91314959	C	T
15	rs16944798	0	91315353	A	G
15	rs8036601	0	91315498	C	T
15	rs60909729	0	91315709	T	A
15	rs6496726	0	91316224	A	G
15	rs8036974	0	91316425	G	A
15	rs112892868	0	91316433	T	A
15	rs72751834	0	91316878	A	T
15	rs2611649	0	91316943	A	G
15	rs146845689	0	91317368	A	G
15	rs73498481	0	91317430	A	G
15	rs146554863	0	91317571	G	T
15	rs138622274	0	91317876	C	T
15	rs16944803	0	91318158	A	G
15	rs56364330	0	91318590	A	G
15	rs55788089	0	91318730	T	A
15	rs72751835	0	91319246	C	A
15	rs143889958	0	91319875	C	T
15	rs73498494	0	91320022	G	A
15	rs56729168	0	91320531	G	A
15	rs7164724	0	91321200	C	G
15	rs7165790	0	91321435	A	G
15	rs72751839	0	91321482	T	C
15	rs72751840	0	91321603	C	T
15	rs72751843	0	91321781	C	T
15	rs58601563	0	91322358	G	A
15	rs10220853	0	91322837	A	G
15	rs4932363	0	91323101	G	A
15	rs8037430	0	91323270	C	T
15	rs55968354	0	91323357	C	A
15	rs7182908	0	91324491	T	C
15	rs10220860	0	91324595	C	G
15	rs28385050	0	91324603	C	T
15	rs453052	0	91325622	A	C
15	rs28385054	0	91325761	T	G
15	rs28385056	0	91325922	C	T
15	rs2227935	0	91326099	C	T
15	rs28385061	0	91327243	A	G
15	rs28385062	0	91327841	C	T
15	rs7179921	0	91328932	G	C
15	rs28745031	0	91328983	G	A
15	rs28745032	0	91329029	C	T
15	rs28745033	0	91329290	A	G
15	rs28745034	0	91329375	G	A
15	rs62025119	0	91329514	G	A
15	rs72751852	0	91329566	G	T
15	rs80146586	0	91329819	T	C
15	rs112928522	0	91330078	C	T
15	rs113381368	0	91330095	A	G
15	rs78791431	0	91330390	C	T
15	rs113324048	0	91330436	C	T
15	rs112868764	0	91330525	C	T
15	rs140945543	0	91330529	C	T
15	rs111362737	0	91330983	C	T
15	rs7178014	0	91331405	T	C
15	rs7175811	0	91331546	G	A
15	rs28692593	0	91331678	T	A
15	rs113628089	0	91332096	G	A
15	rs139700179	0	91332308	T	C
15	rs28385071	0	91333409	A	T
15	rs2380163	0	91333475	G	A
15	rs2072352	0	91334179	G	A
15	rs2072351	0	91334258	T	A
15	rs28385078	0	91334517	C	T
15	rs4932364	0	91334730	G	A
15	rs28385080	0	91334859	G	A
15	rs72751857	0	91334886	C	T
15	rs138492132	0	91335073	G	T
15	rs62025120	0	91335112	C	T
15	rs7176548	0	91335433	G	T
15	rs8026723	0	91335601	T	G
15	rs8042743	0	91335670	A	T
15	rs8026761	0	91335672	T	A
15	rs17273528	0	91335806	A	G
15	rs72751858	0	91336265	C	G
15	rs72751859	0	91336298	G	A
15	rs72751860	0	91336351	T	G
15	rs28385090	0	91336405	A	G
15	rs3213194	0	91336443	A	G
15	rs28385093	0	91336742	C	A
15	rs28385094	0	91336744	A	T
15	rs28385095	0	91336813	G	C
15	rs28385096	0	91336852	G	C
15	rs28385099	0	91336989	C	T
15	rs8027126	0	91337086	G	T
15	rs10083584	0	91337208	G	A
15	rs2227933	0	91337479	G	A
15	rs6496727	0	91337796	A	G
15	rs28385106	0	91338023	T	C
15	rs7173846	0	91338077	C	T
15	rs7179346	0	91338160	T	G
15	rs2283448	0	91338756	A	G
15	rs28385109	0	91338936	G	T
15	rs2283449	0	91339012	A	G
15	rs28385111	0	91339018	G	A
15	rs28385112	0	91339157	G	A
15	rs11855811	0	91339662	C	T
15	rs28385115	0	91339664	C	T
15	rs28385116	0	91339782	T	C
15	rs72751868	0	91340251	C	T
15	rs72751869	0	91340331	G	A
15	rs112045165	0	91340472	C	T
15	rs113768250	0	91340493	C	A
15	rs62025121	0	91340516	G	C
15	rs113378500	0	91340595	A	G
15	rs8031049	0	91340681	A	G
15	rs16944831	0	91340941	C	T
15	rs2380165	0	91340995	A	G
15	rs28385117	0	91341057	G	A
15	rs4514654	0	91341067	G	A
15	rs3213195	0	91341075	C	G
15	rs17273842	0	91341599	T	G
15	rs7176753	0	91341736	A	C
15	rs7176619	0	91341977	C	T
15	rs112691277	0	91342131	A	T
15	rs113440200	0	91342150	C	T
15	rs1269997	0	91342206	T	C
15	rs72751872	0	91342236	C	A
15	rs112354618	0	91342266	G	C
15	rs7165074	0	91342540	T	G
15	rs28385124	0	91342955	A	G
15	rs28385125	0	91343156	T	G
15	rs62025122	0	91343456	C	T
15	rs17273891	0	91343604	T	C
15	rs112344256	0	91343636	G	T
15	rs113653448	0	91343734	A	G
15	rs111753293	0	91343803	G	A
15	rs17273905	0	91344071	T	A
15	rs112885704	0	91344175	T	C
15	rs114665443	0	91344246	T	G
15	rs113712978	0	91344287	A	G
15	rs2677725	0	91344334	G	A
15	rs7182287	0	91344666	G	A
15	rs7162087	0	91344728	A	G
15	rs28385129	0	91345140	A	G
15	rs7162199	0	91345156	C	T
15	rs28385130	0	91345206	C	T
15	rs16944840	0	91345348	A	C
15	rs28385131	0	91345473	G	T
15	rs17274032	0	91345524	G	A
15	rs17274074	0	91345873	C	T
15	rs28385132	0	91345927	C	G
15	rs28385135	0	91346085	G	A
15	rs387833	0	91346251	G	A
15	rs28385136	0	91346378	G	A
15	rs2227934	0	91346923	C	A
15	rs28385139	0	91347135	C	A
15	rs2301602	0	91347302	G	A
15	rs454060	0	91347755	A	G
15	rs405610	0	91347784	C	T
15	rs28745035	0	91347941	T	C
15	rs28745036	0	91347960	G	T
15	rs28745037	0	91347961	C	T
15	rs7403638	0	91348208	A	T
15	rs28385143	0	91348275	A	C
15	rs142786301	0	91348570	G	A
15	rs111385769	0	91348768	A	C
15	rs72753645	0	91349061	G	A
15	rs2283450	0	91349263	T	C
15	rs416014	0	91349470	G	A
15	rs113043713	0	91349626	G	A
15	rs112816216	0	91349726	G	T
15	rs72753646	0	91349957	C	A
15	rs17274116	0	91350039	G	A
15	rs2283451	0	91350160	A	G
15	rs2283452	0	91350167	G	T
15	rs60932573	0	91350871	C	T
15	rs56742304	0	91350934	A	C
15	rs4932365	0	91351102	C	A
15	rs2270132	0	91351868	A	C
15	rs389480	0	91351930	G	A
15	rs17182722	0	91352158	G	A
15	rs28385150	0	91352197	C	T
15	rs436723	0	91352774	A	G
15	rs2270131	0	91352927	G	A
15	rs9282612	0	91353029	C	G
15	rs2073919	0	91353119	G	A
15	rs11073953	0	91353584	C	T
15	rs12592875	0	91353604	T	C
15	rs116412934	0	91353763	G	A
15	rs7172314	0	91353769	G	C
15	rs7179911	0	91354094	T	C
15	rs1063147	0	91354505	C	T
15	rs7167216	0	91354521	G	A
15	rs16944863	0	91354782	A	G
15	rs28385163	0	91355181	C	T
15	rs145288264	0	91355244	T	C
15	rs7170872	0	91355422	A	G
15	rs2532105	0	91355485	G	A
15	rs11637590	0	91355608	A	T
15	rs2238337	0	91355732	T	C
15	rs28385166	0	91356006	C	T
15	rs28385167	0	91356089	G	A
15	rs414634	0	91356253	A	C
15	rs17183237	0	91356380	T	C
15	rs401549	0	91356504	T	C
15	rs28385170	0	91356528	A	G
15	rs28385173	0	91356772	C	T
15	rs374678	0	91356885	T	C
15	rs9282616	0	91356963	T	G
15	rs9282615	0	91357028	T	A
15	rs374294	0	91357029	G	C
15	rs9282613	0	91357039	G	A
15	rs17183344	0	91357488	C	T
15	rs28363369	0	91357554	A	C
15	rs439554	0	91357587	T	C
15	rs2239291	0	91357926	G	A
15	rs2239292	0	91357933	G	A
15	rs7165117	0	91358202	G	A
15	rs191591515	0	91359263	A	G
15	rs13380207	0	91359265	C	T
15	rs16944884	0	91359640	T	A
15	rs431691	0	91359755	A	G
15	rs28363379	0	91359767	G	A
15	rs16944888	0	91360522	C	G
15	rs17274947	0	91361016	G	A
15	rs62025147	0	91361135	C	T
15	rs62025148	0	91361681	C	T
15	rs9282618	0	91361874	C	T
15	rs9282619	0	91361909	G	A
15	rs9282620	0	91361910	C	T
15	rs447804	0	91361936	G	C
15	rs393974	0	91362001	C	A
15	rs8029249	0	91362421	G	A
15	rs16944894	0	91363303	A	G
15	rs16944896	0	91363365	C	T
15	rs444325	0	91364015	G	T
15	rs384079	0	91364027	T	C
15	rs371402	0	91364063	C	T
15	rs79814880	0	91364286	G	T
15	rs382457	0	91364483	T	C
15	rs6416558	0	91364599	C	G
15	rs2380167	0	91364868	A	C
15	rs117123469	0	91364995	C	A
15	rs372098	0	91365165	T	C
15	rs372088	0	91365169	T	C
15	rs439188	0	91365342	C	T
15	rs8041787	0	91365477	C	T
15	rs72753669	0	91365968	C	T
15	rs17183763	0	91366130	G	C
15	rs441399	0	91366222	G	A
15	rs77675713	0	91366430	G	A
15	rs424634	0	91366755	A	G
15	rs62025149	0	91366933	C	T
15	rs424002	0	91367014	A	G
15	rs112543789	0	91367234	G	A
15	rs404623	0	91367271	C	G
15	rs55636022	0	91367647	C	G
15	rs75670921	0	91367718	G	A
15	rs8038275	0	91367727	T	C
15	rs3213196	0	91368042	C	T
15	rs8037996	0	91368775	G	C
15	rs12439832	0	91368962	C	T
15	rs7179769	0	91368993	C	A
15	rs385143	0	91369012	C	T
15	rs11854746	0	91369048	G	A
15	rs447723	0	91369098	G	A
15	rs116569123	0	91369128	C	G
15	rs78295041	0	91369131	G	A
15	rs12439690	0	91369134	G	C
15	rs59615244	0	91369240	C	G
15	rs72753676	0	91369273	C	A
15	rs395184	0	91369534	T	C
15	rs3940300	0	91369631	A	C
15	rs2079769	0	91369705	C	T
15	rs426015	0	91369856	G	C
15	rs112285691	0	91369883	G	A
15	rs57690203	0	91370366	G	A
15	rs62025150	0	91370378	A	T
15	rs62025151	0	91370505	C	G
15	rs16944902	0	91370603	G	A
15	rs72753679	0	91370640	T	G
15	rs378996	0	91370701	C	T
15	rs16944906	0	91371447	C	A
15	rs10400851	0	91371609	G	A
15	rs111762823	0	91371816	T	C
15	rs10400855	0	91371830	G	T
15	rs113497996	0	91371928	C	T
15	rs376612	0	91372054	A	G
15	rs61684626	0	91372284	A	C
15	rs58095361	0	91373132	C	T
15	rs365931	0	91373498	A	G
15	rs7495370	0	91373613	C	G
15	rs12443483	0	91374563	A	G
15	rs61112792	0	91374720	C	T
15	rs113241870	0	91374905	C	G
15	rs113924677	0	91375010	C	T
15	rs112121326	0	91375065	G	A
15	rs55974716	0	91375198	C	T
15	rs147975533	0	91375199	G	A
15	rs59835648	0	91375611	C	T
15	rs12101430	0	91375626	A	G
15	rs12101885	0	91375627	G	C
15	rs148919292	0	91375793	A	T
15	rs142270994	0	91376083	G	C
15	rs4932366	0	91376161	C	T
15	rs73505649	0	91376277	A	C
15	rs73491628	0	91376409	A	C
15	rs7173820	0	91376668	C	T
15	rs7174679	0	91376751	A	G
15	rs7174413	0	91376940	C	T
15	rs7179843	0	91376957	T	C
15	rs56368738	0	91376978	C	T
15	rs2532103	0	91377250	C	G
15	rs76240640	0	91377320	C	G
15	rs7179164	0	91377856	G	A
15	rs7179166	0	91377860	G	A
15	rs7181502	0	91378034	A	G
15	rs73491635	0	91378285	G	A
15	rs111989724	0	91378412	A	G
15	rs113652477	0	91378630	A	G
15	rs8030991	0	91379000	T	C
15	rs73491636	0	91379070	C	T
15	rs7171099	0	91379999	C	T
15	rs78938562	0	91380250	T	C
15	rs73491640	0	91380333	A	G
15	rs116449376	0	91380431	C	G
15	rs73491644	0	91380434	C	T
15	rs73491646	0	91380471	A	G
15	rs8182056	0	91380614	C	G
15	rs74661121	0	91380786	T	G
15	rs2532102	0	91380882	G	A
15	rs56079832	0	91381031	A	C
15	rs112369416	0	91381359	C	T
15	rs11073954	0	91381621	A	G
15	rs4932368	0	91381917	G	A
15	rs138259291	0	91381944	C	T
15	rs11634558	0	91382348	C	A
15	rs2532101	0	91382915	G	A
15	rs7402445	0	91382995	C	T
15	rs16944918	0	91383142	C	T
15	rs28563082	0	91383607	G	A
15	rs16944923	0	91383766	G	C
15	rs144009289	0	91384632	A	G
15	rs144884425	0	91384978	T	G
15	rs142497074	0	91385701	A	G
15	rs2532100	0	91386009	A	G
15	rs2532099	0	91386301	A	G
15	rs75984477	0	91386854	A	G
15	rs6496730	0	91387074	T	G
15	rs57194486	0	91387084	C	G
15	rs74356419	0	91387114	G	T
15	rs11639226	0	91387220	A	C
15	rs74874915	0	91387379	A	T
15	rs56079360	0	91388648	C	T
15	rs116325325	0	91389939	T	C
15	rs2532110	0	91390400	G	A
15	rs2677727	0	91390454	G	A
15	rs12917588	0	91390651	C	T
15	rs2532109	0	91390686	T	C
15	rs78571877	0	91390702	A	G
15	rs11639374	0	91391082	G	C
15	rs143919862	0	91391264	A	G
15	rs138800142	0	91392036	C	T
15	rs12185121	0	91392256	A	G
15	rs10083700	0	91394671	T	G
15	rs7402264	0	91395480	T	A
15	rs146542762	0	91396633	G	A
15	rs150160013	0	91397346	T	C
15	rs185320770	0	91397387	A	G
15	rs11631655	0	91397673	G	T
15	rs34688434	0	91397733	C	A
15	rs77003790	0	91397771	C	T
15	rs34050628	0	91398600	C	T
15	rs139884433	0	91399124	C	G
15	rs117721646	0	91399143	G	A
15	rs11853441	0	91400208	T	G
15	rs117789387	0	91401330	C	T
15	rs12904679	0	91401467	G	T
15	rs11855381	0	91402803	A	G
15	rs74869799	0	91403052	G	A
15	rs7171165	0	91403646	T	C
15	rs7166599	0	91403674	A	G
15	rs4932370	0	91404705	G	A
15	rs4932371	0	91404788	T	C
15	rs151180249	0	91405041	G	A
15	rs12903530	0	91405684	A	G
15	rs12907779	0	91405752	T	A
15	rs7168951	0	91406146	A	C
15	rs7167085	0	91406188	G	A
15	rs4932177	0	91407197	T	G
15	rs4932372	0	91407275	A	C
15	rs56340611	0	91407618	T	C
15	rs75554891	0	91407740	G	A
15	rs7497418	0	91407994	G	A
15	rs8029440	0	91409514	G	A
15	rs62026672	0	91409622	A	G
15	rs79742014	0	91409905	C	T
15	rs3759929	0	91410009	G	T
15	rs4932178	0	91411656	C	T
15	rs78569252	0	91415633	C	G
15	rs17514846	0	91416550	C	A
15	rs80291522	0	91416565	C	T
15	rs1981458	0	91416605	T	C
15	rs113579461	0	91416872	G	T
15	rs75000622	0	91417330	C	T
15	rs111239956	0	91417850	C	T
15	rs59596774	0	91418237	T	G
15	rs8032315	0	91418297	T	A
15	rs8027450	0	91418394	C	T
15	rs4405529	0	91418544	G	T
15	rs4526996	0	91418591	A	G
15	rs60994696	0	91418723	A	G
15	rs12917264	0	91420552	C	T
15	rs2071410	0	91420940	C	G
15	rs1573643	0	91420973	T	C
15	rs72755373	0	91421010	G	C
15	rs1573644	0	91421283	T	C
15	rs28402904	0	91421806	C	T
15	rs78164913	0	91422521	T	G
15	rs8039305	0	91422543	T	C
15	rs6225	0	91423339	G	T
15	rs6224	0	91423543	G	T
15	rs75493298	0	91423825	G	T
15	rs6226	0	91424574	G	C
15	rs6227	0	91425232	C	T
15	rs4702	0	91426560	G	A
15	rs78192020	0	91426687	G	C
15	rs79596457	0	91426733	G	C
15	rs79865852	0	91426816	G	A
15	rs117634758	0	91426976	G	A
15	rs112565281	0	91427481	G	A
15	rs138682554	0	91427692	G	A
15	rs35346340	0	91427872	G	C
15	rs76642265	0	91428188	A	G
15	rs2071382	0	91428197	T	C
15	rs11539637	0	91428290	C	T
15	rs7183988	0	91428589	T	G
15	rs7177338	0	91428636	G	A
15	rs1894400	0	91428955	C	T
15	rs1894401	0	91429042	G	A
15	rs7497304	0	91429176	G	T
15	rs6496735	0	91429237	T	C
15	rs4932373	0	91429287	A	C
15	rs7402461	0	91429519	T	C
15	rs7402187	0	91429979	A	G
15	rs72755383	0	91430406	C	G
15	rs2071383	0	91430436	T	C
15	rs2071384	0	91430617	G	A
15	rs28438927	0	91430647	A	C
15	rs4932179	0	91430907	G	A
15	rs62026673	0	91430992	T	C
15	rs4932374	0	91431255	G	A
15	rs144979467	0	91431461	G	A
15	rs4548831	0	91431470	G	A
15	rs4533264	0	91431524	T	C
15	rs76792278	0	91431856	A	C
15	rs111693762	0	91432707	G	T
15	rs4932376	0	91433265	C	G
15	rs199942096	0	91433954	G	T
15	rs55670715	0	91435002	G	A
15	rs12909124	0	91435422	G	A
15	rs11638635	0	91435516	C	G
15	rs2521501	0	91437388	A	T
15	rs146949209	0	91439168	C	T
15	rs8182016	0	91440926	G	C
15	rs1029420	0	91441086	T	C
15	rs2677737	0	91441207	C	T
15	rs2521500	0	91441383	A	G
15	rs2677738	0	91441673	G	A
15	rs2677739	0	91441678	G	T
15	rs2521499	0	91441729	G	A
15	rs2521498	0	91442152	A	T
15	rs78861158	0	91442215	G	C
15	rs10744971	0	91443059	T	C
15	rs7164582	0	91443525	A	T
15	rs72755399	0	91443960	G	A
15	rs113405020	0	91443992	G	A
15	rs12441618	0	91444046	T	C
15	rs11635388	0	91444188	A	G
15	rs34128242	0	91444340	A	G
15	rs11856281	0	91444375	A	G
15	rs12437758	0	91444476	T	C
15	rs11073957	0	91444573	T	G
15	rs71407343	0	91445234	T	C
15	rs116299775	0	91445276	T	C
15	rs578110396	0	91446145	G	A
15	rs734252	0	91446472	T	C
15	rs112194177	0	91446922	A	G
15	rs2238340	0	91447686	G	A
15	rs7184022	0	91447867	T	G
15	rs12439805	0	91447899	A	C
15	rs113584386	0	91448005	A	C
15	rs71407345	0	91448166	T	C
15	rs2072078	0	91449015	A	G
15	rs2072077	0	91449654	T	C
15	rs12594307	0	91449702	A	T
15	rs12591833	0	91449760	C	G
15	rs11630752	0	91449810	G	A
15	rs75521846	0	91449962	C	T
15	rs74470807	0	91450236	G	A
15	rs2239294	0	91450248	A	T
15	rs2239293	0	91450350	G	A
15	rs2677744	0	91450441	G	A
15	rs11073958	0	91450524	G	A
15	rs1057105	0	91451497	G	A
15	rs150063647	0	91451919	C	T
15	rs12915571	0	91451966	C	T
15	rs2002739	0	91452106	C	T
15	rs877285	0	91452204	A	G
15	rs7183098	0	91452294	A	G
15	rs2106673	0	91452595	A	G
15	rs2677749	0	91452865	A	G
15	rs3784779	0	91453131	C	T
15	rs55689110	0	91453186	A	C
15	rs139860103	0	91453860	C	T
15	rs1266495	0	91454571	T	C
15	rs71407346	0	91454837	C	T
15	rs140404658	0	91455455	C	T
15	rs80163910	0	91455458	C	T
15	rs6496737	0	91455618	C	T
15	rs71407347	0	91455960	G	T
15	rs1266492	0	91456102	T	C
15	rs148391309	0	91456607	A	G
15	rs1266490	0	91457220	G	C
15	rs2009105	0	91457810	T	G
15	rs72630484	0	91458406	C	G
15	rs1266489	0	91458485	G	A
15	rs1266488	0	91458552	T	C
15	rs117550559	0	91458985	G	A
15	rs12909056	0	91459475	G	A
15	rs34141725	0	91459657	C	T
15	rs4932377	0	91459925	G	A
15	rs4932180	0	91459981	G	A
15	rs1266486	0	91460284	T	C
15	rs17635872	0	91460302	T	C
15	rs1266485	0	91460629	G	A
15	rs17593311	0	91461154	G	C
15	rs52828316	0	91461545	G	A
15	rs35968052	0	91461824	C	T
15	rs1266483	0	91462406	A	G
15	rs1266482	0	91463352	T	A
15	rs1266481	0	91463561	G	A
15	rs77517333	0	91463684	A	G
15	rs4773	0	91463842	G	A
15	rs144216634	0	91464141	G	A
15	rs1059891	0	91464169	A	C
15	rs1266479	0	91464832	C	T
15	rs10048033	0	91464975	C	G
15	rs61746323	0	91465224	T	C
15	rs34970738	0	91465649	C	T
15	rs113316526	0	91465770	G	A
15	rs145783595	0	91466040	G	A
15	rs34663407	0	91466054	C	T
15	rs71407348	0	91466158	G	A
15	rs35831960	0	91466262	C	T
15	rs12904457	0	91467502	G	A
15	rs71407349	0	91467516	T	C
15	rs35354063	0	91468232	C	T
15	rs8035950	0	91468657	G	A
15	rs76998504	0	91468800	T	C
15	rs79682784	0	91469074	C	T
15	rs12913188	0	91469319	A	T
15	rs12902422	0	91469846	T	C
15	rs112666806	0	91470273	C	T
15	rs116946744	0	91471277	C	T
15	rs142660697	0	91472024	A	G
15	rs71407350	0	91473957	G	A
15	rs1052532	0	91474236	T	C
15	rs1052535	0	91474738	G	C
15	rs34967259	0	91475274	G	A
15	rs11073959	0	91476055	C	T
15	rs7166420	0	91476150	C	T
15	rs12902179	0	91476198	C	A
15	rs75937020	0	91476399	G	T
15	rs2269902	0	91476455	T	C
15	rs1550636	0	91477461	A	G
15	rs2004840	0	91477651	G	A
15	rs871078	0	91478050	G	T
15	rs113028104	0	91478306	G	A
15	rs17635974	0	91478544	A	C
15	rs2289619	0	91479054	T	C
15	rs8034780	0	91479971	T	C
15	rs12904445	0	91480010	C	A
15	rs34127963	0	91480307	G	T
15	rs28439737	0	91480313	T	C
15	rs8034014	0	91480720	G	T
15	rs58890022	0	91480802	T	C
15	rs8034159	0	91480822	G	T
15	rs113945836	0	91480878	G	A
15	rs61485016	0	91481646	A	G
15	rs140644358	0	91482048	C	T
15	rs181103618	0	91482153	C	T
15	rs142310905	0	91482198	G	A
15	rs74683759	0	91482524	A	T
15	rs71409368	0	91482719	C	G
15	rs12440774	0	91482935	G	C
15	rs66515583	0	91483169	C	T
15	rs77514896	0	91483208	C	T
15	rs11073960	0	91483257	C	G
15	rs11073961	0	91483392	A	G
15	rs72630486	0	91483520	G	A
15	rs17593423	0	91483531	C	T
15	rs71409369	0	91484033	C	T
15	rs62026692	0	91484259	G	A
15	rs12902285	0	91484717	C	T
15	rs34713051	0	91484923	C	G
15	rs34789563	0	91485049	T	C
15	rs12907667	0	91485582	C	T
15	rs113435518	0	91485663	C	A
15	rs8034551	0	91486305	C	T
15	rs12913674	0	91486853	C	T
15	rs12913811	0	91486886	C	T
15	rs71409370	0	91487678	A	G
15	rs57350755	0	91488472	C	T
15	rs4932379	0	91488676	T	C
15	rs112135144	0	91489051	T	C
15	rs77706404	0	91489134	T	C
15	rs111925238	0	91489222	G	A
15	rs67373863	0	91489452	C	A
15	rs11854429	0	91489685	A	G
15	rs11857545	0	91489705	G	A
15	rs2304939	0	91489802	A	G
15	rs12911432	0	91489919	A	G
15	rs10459678	0	91490797	C	T
15	rs34169934	0	91490874	G	A
15	rs12915155	0	91490894	G	T
15	rs2304940	0	91491216	T	C
15	rs117918230	0	91491692	C	T
15	rs2304941	0	91491760	C	T
15	rs28406911	0	91492034	C	T
15	rs2001749	0	91492100	C	T
15	rs3759927	0	91492231	C	T
15	rs749938	0	91492877	C	T
15	rs17636026	0	91493059	T	C
15	rs7173521	0	91493207	C	T
15	rs8032947	0	91493334	G	C
15	rs35389361	0	91493589	T	C
15	rs150705326	0	91493687	G	A
15	rs78738339	0	91493972	G	A
15	rs6496740	0	91494460	C	T
15	rs8038738	0	91494471	G	A
15	rs58739094	0	91494924	C	T
15	rs10852139	0	91495001	T	A
15	rs12442304	0	91495264	C	T
15	rs117564299	0	91495632	C	T
15	rs8039664	0	91496126	G	A
15	rs8041035	0	91496242	C	T
15	rs11207	0	91497239	C	T
15	rs3743452	0	91497515	A	G
15	rs867468	0	91498127	G	A
15	rs2001216	0	91498130	T	C
15	rs2001217	0	91498246	A	C
15	rs4381579	0	91498281	C	T
15	rs4505290	0	91498293	G	A
15	rs12905855	0	91498429	G	C
15	rs868547	0	91498760	G	A
15	rs16945091	0	91499081	A	T
15	rs1550638	0	91499328	C	T
15	rs1550637	0	91499346	G	A
15	rs12911444	0	91499427	G	C
15	rs8041774	0	91499813	G	A
15	rs4932380	0	91499986	G	T
15	rs11073963	0	91500260	A	G
15	rs10852140	0	91500296	T	C
15	rs146488462	0	91500554	C	T
15	rs1105292	0	91502355	C	T
15	rs1105291	0	91502383	C	T
15	rs71409373	0	91502660	G	A
15	rs8038661	0	91502849	G	A
15	rs6496741	0	91503049	A	G
15	rs71409374	0	91503058	G	A
15	rs1867220	0	91503752	T	C
15	rs1867219	0	91503871	T	G
15	rs3743451	0	91504181	G	A
15	rs12914031	0	91504665	G	C
15	rs14484	0	91505447	C	G
15	rs7166130	0	91505716	A	T
15	rs79548680	0	91505779	G	C
15	rs79840930	0	91505827	A	G
15	rs78514188	0	91506368	G	T
15	rs8028409	0	91506422	A	T
15	rs2034085	0	91506452	T	C
15	rs80068698	0	91506518	T	C
15	rs8037137	0	91506637	T	C
15	rs2034084	0	91506739	C	G
15	rs7171333	0	91507202	G	C
15	rs112770790	0	91507495	G	A
15	rs76400732	0	91508028	A	G
15	rs139241557	0	91508422	C	G
15	rs34797143	0	91508772	C	T
15	rs4932182	0	91508803	C	A
15	rs7601	0	91509592	T	C
15	rs14280	0	91509734	A	G
15	rs79383275	0	91509858	A	T
15	rs3743450	0	91509920	G	T
15	rs11540565	0	91510282	G	A
15	rs12910825	0	91511260	A	G
15	rs144254909	0	91511684	A	C
15	rs75581761	0	91511749	T	C
15	rs150296002	0	91512019	C	T
15	rs2290203	0	91512067	G	A
15	rs2290202	0	91512267	G	T
15	rs35309300	0	91513100	G	A
15	rs2890156	0	91513157	T	A
15	rs34185899	0	91513325	C	T
15	rs12911192	0	91513674	T	C
15	rs4517768	0	91514035	C	T
15	rs59278520	0	91514707	G	A
15	rs4508401	0	91514721	T	A
15	rs11852999	0	91514760	C	T
15	rs11853024	0	91514797	C	A
15	rs28405499	0	91515263	A	C
15	rs59902579	0	91515489	C	T
15	rs28393051	0	91515638	A	G
15	rs4932381	0	91515740	A	G
15	rs28687863	0	91516004	A	G
15	rs1443256	0	91516015	T	C
15	rs35521046	0	91516737	A	C
15	rs145858971	0	91516821	C	T
15	rs17636091	0	91517479	G	A
15	rs12898311	0	91517780	G	C
15	rs12899496	0	91517796	C	T
15	rs8031915	0	91519291	A	G
15	rs8035844	0	91519642	C	T
15	rs112458643	0	91519649	T	C
15	rs8036430	0	91519660	A	C
15	rs72759311	0	91519846	C	T
15	rs8037254	0	91520099	A	G
15	rs12595025	0	91520131	C	T
15	rs77871209	0	91520150	C	T
15	rs12595029	0	91520159	C	G
15	rs12594925	0	91520287	G	A
15	rs12595052	0	91520308	C	T
15	rs12593261	0	91520319	T	C
15	rs8042680	0	91521337	C	A
15	rs7167128	0	91521898	A	G
15	rs28708411	0	91521938	G	A
15	rs60640465	0	91522022	G	T
15	rs8032722	0	91522070	T	C
15	rs113343095	0	91522092	G	A
15	rs8026714	0	91522253	G	A
15	rs28384140	0	91522597	T	G
15	rs10520699	0	91522966	G	A
15	rs6496742	0	91523036	C	T
15	rs78074442	0	91523222	T	C
15	rs1867226	0	91523713	C	G
15	rs11854833	0	91524546	T	C
15	rs2301826	0	91525197	C	T
15	rs11857612	0	91525318	C	T
15	rs11855081	0	91525414	T	C
15	rs7180016	0	91526275	G	A
15	rs2285937	0	91527152	A	G
15	rs8031684	0	91527451	T	A
15	rs2301825	0	91528070	C	G
15	rs6496743	0	91528358	G	A
15	rs144802245	0	91528703	C	T
15	rs34881088	0	91528823	C	T
15	rs150333865	0	91528875	G	A
15	rs8036115	0	91528961	G	A
15	rs8037460	0	91529039	C	T
15	rs8042518	0	91529122	T	C
15	rs60290423	0	91529452	T	C
15	rs11853073	0	91530158	T	C
15	rs77332486	0	91530379	C	T
15	rs8026781	0	91530675	G	A
15	rs8028856	0	91530820	A	G
15	rs3803563	0	91531352	C	A
15	rs17692742	0	91531798	C	G
15	rs12594752	0	91531995	C	T
15	rs6496745	0	91532630	C	T
15	rs78128561	0	91532772	G	A
15	rs6496746	0	91532869	C	A
15	rs12899639	0	91533068	T	C
15	rs13329634	0	91533296	C	T
15	rs8025699	0	91533816	A	G
15	rs12905197	0	91534106	T	A
15	rs112553294	0	91534294	A	G
15	rs72630488	0	91534373	C	T
15	rs34210112	0	91534869	G	C
15	rs76119208	0	91535329	G	T
15	rs74037604	0	91536110	T	A
15	rs11855755	0	91536179	T	C
15	rs73502775	0	91536225	G	A
15	rs6496747	0	91536627	A	G
15	rs12101952	0	91537070	T	C
15	rs12101302	0	91537136	G	A
15	rs72630489	0	91537406	G	A
15	rs113028686	0	91537820	G	A
15	rs2218342	0	91538767	A	T
15	rs34315029	0	91538907	G	A
15	rs78029804	0	91538920	C	T
15	rs2386584	0	91539572	T	G
15	rs8042416	0	91540013	A	G
15	rs112792074	0	91540326	C	G
15	rs34835304	0	91540777	C	G
15	rs4932184	0	91540864	T	G
15	rs12907381	0	91541648	A	G
15	rs876874	0	91541735	A	T
15	rs3743449	0	91542337	C	T
15	rs147817266	0	91542795	C	T
15	rs11858306	0	91543407	C	T
15	rs112551166	0	91543520	C	T
15	rs11073964	0	91543761	C	T
15	rs12899811	0	91544076	A	G
15	rs16945157	0	91544185	A	G
15	rs72759321	0	91544417	A	G
15	rs12439887	0	91544831	C	T
15	rs11073965	0	91544845	C	T
15	rs35290216	0	91544900	C	T
15	rs3743448	0	91545211	C	T
15	rs3784776	0	91545904	A	T
15	rs4244883	0	91546497	T	G
15	rs4522397	0	91546711	T	C
15	rs35949207	0	91546751	C	A
15	rs7170130	0	91546755	C	T
15	rs6496748	0	91546936	A	G
15	rs35096138	0	91547497	G	A
15	rs71409378	0	91547732	C	T
15	rs3826033	0	91548601	G	A
15	rs3826032	0	91549822	G	C
15	rs3743447	0	91550953	C	G
15	rs66571706	0	91551639	T	G
15	rs67082128	0	91551686	G	A
15	rs12439788	0	91551714	C	G
15	rs79253100	0	91551876	C	T
15	rs6496749	0	91552003	C	T
15	rs35441561	0	91552679	A	G
15	rs12148524	0	91553382	G	C
15	rs57486507	0	91553612	C	T
15	rs56838761	0	91553954	T	C
15	rs76935633	0	91554148	T	C
15	rs12148648	0	91554198	C	A
15	rs10775251	0	91554425	T	G
15	rs79529701	0	91554813	T	G
15	rs34734460	0	91554854	T	C
15	rs6496750	0	91555077	C	G
15	rs12148592	0	91555287	A	G
15	rs77477989	0	91556937	G	T
15	rs1972926	0	91557186	C	T
15	rs117741099	0	91558165	A	G
15	rs7183740	0	91558457	G	A
15	rs112369229	0	91558553	C	T
15	rs12438273	0	91558570	A	T
15	rs71409379	0	91558772	A	T
15	rs78153571	0	91560025	A	G
15	rs873130	0	91560078	T	C
15	rs67954926	0	91560133	G	A
15	rs11857433	0	91560367	G	T
15	rs7179329	0	91560860	G	C
15	rs11542638	0	91561061	G	T
15	rs3743445	0	91561182	C	T
15	rs7164916	0	91561446	T	C
15	rs12161921	0	91561586	C	T
15	rs8026678	0	91562005	A	G
15	rs111321156	0	91562106	C	T
15	rs11073966	0	91562279	A	G
15	rs76814764	0	91562676	G	C
15	rs1108351	0	91562937	C	A
15	rs143409785	0	91563154	G	A
15	rs12595616	0	91563513	T	C
15	rs1867225	0	91563829	A	G
15	rs111554382	0	91563927	A	C
15	rs68102919	0	91564453	C	T
15	rs28478359	0	91564756	C	T
15	rs7177975	0	91564808	T	A
15	rs11073967	0	91565804	A	G
15	rs12148829	0	91566224	C	T
15	rs12148902	0	91566505	G	A
15	rs7162685	0	91566862	C	T
15	rs73497966	0	91567729	C	T
15	rs59940905	0	91567781	C	T
15	rs139975367	0	91567789	C	A
15	rs4932382	0	91567985	C	A
15	rs113006694	0	91568020	G	A
15	rs113637295	0	91568285	T	C
15	rs71409380	0	91568988	C	G
15	rs7181393	0	91569154	T	C
15	rs7175023	0	91569281	G	C
15	rs7177049	0	91569298	A	C
15	rs116879965	0	91569886	G	A
15	rs111665100	0	91570109	T	C
15	rs148370586	0	91570362	C	T
15	rs113361242	0	91570377	C	G
15	rs34864584	0	91570627	A	G
15	rs79487369	0	91570683	G	A
15	rs12593877	0	91570743	C	T
15	rs76447756	0	91570879	C	T
15	rs4101133	0	91571086	C	A
15	rs113200426	0	91572014	T	C
15	rs35388628	0	91572189	G	A
15	rs71409381	0	91572275	A	G
15	rs4273013	0	91573286	A	G
15	rs17692802	0	91573419	G	T
15	rs1972927	0	91573449	C	T
15	rs17515485	0	91573504	T	G
15	rs35538153	0	91573717	G	A
15	rs143766807	0	91573790	G	C
15	rs12437470	0	91574405	G	A
15	rs1443253	0	91574757	G	C
15	rs71409383	0	91574940	T	C
15	rs11629955	0	91575297	T	C
15	rs12913602	0	91575366	G	T
15	rs9920813	0	91575419	G	A
15	rs8025949	0	91576037	A	G
15	rs112704080	0	91576063	A	T
15	rs28463966	0	91576065	T	C
15	rs112882739	0	91576909	C	T
15	rs11632664	0	91576946	T	G
15	rs112788623	0	91577230	C	T
15	rs77552372	0	91577311	G	A
15	rs75829532	0	91577336	C	T
15	rs62621079	0	91577446	G	A
15	rs113374200	0	91577731	C	T
15	rs72759398	0	91577747	G	A
15	rs12910000	0	91577975	G	A
15	rs11073968	0	91578240	G	A
15	rs7182701	0	91578850	C	T
15	rs17692820	0	91579417	A	G
15	rs28673416	0	91579581	T	C
15	rs138949040	0	91580027	A	G
15	rs4932383	0	91580593	C	A
15	rs12908102	0	91580961	C	T
15	rs113025169	0	91580974	C	G
15	rs1443252	0	91581086	G	A
15	rs7179335	0	91581269	T	G
15	rs12908917	0	91581429	C	G
15	rs12911825	0	91581490	G	C
15	rs7179039	0	91581656	C	T
15	rs2892067	0	91582079	T	C
15	rs4932384	0	91582217	C	T
15	rs4331318	0	91582257	C	T
15	rs4932385	0	91582276	C	A
15	rs61692854	0	91582496	C	T
15	rs7161892	0	91582778	G	A
15	rs1978957	0	91583024	T	C
15	rs113597974	0	91583103	A	G
15	rs75873986	0	91583204	C	A
15	rs11073969	0	91583305	C	G
15	rs11856007	0	91583432	C	T
15	rs11856726	0	91583629	C	T
15	rs7170305	0	91583779	A	G
15	rs72761305	0	91583951	C	T
15	rs113353477	0	91583977	G	C
15	rs13329485	0	91584172	C	A
15	rs72761306	0	91584219	G	A
15	rs76259145	0	91584382	T	C
15	rs17515520	0	91584404	A	G
15	rs13329081	0	91584655	G	A
15	rs13329425	0	91584796	A	G
15	rs12708586	0	91584845	C	T
15	rs113319726	0	91584875	A	C
15	rs28600015	0	91584924	T	G
15	rs28491439	0	91584945	C	A
15	rs77455556	0	91585411	T	C
15	rs115873335	0	91585877	A	G
15	rs13379689	0	91585983	C	A
15	rs13379662	0	91586005	G	A
15	rs56364844	0	91586112	T	C
15	rs4932386	0	91586210	C	G
15	rs8032568	0	91586237	C	T
15	rs7175820	0	91586580	G	A
15	rs7182870	0	91586775	T	C
15	rs7183058	0	91586876	T	C
15	rs12916927	0	91586988	T	C
15	rs13379582	0	91587713	T	C
15	rs12916522	0	91588006	G	A
15	rs12916539	0	91588040	G	A
15	rs1005060	0	91588547	T	C
15	rs12907910	0	91588698	T	G
15	rs12904572	0	91589221	A	G
15	rs12913355	0	91589625	T	A
15	rs139722671	0	91590252	G	A
15	rs12910149	0	91590259	A	G
15	rs8034041	0	91590266	G	T
15	rs117343863	0	91590570	T	C
15	rs1550639	0	91590585	A	G
15	rs12912907	0	91590587	G	T
15	rs11073970	0	91590730	G	C
15	rs11073971	0	91590752	G	A
15	rs11073972	0	91590851	G	A
15	rs3892339	0	91591074	G	T
15	rs9708159	0	91591163	G	C
15	rs7495901	0	91591577	T	A
15	rs7494896	0	91591582	G	A
15	rs7495967	0	91591801	T	C
15	rs4353459	0	91592185	G	A
15	rs2386586	0	91592269	C	G
15	rs2386587	0	91592297	G	T
15	rs2386588	0	91592332	G	A
15	rs56303839	0	91592668	G	T
15	rs12906332	0	91592717	A	G
15	rs12906053	0	91592893	C	T
15	rs4932396	0	91593190	A	G
15	rs116344362	0	91593224	C	T
15	rs115026818	0	91593235	C	T
15	rs12439400	0	91593512	C	T
15	rs17515533	0	91593736	G	C
15	rs74039245	0	91593843	A	G
15	rs11632734	0	91593988	G	C
15	rs7178704	0	91594316	A	G
15	rs2197238	0	91594325	G	A
15	rs76099252	0	91594709	G	T
15	rs6496751	0	91594721	T	C
15	rs6496752	0	91594726	C	T
15	rs6496753	0	91594746	C	T
15	rs6496754	0	91594882	A	T
15	rs6496755	0	91594955	C	T
15	rs6496757	0	91595082	C	T
15	rs6496758	0	91595128	G	T
15	rs12911097	0	91595479	G	A
15	rs10152752	0	91595505	G	T
15	rs10152760	0	91595612	G	C
15	rs10852141	0	91596017	T	C
15	rs10852142	0	91596122	C	T
15	rs1443254	0	91596371	C	A
15	rs9920001	0	91596397	T	C
15	rs1838098	0	91596456	A	G
15	rs80064599	0	91596578	T	C
15	rs1838097	0	91596579	C	T
15	rs1838096	0	91596690	C	A
15	rs4594240	0	91596901	T	C
15	rs12899605	0	91596953	A	T
15	rs12903780	0	91597040	T	A
15	rs12903797	0	91597071	T	C
15	rs12917461	0	91597072	G	A
15	rs7162047	0	91597275	G	T
15	rs58481941	0	91597310	C	T
15	rs7169000	0	91597326	T	A
15	rs7167011	0	91597561	G	A
15	rs7169180	0	91597602	A	G
15	rs7168710	0	91597696	C	T
15	rs72761402	0	91597783	C	G
15	rs16945189	0	91597885	T	G
15	rs12909705	0	91598250	T	C
15	rs12905289	0	91598441	C	G
15	rs881431	0	91599312	C	T
15	rs1609450	0	91599511	G	A
15	rs117443645	0	91599522	A	T
15	rs998434	0	91599600	C	T
15	rs11630026	0	91599620	T	C
15	rs11630140	0	91599958	T	C
15	rs28624702	0	91601045	C	G
15	rs2386589	0	91601075	C	G
15	rs1530356	0	91601184	A	G
15	rs1968575	0	91601250	C	T
15	rs2386590	0	91601264	T	G
15	rs17593891	0	91601381	A	G
15	rs1530355	0	91601429	G	C
15	rs62026720	0	91601687	T	C
15	rs12907204	0	91601718	A	G
15	rs12905656	0	91601831	G	A
15	rs12905835	0	91601963	G	C
15	rs2120186	0	91602013	C	T
15	rs12912474	0	91602284	T	C
15	rs12441987	0	91602313	C	A
15	rs11073974	0	91602447	G	C
15	rs11073975	0	91602603	G	A
15	rs7179789	0	91603372	A	G
15	rs7177990	0	91603399	G	A
15	rs138204948	0	91603533	T	G
15	rs113658474	0	91603888	G	A
15	rs8024267	0	91603965	A	G
15	rs8023704	0	91603972	C	G
15	rs8024404	0	91604000	A	C
15	rs8029458	0	91604374	T	G
15	rs116908496	0	91604402	G	A
15	rs8038073	0	91604722	G	T
15	rs1867227	0	91605112	T	A
15	rs17515658	0	91605459	C	A
15	rs8043449	0	91605521	G	A
15	rs146635529	0	91605788	G	A
15	rs17593961	0	91605822	T	C
15	rs78437790	0	91605903	A	G
15	rs72763111	0	91605910	G	A
15	rs11852711	0	91606155	A	T
15	rs11634737	0	91606169	G	A
15	rs12904713	0	91607247	G	T
15	rs11636513	0	91607304	C	T
15	rs80331223	0	91607594	G	A
15	rs62025199	0	91607711	G	A
15	rs142339226	0	91607981	A	T
15	rs149301573	0	91608447	C	T
15	rs7183383	0	91608934	A	G
15	rs77232286	0	91608959	C	A
15	rs117203682	0	91609153	G	A
15	rs12441109	0	91609255	T	G
15	rs12441151	0	91609463	T	C
15	rs7166672	0	91609508	A	G
15	rs11635637	0	91609674	A	G
15	rs189232863	0	91609872	C	T
15	rs10152367	0	91610206	A	G
15	rs28653132	0	91610234	G	A
15	rs11631982	0	91610731	C	T
15	rs7173977	0	91611049	A	G
15	rs6496759	0	91611191	T	C
15	rs7174718	0	91611435	A	G
15	rs41389645	0	91611496	C	T
15	rs41527751	0	91612257	G	T
15	rs62025201	0	91612282	T	C
15	rs72763120	0	91612404	T	C
15	rs72763122	0	91612816	C	T
15	rs10152123	0	91613047	G	C
15	rs1314056	0	91613100	G	C
15	rs10152205	0	91613289	C	T
15	rs35070340	0	91613294	A	G
15	rs11855751	0	91613331	G	A
15	rs35025483	0	91613364	T	A
15	rs12708587	0	91613817	G	T
15	rs28391699	0	91614301	A	G
15	rs11636210	0	91614480	T	C
15	rs11073976	0	91614527	C	A
15	rs11073977	0	91614718	C	A
15	rs11073978	0	91614897	G	A
15	rs12901849	0	91615255	A	C
15	rs28588020	0	91615818	A	G
15	rs11857235	0	91616368	A	G
15	rs17692973	0	91617293	A	G
15	rs77605602	0	91617539	C	T
15	rs28626807	0	91617756	T	C
15	rs8023256	0	91617765	A	G
15	rs8023408	0	91617831	A	G
15	rs28690806	0	91617856	A	G
15	rs28817309	0	91621356	T	C
15	rs112113568	0	91621499	T	C
15	rs73500906	0	91621526	T	C
15	rs76260894	0	91621914	A	G
15	rs7164433	0	91621922	C	G
15	rs12905142	0	91621924	T	C
15	rs57067281	0	91621988	C	G
15	rs60439892	0	91621992	A	G
15	rs58834554	0	91622044	T	C
15	rs57868778	0	91622130	A	C
15	rs74825772	0	91622201	C	G
15	rs59109315	0	91622244	A	G
15	rs10852143	0	91622281	C	T
15	rs10852144	0	91622404	G	A
15	rs73500909	0	91622472	C	T
15	rs12102092	0	91622507	T	A
15	rs76814004	0	91622661	A	G
15	rs60539380	0	91623345	G	A
15	rs59361303	0	91623466	A	G
15	rs78808336	0	91623631	C	T
15	rs58931806	0	91623661	G	T
15	rs58439155	0	91623738	T	A
15	rs57459485	0	91623828	C	T
15	rs76413357	0	91623959	C	T
15	rs12101592	0	91624006	G	A
15	rs73500911	0	91624172	C	A
15	rs113632776	0	91624597	G	A
15	rs113553620	0	91624707	T	G
15	rs60651474	0	91625153	T	C
15	rs117578997	0	91625334	T	C
15	rs146649879	0	91625335	T	C
15	rs12912722	0	91625473	A	G
15	rs73501149	0	91625543	T	C
15	rs73501150	0	91625567	A	C
15	rs138846619	0	91625625	T	C
15	rs1609891	0	91626250	C	G
15	rs11634620	0	91626263	T	C
15	rs1609892	0	91626291	C	T
15	rs1609893	0	91626456	G	C
15	rs1609751	0	91626496	G	A
15	rs1971628	0	91626561	A	G
15	rs1609750	0	91626760	G	A
15	rs1609749	0	91626824	C	T
15	rs12903637	0	91627063	T	C
15	rs184745494	0	91627635	C	T
15	rs8029674	0	91627919	C	A
15	rs8035224	0	91628206	T	C
15	rs8030866	0	91628236	A	C
15	rs2106537	0	91628638	C	T
15	rs1314055	0	91630242	A	G
15	rs112642829	0	91630397	C	A
15	rs12900674	0	91630527	C	T
15	rs12901537	0	91630708	A	C
15	rs16945219	0	91631301	G	A
15	rs7169677	0	91631489	G	A
15	rs77404990	0	91631651	T	C
15	rs1314054	0	91632229	T	C
15	rs11858035	0	91632709	C	T
15	rs151148571	0	91632862	C	T
15	rs75448720	0	91637119	G	T
15	rs12148894	0	91637123	G	A
15	rs12148148	0	91638268	G	A
15	rs7168252	0	91638361	C	G
15	rs12148260	0	91639061	G	A
15	rs191067290	0	91639344	G	T
15	rs28821916	0	91639497	C	T
15	rs79495298	0	91640469	A	G
15	rs72763148	0	91641492	T	C
15	rs1314051	0	91641596	G	A
15	rs145924797	0	91642886	G	A
15	rs2520607	0	91643385	T	C
15	rs6496760	0	91643435	G	C
15	rs12915905	0	91643486	C	G
15	rs11854586	0	91644590	C	A
15	rs75954521	0	91644607	T	C
15	rs11854736	0	91644981	C	G
15	rs4423396	0	91645122	C	G
15	rs12913734	0	91645274	A	G
15	rs12913299	0	91645411	C	A
15	rs11634420	0	91645528	C	T
15	rs186632749	0	91645757	G	A
15	rs80209009	0	91646049	G	A
15	rs2023714	0	91646050	G	A
15	rs76068675	0	91646199	A	G
15	rs77643232	0	91646733	A	T
15	rs12903174	0	91647194	G	A
15	rs2023713	0	91647440	T	G
15	rs4587951	0	91647790	C	T
15	rs4577064	0	91647804	G	A
15	rs11073980	0	91648185	G	A
15	rs11073981	0	91648208	C	T
15	rs12913562	0	91648764	G	C
15	rs75139284	0	91648988	C	T
15	rs9672566	0	91650402	T	C
15	rs58722282	0	91650699	C	T
15	rs12372945	0	91650732	G	A
15	rs78477827	0	91651105	G	C
15	rs77618734	0	91652590	T	C
15	rs55667733	0	91653042	T	G
15	rs2520606	0	91653111	G	A
15	rs146511751	0	91653491	A	G
15	rs56339858	0	91653821	C	T
15	rs8029048	0	91653999	C	T
15	rs2520605	0	91654035	A	G
15	rs117038101	0	91654229	T	G
15	rs8029605	0	91654346	C	G
15	rs2520604	0	91655120	T	C
15	rs77403698	0	91655161	C	A
15	rs17594138	0	91655953	A	T
15	rs77521015	0	91656488	G	A
15	rs76362541	0	91657071	A	G
15	rs75243781	0	91657730	G	A
15	rs78710420	0	91657788	T	C
15	rs8031636	0	91659842	G	A
15	rs8032126	0	91660076	G	A
15	rs78800797	0	91660936	A	G
15	rs2597909	0	91661719	C	T
15	rs72764718	0	91661923	T	G
15	rs8024928	0	91662418	C	T
15	rs8034560	0	91662716	T	C
15	rs8028497	0	91662852	G	A
15	rs2597908	0	91663116	A	G
15	rs8035623	0	91663356	T	C
15	rs6496761	0	91663477	G	A
15	rs16945236	0	91664327	G	T
15	rs17641976	0	91664657	G	A
15	rs16945239	0	91664874	T	A
15	rs56725913	0	91664969	G	A
15	rs60491380	0	91665048	A	G
15	rs17515887	0	91665392	T	C
15	rs16974233	0	91665685	C	A
15	rs72764719	0	91666238	C	T
15	rs56017302	0	91666449	G	A
15	rs2520603	0	91667890	A	T
15	rs55886708	0	91667987	G	A
15	rs76490697	0	91668312	C	G
15	rs142797658	0	91668584	C	A
15	rs74038060	0	91668591	C	T
15	rs17594201	0	91668642	G	C
15	rs117597915	0	91668855	A	G
15	rs2051719	0	91669696	G	C
15	rs28642316	0	91669778	C	T
15	rs73503181	0	91670208	T	C
15	rs72764720	0	91670958	A	G
15	rs8024171	0	91671076	G	A
15	rs146774908	0	91671352	C	A
15	rs72764722	0	91674891	A	C
15	rs11852252	0	91675359	T	G
15	rs111347634	0	91675447	A	G
15	rs1000641	0	91676166	G	A
15	rs1984873	0	91676168	A	G
15	rs17594236	0	91676518	G	T
15	rs78550693	0	91677062	C	A
15	rs11637140	0	91677494	C	T
15	rs1003759	0	91677557	T	C
15	rs11637280	0	91677777	C	T
15	rs11633643	0	91677993	T	C
15	rs6496762	0	91678297	A	C
15	rs4932575	0	91678502	C	T
15	rs74808347	0	91679365	A	G
15	rs28478878	0	91680665	A	G
15	rs79491027	0	91680915	C	T
15	rs72764724	0	91681434	A	T
15	rs72764726	0	91681481	C	T
15	rs72764728	0	91681546	C	T
15	rs57245562	0	91681754	A	C
15	rs56986708	0	91681794	A	T
15	rs74577788	0	91682308	T	C
15	rs77127879	0	91682418	G	T
15	rs72764730	0	91682535	C	T
15	rs72764731	0	91682883	T	C
15	rs72764732	0	91683020	C	A
15	rs79977430	0	91683127	G	T
15	rs7162013	0	91683250	C	A
15	rs117676316	0	91683281	G	A
15	rs72764733	0	91683551	T	A
15	rs72764734	0	91683875	A	G
15	rs72764735	0	91683947	C	T
15	rs16945255	0	91684287	A	G
15	rs72764736	0	91684406	C	T
15	rs11639373	0	91684697	G	C
15	rs7163341	0	91684770	A	T
15	rs7163914	0	91685009	A	C
15	rs74038062	0	91685417	C	T
15	rs17594278	0	91685519	T	C
15	rs72764737	0	91685523	T	C
15	rs12148632	0	91685592	A	G
15	rs12148191	0	91685622	C	G
15	rs12148633	0	91685704	A	G
15	rs7170234	0	91686041	A	G
15	rs7169775	0	91686147	C	T
15	rs72764739	0	91686195	C	T
15	rs77573390	0	91686239	T	G
15	rs76763960	0	91686253	C	G
15	rs75958546	0	91686262	C	T
15	rs72764740	0	91686312	G	C
15	rs17516032	0	91686453	A	G
15	rs77286987	0	91686653	C	T
15	rs16945257	0	91687159	C	G
15	rs55697176	0	91687671	A	G
15	rs72764741	0	91688097	G	C
15	rs74381521	0	91688541	G	A
15	rs76700998	0	91688613	G	C
15	rs111681086	0	91689209	T	C
15	rs12905734	0	91689720	G	A
15	rs28421189	0	91689835	G	A
15	rs16945263	0	91690321	T	C
15	rs7498036	0	91690612	T	C
15	rs16945265	0	91691040	T	C
15	rs11635739	0	91691601	T	C
15	rs9672243	0	91692221	A	G
15	rs17516053	0	91692274	A	G
15	rs2214075	0	91692344	A	G
15	rs2188461	0	91693462	C	G
15	rs12915458	0	91694413	T	C
15	rs8031361	0	91695065	C	T
15	rs9672495	0	91695171	G	A
15	rs9672505	0	91695362	G	A
15	rs9672512	0	91695396	G	A
15	rs111283367	0	91695442	C	T
15	rs59134725	0	91695726	A	C
15	rs55917369	0	91695745	C	G
15	rs10520697	0	91695901	T	A
15	rs11637978	0	91696326	C	G
15	rs11637698	0	91696344	G	A
15	rs7498001	0	91696439	T	C
15	rs7498005	0	91696459	T	C
15	rs72764745	0	91696799	T	A
15	rs2040579	0	91697711	T	C
15	rs2214074	0	91698668	T	C
15	rs2188460	0	91698850	T	C
15	rs12148251	0	91698922	G	A
15	rs2040578	0	91698948	T	C
15	rs6416561	0	91699075	G	A
15	rs17594412	0	91699218	A	G
15	rs4932594	0	91699438	A	G
15	rs16945273	0	91699547	G	T
15	rs2073987	0	91699672	C	T
15	rs2892181	0	91701104	T	C
15	rs17594433	0	91701308	G	T
15	rs74038081	0	91701451	T	C
15	rs62025204	0	91701583	G	T
15	rs79864850	0	91701602	G	A
15	rs17516129	0	91701707	A	G
15	rs6496764	0	91702198	T	G
15	rs74038083	0	91702229	C	T
15	rs6496765	0	91702387	G	T
15	rs8030384	0	91702472	G	A
15	rs7497672	0	91702513	T	C
15	rs11855328	0	91703286	T	C
15	rs11857735	0	91703434	G	A
15	rs7497920	0	91703543	A	G
15	rs3862440	0	91703562	T	G
15	rs10152960	0	91703627	C	T
15	rs149421068	0	91703634	T	G
15	rs2078879	0	91703911	G	A
15	rs2078878	0	91703983	A	G
15	rs2028023	0	91704121	A	C
15	rs2028022	0	91704124	G	A
15	rs75680058	0	91704167	C	T
15	rs719987	0	91704492	A	G
15	rs719986	0	91704597	G	A
15	rs719985	0	91704651	A	G
15	rs2007573	0	91704782	G	A
15	rs72764752	0	91704996	G	T
15	rs187171325	0	91705151	T	C
15	rs117932772	0	91705286	A	G
15	rs11858243	0	91705337	A	G
15	rs11858273	0	91705442	A	G
15	rs12591682	0	91705959	T	C
15	rs12593338	0	91706026	G	A
15	rs12593523	0	91706137	C	T
15	rs113252802	0	91706143	C	A
15	rs12591161	0	91706150	A	C
15	rs12591767	0	91706385	T	G
15	rs139346643	0	91706456	G	A
15	rs76342490	0	91706487	T	G
15	rs55932911	0	91706501	G	A
15	rs148472235	0	91706820	C	T
15	rs148761946	0	91706922	A	T
15	rs112299524	0	91706938	A	T
15	rs4332726	0	91707242	A	G
15	rs111917749	0	91707460	G	A
15	rs4932520	0	91707667	C	G
15	rs4932521	0	91707786	T	C
15	rs994652	0	91708237	G	A
15	rs994651	0	91708262	T	C
15	rs147644181	0	91708286	G	A
15	rs7496913	0	91708396	A	G
15	rs139110013	0	91708421	G	T
15	rs2006849	0	91708489	T	C
15	rs59119768	0	91708516	G	A
15	rs57374761	0	91709776	C	T
15	rs150943310	0	91709953	A	G
15	rs12899732	0	91710038	G	C
15	rs12899894	0	91710125	G	A
15	rs75193159	0	91710338	C	T
15	rs74800409	0	91710377	C	T
15	rs114334675	0	91710476	C	G
15	rs72764756	0	91710665	A	G
15	rs72764757	0	91710667	G	T
15	rs11631514	0	91710801	C	A
15	rs11073983	0	91710911	C	T
15	rs11073984	0	91710914	T	C
15	rs12905479	0	91711209	G	A
15	rs72764759	0	91711353	C	T
15	rs72764760	0	91711475	T	C
15	rs72764761	0	91711748	C	T
15	rs74038091	0	91711883	G	A
15	rs72764762	0	91711936	T	C
15	rs11638187	0	91712074	A	G
15	rs11638199	0	91712169	A	T
15	rs59677390	0	91712410	G	A
15	rs57102165	0	91712420	C	T
15	rs11633199	0	91712437	C	T
15	rs17594552	0	91712789	G	A
15	rs72764763	0	91712804	G	A
15	rs12902702	0	91713116	T	C
15	rs183551499	0	91713175	A	G
15	rs72764764	0	91713321	T	A
15	rs75859643	0	91713459	C	T
15	rs112396280	0	91713611	G	A
15	rs77803198	0	91713953	A	G
15	rs11634757	0	91714616	A	C
15	rs74038094	0	91715178	A	G
15	rs74038095	0	91715408	C	A
15	rs76480488	0	91715492	C	T
15	rs75082574	0	91715496	T	A
15	rs11856697	0	91715511	A	G
15	rs1467928	0	91715848	G	A
15	rs2157908	0	91716130	G	A
15	rs148987425	0	91716455	C	T
15	rs730617	0	91717145	T	C
15	rs756874	0	91717237	A	G
15	rs756873	0	91717328	C	T
15	rs886144	0	91717352	C	T
15	rs2012517	0	91717593	T	C
15	rs2012503	0	91717772	C	T
15	rs730616	0	91717996	C	T
15	rs28479583	0	91718129	G	A
15	rs11858835	0	91718192	A	G
15	rs41376547	0	91718245	C	T
15	rs77031540	0	91718329	G	T
15	rs75770669	0	91718355	C	G
15	rs11852888	0	91718667	A	G
15	rs11856151	0	91718694	C	T
15	rs7165426	0	91718726	C	T
15	rs7166009	0	91719059	C	T
15	rs28877973	0	91720141	C	T
15	rs28782496	0	91720158	G	C
15	rs147201008	0	91722604	T	A
15	rs143770404	0	91723744	G	A
15	rs112692111	0	91724460	T	A
15	rs12439167	0	91724488	T	C
15	rs12594268	0	91724986	G	A
15	rs12594296	0	91725082	G	C
15	rs2013065	0	91725595	G	A
15	rs2028021	0	91725982	G	A
15	rs2028020	0	91726181	A	C
15	rs8037378	0	91726281	C	A
15	rs9806585	0	91726468	A	C
15	rs2028019	0	91726967	A	G
15	rs7497813	0	91727125	G	A
15	rs62025249	0	91727549	C	T
15	rs8032314	0	91727575	T	G
15	rs4322639	0	91727637	A	G
15	rs4502199	0	91727917	G	A
15	rs9806253	0	91728221	C	A
15	rs9646229	0	91728343	T	G
15	rs8031740	0	91728501	G	C
15	rs12912255	0	91728564	T	C
15	rs137870238	0	91728761	G	T
15	rs17516375	0	91729126	G	A
15	rs12898212	0	91729476	T	A
15	rs144295476	0	91729615	A	G
15	rs16945290	0	91729782	G	A
15	rs11858387	0	91729887	A	C
15	rs11073985	0	91730042	T	C
15	rs8038612	0	91730241	G	A
15	rs12592874	0	91730329	G	A
15	rs2106481	0	91731446	T	A
15	rs7495949	0	91731905	C	T
15	rs7495738	0	91731958	G	C
15	rs8031077	0	91732192	C	G
15	rs8029994	0	91732319	G	A
15	rs115759999	0	91733625	T	A
15	rs6496769	0	91733709	G	T
15	rs60336190	0	91733923	T	G
15	rs7498035	0	91734073	A	G
15	rs113473179	0	91734381	C	T
15	rs58276564	0	91734427	T	C
15	rs12440457	0	91734430	A	G
15	rs138517739	0	91734565	C	A
15	rs7173731	0	91734624	T	C
15	rs74741146	0	91734660	A	G
15	rs7167305	0	91734807	G	T
15	rs11853445	0	91734876	A	G
15	rs12904818	0	91734963	A	G
15	rs12903449	0	91735215	G	A
15	rs17693330	0	91735222	C	A
15	rs1476078	0	91736401	G	A
15	rs1476077	0	91736465	G	A
15	rs113015746	0	91736818	C	T
15	rs7180671	0	91737234	G	T
15	rs8038237	0	91739682	A	G
15	rs78058433	0	91739918	A	G
15	rs8038323	0	91740103	C	A
15	rs111491001	0	91741080	A	C
15	rs149053118	0	91741162	G	A
15	rs74454900	0	91741176	A	T
15	rs75770815	0	91741276	A	G
15	rs539161853	0	91741725	G	A
15	rs76246778	0	91742077	C	G
15	rs2285531	0	91742084	G	A
15	rs16945332	0	91742174	C	T
15	rs2285530	0	91742369	C	A
15	rs2285529	0	91742578	A	G
15	rs2285528	0	91742669	C	T
15	rs2285527	0	91742800	C	A
15	rs11858470	0	91743776	C	G
15	rs8039294	0	91743859	G	T
15	rs8040825	0	91744030	C	A
15	rs80289545	0	91744088	C	T
15	rs16945351	0	91744194	T	C
15	rs8040569	0	91744509	T	C
15	rs60591252	0	91744542	G	A
15	rs77948771	0	91744815	C	T
15	rs11854467	0	91745246	C	G
15	rs7182325	0	91745278	T	G
15	rs2892184	0	91749626	A	G
15	rs79000402	0	91750577	G	A
15	rs11073986	0	91750729	T	C
15	rs11073987	0	91750737	G	T
15	rs77737759	0	91751605	C	T
15	rs79958190	0	91753224	A	G
15	rs113648862	0	91753375	A	T
15	rs146136679	0	91753505	C	T
15	rs7170681	0	91753540	T	C
15	rs72748102	0	91753863	C	T
15	rs7171800	0	91754096	T	G
15	rs11853803	0	91754236	T	C
15	rs117887116	0	91754438	G	A
15	rs112352950	0	91755636	C	A
15	rs17594915	0	91755854	G	A
15	rs116902473	0	91755911	C	T
15	rs146963253	0	91756128	A	C
15	rs112933294	0	91756134	C	G
15	rs143100214	0	91756835	T	G
15	rs76726857	0	91757035	G	A
15	rs75951885	0	91757488	G	A
15	rs145173060	0	91760353	C	T
15	rs16945369	0	91760825	C	T
15	rs113179732	0	91761333	A	G
15	rs6496772	0	91761554	A	G
15	rs6496773	0	91761568	T	C
15	rs8043369	0	91762000	A	G
15	rs73517605	0	91762287	C	T
15	rs75024219	0	91762463	G	A
15	rs7165564	0	91762834	G	A
15	rs7166153	0	91763148	G	A
15	rs78996014	0	91763472	T	C
15	rs73517609	0	91764781	C	A
15	rs17594929	0	91764988	T	A
15	rs74587705	0	91764992	C	T
15	rs117887940	0	91765519	G	A
15	rs7496780	0	91765766	A	G
15	rs79019892	0	91765920	C	G
15	rs11630131	0	91768400	G	A
15	rs57288276	0	91768511	G	A
15	rs2028018	0	91768838	T	C
15	rs2073967	0	91769465	G	A
15	rs7179149	0	91770251	A	G
15	rs62026588	0	91770370	G	C
15	rs6496774	0	91770647	A	G
15	rs57173318	0	91771148	C	G
15	rs11853906	0	91771509	T	C
15	rs8029075	0	91771597	A	G
15	rs8034168	0	91772565	C	T
15	rs8034482	0	91772726	C	T
15	rs8035254	0	91772793	A	G
15	rs117515292	0	91773107	C	T
15	rs1002556	0	91774883	A	C
15	rs9673021	0	91775481	C	T
15	rs114410985	0	91776094	C	T
15	rs7183676	0	91776331	A	G
15	rs11631668	0	91776744	T	C
15	rs11631712	0	91776802	T	C
15	rs11631720	0	91776828	T	C
15	rs62026591	0	91777099	C	T
15	rs8028331	0	91777154	A	G
15	rs6496776	0	91777225	C	A
15	rs6496777	0	91777407	G	A
15	rs2214076	0	91777776	A	G
15	rs2188462	0	91778108	C	G
15	rs8038425	0	91778715	C	T
15	rs3784773	0	91779152	C	A
15	rs3784772	0	91779204	C	A
15	rs6496778	0	91779592	A	G
15	rs76522880	0	91779785	A	G
15	rs16945403	0	91779814	A	G
15	rs62026592	0	91782095	C	G
15	rs977681	0	91782259	T	A
15	rs72655642	0	91782834	A	G
15	rs3784768	0	91783311	A	C
15	rs6496779	0	91783403	A	G
15	rs56325903	0	91783717	C	T
15	rs8026662	0	91783807	C	T
15	rs118049527	0	91783874	C	T
15	rs1005143	0	91783985	T	C
15	rs1005142	0	91784007	A	G
15	rs76297582	0	91784428	C	T
15	rs1005141	0	91784477	T	G
15	rs117239529	0	91784528	T	C
15	rs8027320	0	91784856	T	C
15	rs994778	0	91784904	C	A
15	rs11638996	0	91784934	G	A
15	rs719176	0	91785293	G	A
15	rs7172040	0	91785562	T	G
15	rs112643138	0	91785573	C	T
15	rs16945424	0	91785937	A	T
15	rs16945429	0	91785958	C	T
15	rs11853153	0	91785992	C	T
15	rs8027716	0	91786286	G	T
15	rs8033801	0	91786707	C	T
15	rs17516708	0	91786881	A	T
15	rs11073988	0	91787150	G	A
15	rs11637499	0	91787404	A	C
15	rs79863589	0	91788205	T	C
15	rs7179469	0	91788348	G	A
15	rs992748	0	91789091	T	A
15	rs992747	0	91789347	G	A
15	rs8031572	0	91790251	C	T
15	rs17595027	0	91790302	C	T
15	rs60116180	0	91790619	A	G
15	rs2078877	0	91791462	G	A
15	rs2078876	0	91791468	G	A
15	rs2078875	0	91791639	C	T
15	rs2078874	0	91791692	A	G
15	rs8042596	0	91792067	C	T
15	rs62026593	0	91792146	G	A
15	rs8041730	0	91792178	G	C
15	rs144618127	0	91792215	A	C
15	rs74040150	0	91792237	C	A
15	rs8027769	0	91792339	T	C
15	rs8042096	0	91792444	G	A
15	rs56303595	0	91792751	A	C
15	rs200296317	0	91793112	G	A
15	rs11853103	0	91793114	C	T
15	rs62026595	0	91793330	A	T
15	rs11853193	0	91793376	C	T
15	rs11853198	0	91793412	C	T
15	rs78413762	0	91794183	C	A
15	rs8034568	0	91794423	C	A
15	rs62026596	0	91794506	C	T
15	rs8027498	0	91794634	G	A
15	rs12909119	0	91795173	T	A
15	rs16945457	0	91795758	A	C
15	rs2074084	0	91795859	T	A
15	rs78068964	0	91795921	A	G
15	rs2285625	0	91796537	T	C
15	rs2269799	0	91796583	T	C
15	rs12101329	0	91797561	G	C
15	rs12101330	0	91797571	G	A
15	rs2269798	0	91797866	T	C
15	rs72750207	0	91798199	C	T
15	rs2269797	0	91798222	A	G
15	rs62026598	0	91798573	G	T
15	rs2269795	0	91799024	A	G
15	rs2285624	0	91799643	T	A
15	rs11073989	0	91799863	G	A
15	rs1076179	0	91800046	T	C
15	rs1079535	0	91801266	C	A
15	rs1075839	0	91801597	C	T
15	rs1075840	0	91801907	T	G
15	rs10852146	0	91802567	A	G
15	rs11854154	0	91802782	A	G
15	rs73520042	0	91803019	G	T
15	rs12909322	0	91803109	C	T
15	rs16945465	0	91803214	C	T
15	rs16945469	0	91803254	C	A
15	rs16945475	0	91803567	A	G
15	rs8038914	0	91803857	G	A
15	rs8040924	0	91803891	A	G
15	rs62026599	0	91804778	C	T
15	rs12908998	0	91804842	G	A
15	rs12910392	0	91804948	C	G
15	rs16945481	0	91805060	T	C
15	rs16945485	0	91805261	A	G
15	rs59347374	0	91805589	A	C
15	rs77643373	0	91805716	C	T
15	rs79884087	0	91805818	T	C
15	rs11852740	0	91805865	T	C
15	rs11855090	0	91805874	G	A
15	rs62026600	0	91806171	C	T
15	rs17595167	0	91806310	A	G
15	rs62652916	0	91806560	A	G
15	rs57788091	0	91807442	C	A
15	rs148227062	0	91808322	G	A
15	rs2239994	0	91808728	C	T
15	rs78177478	0	91809240	G	A
15	rs12914276	0	91809372	A	G
15	rs11629714	0	91810011	C	T
15	rs2301665	0	91810426	A	G
15	rs56175742	0	91810997	G	A
15	rs62026602	0	91811278	C	T
15	rs11637525	0	91811384	T	C
15	rs3743444	0	91811749	G	A
15	rs62026603	0	91811892	A	C
15	rs62026604	0	91812223	C	T
15	rs6496780	0	91812453	A	G
15	rs62026605	0	91812545	A	C
15	rs6496781	0	91812778	G	C
15	rs6496782	0	91812780	A	G
15	rs9302350	0	91813729	G	T
15	rs72478460	0	91814290	A	G
15	rs62026608	0	91814460	C	T
15	rs10438438	0	91814588	A	C
15	rs62026609	0	91815768	A	G
15	rs2239993	0	91815971	A	G
15	rs116922550	0	91816024	C	G
15	rs2239992	0	91816143	G	A
15	rs72655644	0	91816196	G	A
15	rs59009172	0	91816218	A	G
15	rs60665994	0	91816255	G	T
15	rs61680841	0	91816343	A	T
15	rs8032397	0	91816772	G	A
15	rs62026611	0	91817604	C	T
15	rs11854719	0	91817813	G	T
15	rs62026628	0	91817982	C	T
15	rs57997226	0	91818020	A	C
15	rs61594879	0	91818278	A	G
15	rs62026631	0	91818451	C	G
15	rs62026632	0	91819232	G	A
15	rs2106694	0	91819789	C	T
15	rs62026633	0	91819838	C	A
15	rs72750212	0	91819974	G	A
15	rs62026634	0	91819997	C	A
15	rs2892185	0	91820085	C	T
15	rs6496783	0	91820133	T	C
15	rs7169368	0	91820243	G	T
15	rs7176398	0	91820275	T	C
15	rs2106693	0	91821018	T	C
15	rs2106692	0	91821157	G	A
15	rs2106691	0	91821201	A	G
15	rs62026635	0	91821342	G	A
15	rs12916045	0	91821703	C	T
15	rs8043200	0	91822074	A	G
15	rs62026636	0	91822517	T	A
15	rs7167433	0	91822913	A	C
15	rs2239990	0	91823437	A	G
15	rs78759129	0	91823828	G	A
15	rs10468143	0	91824744	T	A
15	rs117151433	0	91824848	G	A
15	rs1117388	0	91825027	C	T
15	rs1117387	0	91825123	A	T
15	rs11854895	0	91825645	T	A
15	rs16945508	0	91827077	C	A
15	rs2301664	0	91827264	C	T
15	rs117361551	0	91827271	A	G
15	rs34715451	0	91827438	G	A
15	rs7169561	0	91827534	T	A
15	rs11857061	0	91828691	A	T
15	rs74038450	0	91830097	C	T
15	rs17516986	0	91830481	C	T
15	rs12902496	0	91830931	T	C
15	rs141126955	0	91831977	G	C
15	rs12595353	0	91834178	G	A
15	rs75669900	0	91834540	C	A
15	rs72750218	0	91835070	T	C
15	rs80189677	0	91835351	A	G
15	rs16945523	0	91836122	G	C
15	rs16945529	0	91836373	A	G
15	rs75467612	0	91836645	G	A
15	rs150015551	0	91836812	C	T
15	rs2188753	0	91836884	A	G
15	rs76527902	0	91838636	G	C
15	rs7169918	0	91839056	C	G
15	rs111777759	0	91842940	T	C
15	rs2078961	0	91845819	G	T
15	rs11632812	0	91847999	T	G
15	rs74427091	0	91848169	C	T
15	rs145365621	0	91848736	C	T
15	rs17517123	0	91849426	G	A
15	rs55908413	0	91850029	C	T
15	rs142412466	0	91850236	T	C
15	rs17595447	0	91851532	C	T
15	rs78566258	0	91851605	G	A
15	rs36024313	0	91852286	A	G
15	rs36031235	0	91852466	A	G
15	rs8039678	0	91852839	C	T
15	rs6496784	0	91852862	G	T
15	rs116919425	0	91853489	G	C
15	rs141339106	0	91853732	C	A
15	rs12900791	0	91855042	T	C
15	rs8026639	0	91855581	A	G
15	rs117871283	0	91855708	A	G
15	rs12900080	0	91855847	G	C
15	rs12902360	0	91856187	A	C
15	rs148232630	0	91856421	A	G
15	rs12912207	0	91857185	T	G
15	rs79737150	0	91857537	C	T
15	rs17595461	0	91857951	A	G
15	rs140473167	0	91857992	T	C
15	rs35660688	0	91858466	T	C
15	rs143484277	0	91858658	T	C
15	rs7183991	0	91858695	C	T
15	rs7163567	0	91859298	A	G
15	rs75626193	0	91859668	C	A
15	rs12904745	0	91860428	C	T
15	rs74887829	0	91860733	A	G
15	rs17595496	0	91862038	A	G
15	rs190909607	0	91862634	C	T
15	rs6496785	0	91863550	A	C
15	rs7176547	0	91863732	T	C
15	rs8026136	0	91864818	G	A
15	rs34794771	0	91864912	A	C
15	rs6496786	0	91866952	T	A
15	rs113455128	0	91867217	A	G
15	rs8030366	0	91868376	T	C
15	rs117471830	0	91868668	T	A
15	rs72750226	0	91869114	G	C
15	rs12910718	0	91870100	C	A
15	rs1073167	0	91870233	T	C
15	rs79586007	0	91870332	C	T
15	rs28819413	0	91870347	C	T
15	rs2387110	0	91871204	A	G
15	rs8025209	0	91871553	G	C
15	rs74326558	0	91872037	C	A
15	rs7170688	0	91872711	G	T
15	rs7170695	0	91872722	G	C
15	rs80196221	0	91873086	G	T
15	rs138204367	0	91873427	C	T
15	rs2188752	0	91873590	C	A
15	rs7177108	0	91873725	G	C
15	rs7178775	0	91873887	C	T
15	rs1079537	0	91874283	C	G
15	rs1079536	0	91874316	G	C
15	rs28386929	0	91875080	A	G
15	rs1120074	0	91875630	C	T
15	rs183685281	0	91875828	A	G
15	rs7164009	0	91876227	T	G
15	rs12903864	0	91877548	G	A
15	rs12148732	0	91878532	G	T
15	rs8035347	0	91878664	G	C
15	rs186578766	0	91878677	A	G
15	rs7496820	0	91878867	G	A
15	rs147881041	0	91878879	G	A
15	rs1120511	0	91879306	G	A
15	rs7181485	0	91879738	G	C
15	rs7161757	0	91880377	C	G
15	rs146223907	0	91880886	T	A
15	rs12908746	0	91881849	A	G
15	rs28555604	0	91882084	G	A
15	rs1125314	0	91882374	T	A
15	rs62026640	0	91883115	C	G
15	rs16945630	0	91883593	T	C
15	rs12899782	0	91883854	C	T
15	rs7162374	0	91883935	G	A
15	rs28547455	0	91884024	G	A
15	rs28451850	0	91884200	T	A
15	rs79172133	0	91884382	G	C
15	rs28678705	0	91884730	G	C
15	rs10520695	0	91885014	G	A
15	rs28718817	0	91885310	G	T
15	rs56855082	0	91885836	C	A
15	rs17643123	0	91886448	G	A
15	rs72750241	0	91886851	G	A
15	rs117879635	0	91886993	C	T
15	rs1858998	0	91887072	G	C
15	rs6496787	0	91888186	T	G
15	rs7178608	0	91888242	C	T
15	rs8023468	0	91888417	T	C
15	rs7183633	0	91889307	G	A
15	rs28431021	0	91889397	T	G
15	rs76646445	0	91889460	T	C
15	rs12903595	0	91889538	A	G
15	rs2188751	0	91889641	G	A
15	rs7174357	0	91890189	T	C
15	rs72750243	0	91890739	G	A
15	rs12915861	0	91892184	A	G
15	rs117434713	0	91892205	A	G
15	rs76516409	0	91892351	G	A
15	rs8024092	0	91892493	G	A
15	rs11852456	0	91892774	G	A
15	rs12904957	0	91893829	G	A
15	rs79570411	0	91893855	G	A
15	rs12907538	0	91894353	A	G
15	rs7165856	0	91894619	C	A
15	rs7166063	0	91894756	C	T
15	rs1125458	0	91895076	G	A
15	rs7170577	0	91895484	G	A
15	rs12912727	0	91896612	C	T
15	rs7163044	0	91897601	A	G
15	rs12898915	0	91897748	C	T
15	rs12899041	0	91897781	C	A
15	rs112485216	0	91897862	C	T
15	rs74346843	0	91898319	C	T
15	rs9302351	0	91898453	C	A
15	rs1125976	0	91898943	T	C
15	rs111703902	0	91899463	G	A
15	rs12915198	0	91900072	T	C
15	rs7177152	0	91900301	A	G
15	rs10520694	0	91900625	A	G
15	rs78771307	0	91900798	G	C
15	rs12439990	0	91901038	G	A
15	rs12441067	0	91902053	C	T
15	rs12438149	0	91902179	A	G
15	rs7166563	0	91902235	C	G
15	rs74541894	0	91902854	C	A
15	rs1111187	0	91903137	C	T
15	rs117009807	0	91903314	A	C
15	rs79141035	0	91903663	C	T
15	rs11073996	0	91904021	G	A
15	rs55891363	0	91904138	A	G
15	rs117468415	0	91904287	C	T
15	rs76105807	0	91904309	C	T
15	rs80102616	0	91904560	G	T
15	rs4486861	0	91905595	C	T
15	rs74651658	0	91905903	A	G
15	rs12899616	0	91906062	T	C
15	rs28756010	0	91906182	C	T
15	rs12900694	0	91906902	A	G
15	rs150351242	0	91907565	C	A
15	rs7170523	0	91907665	A	G
15	rs8036423	0	91908112	T	A
15	rs11634165	0	91909115	T	G
15	rs5021331	0	91909323	C	T
15	rs11637976	0	91909362	C	A
15	rs79405989	0	91909430	G	A
15	rs78241091	0	91909513	G	A
15	rs12443360	0	91909875	C	T
15	rs148056968	0	91910193	C	G
15	rs34943288	0	91910321	T	C
15	rs7167175	0	91910626	A	T
15	rs79229588	0	91911449	A	T
15	rs8033124	0	91911474	C	A
15	rs78153589	0	91911761	G	C
15	rs8034737	0	91912081	A	G
15	rs9972541	0	91912124	T	C
15	rs151252766	0	91912289	G	A
15	rs12914041	0	91912757	A	G
15	rs77415127	0	91912978	C	G
15	rs12900377	0	91913946	A	G
15	rs117327685	0	91914708	C	A
15	rs6496789	0	91915136	A	G
15	rs76548962	0	91915834	G	T
15	rs11630057	0	91916266	G	A
15	rs76056705	0	91916506	A	G
15	rs76644155	0	91916854	G	T
15	rs7496004	0	91916944	G	A
15	rs58377354	0	91917978	T	C
15	rs55888361	0	91918150	C	T
15	rs4932525	0	91918404	T	C
15	rs61310238	0	91919030	G	A
15	rs12903434	0	91919538	A	G
15	rs11853306	0	91919792	A	G
15	rs59467920	0	91920121	T	A
15	rs60108296	0	91920132	G	A
15	rs57508531	0	91920178	C	T
15	rs7174162	0	91920206	T	C
15	rs7173692	0	91920522	C	T
15	rs34753425	0	91920641	T	C
15	rs55723424	0	91920743	G	T
15	rs7174648	0	91921032	C	T
15	rs4586406	0	91921234	T	C
15	rs56412460	0	91921773	G	A
15	rs4932526	0	91921780	T	A
15	rs4932487	0	91922022	G	A
15	rs7181278	0	91922209	C	A
15	rs7181954	0	91922212	A	G
15	rs7162929	0	91922739	G	T
15	rs7164154	0	91923337	G	T
15	rs141371674	0	91923606	C	A
15	rs12907208	0	91924246	A	G
15	rs9920435	0	91924296	C	T
15	rs9920122	0	91924569	C	A
15	rs80350156	0	91924607	T	C
15	rs7402244	0	91924929	G	A
15	rs112277805	0	91925433	C	A
15	rs12911655	0	91925514	T	A
15	rs7173092	0	91925871	A	G
15	rs4589531	0	91926335	C	T
```
