## Supplementary material for "Characterization of shared and ancestry-specific signals driving complex traits using multi-ancestry fine-mapping": s2.afreq

```
#CHROM	ID	REF	ALT	ALT_FREQS	OBS_CT
15	rs7178103	C	T	0.209325	1008
15	rs2601186	A	G	0.430556	1008
15	rs12912856	C	T	0.0426587	1008
15	rs76568403	C	T	0.0416667	1008
15	rs9796504	C	T	0.431548	1008
15	rs192604320	A	T	0.140873	1008
15	rs142635762	C	T	0.206349	1008
15	rs118001419	A	G	0.136905	1008
15	rs2601187	A	G	0.491071	1008
15	rs2601188	C	T	0.818452	1008
15	rs2601189	G	A	0.449405	1008
15	rs2589939	C	T	0.819444	1008
15	rs2589940	C	T	0.820437	1008
15	rs2589941	C	T	0.820437	1008
15	rs145816873	T	C	0.12996	1008
15	rs111592783	G	A	0.200397	1008
15	rs7170385	T	A	0.199405	1008
15	rs79302709	G	A	0.12996	1008
15	rs75555786	C	G	0.130952	1008
15	rs118103559	G	A	0.130952	1008
15	rs2601190	A	C	0.805556	1008
15	rs113642408	C	T	0.0396825	1008
15	rs62019353	T	C	0.201389	1008
15	rs28432211	C	T	0.0396825	1008
15	rs3743418	A	G	0.199405	1008
15	rs12437506	G	T	0.130952	1008
15	rs12437529	G	A	0.130952	1008
15	rs2589942	T	C	0.436508	1008
15	rs12441630	A	G	0.130952	1008
15	rs138696249	G	A	0.130952	1008
15	rs142755404	A	G	0.131944	1008
15	rs2601191	T	C	0.805556	1008
15	rs78654931	T	C	0.0257937	1008
15	rs2601192	G	A	0.805556	1008
15	rs2601193	T	C	0.475198	1008
15	rs2589943	G	T	0.475198	1008
15	rs2601194	T	A	0.805556	1008
15	rs2601195	G	A	0.674603	1008
15	rs28372225	A	C	0.00595238	1008
15	rs2589944	T	C	0.558532	1008
15	rs147977019	A	G	0.0178571	1008
15	rs141650769	C	T	0.130952	1008
15	rs78414285	A	G	0.130952	1008
15	rs10220750	G	C	0.207341	1008
15	rs12438963	T	C	0.130952	1008
15	rs12439604	T	C	0.130952	1008
15	rs75000085	C	T	0.130952	1008
15	rs2601197	C	A	0.685516	1008
15	rs143681316	C	T	0.130952	1008
15	rs2589945	C	T	0.4375	1008
15	rs12442739	G	T	0.130952	1008
15	rs3826002	G	A	0.208333	1008
15	rs75793177	C	A	0.130952	1008
15	rs7168898	G	A	0.207341	1008
15	rs8030390	G	A	0.37996	1008
15	rs8032687	C	T	0.208333	1008
15	rs8033512	A	T	0.208333	1008
15	rs2601198	C	G	0.438492	1008
15	rs2253425	G	A	0.4375	1008
15	rs2253419	A	G	0.644841	1008
15	rs1963478	T	C	0.207341	1008
15	rs77804847	T	A	0.12996	1008
15	rs8024110	C	T	0.208333	1008
15	rs28592701	A	T	0.170635	1008
15	rs8033897	T	G	0.208333	1008
15	rs8034045	T	C	0.213294	1008
15	rs2657948	G	A	0.644841	1008
15	rs75052357	C	T	0.12996	1008
15	rs2589947	G	A	0.4375	1008
15	rs16944355	G	A	0.0406746	1008
15	rs7175440	C	T	0.207341	1008
15	rs6496670	A	G	0.205357	1008
15	rs11852549	T	G	0.171627	1008
15	rs16944362	T	C	0.171627	1008
15	rs76117737	A	G	0.128968	1008
15	rs10520689	C	T	0.0416667	1008
15	rs2657949	G	A	0.815476	1008
15	rs28667854	G	A	0.171627	1008
15	rs10520688	T	C	0.0416667	1008
15	rs7170480	C	T	0.206349	1008
15	rs7169914	G	T	0.206349	1008
15	rs2589948	G	A	0.440476	1008
15	rs12438841	A	G	0.12996	1008
15	rs17176399	A	G	0.0416667	1008
15	rs2601199	C	G	0.81746	1008
15	rs117062577	T	C	0.0644841	1008
15	rs2657950	A	G	0.81746	1008
15	rs144053010	T	C	0.0109127	1008
15	rs28545005	A	G	0.438492	1008
15	rs62020687	C	T	0.206349	1008
15	rs2589949	G	A	0.644841	1008
15	rs2601200	C	T	0.438492	1008
15	rs7167704	G	T	0.374008	1008
15	rs2589950	C	T	0.439484	1008
15	rs2601201	C	T	0.644841	1008
15	rs60825716	G	A	0.25	1008
15	rs2601202	G	A	0.441468	1008
15	rs2601203	T	G	0.6875	1008
15	rs2589951	T	C	0.644841	1008
15	rs8041401	A	G	0.205357	1008
15	rs8039719	G	C	0.202381	1008
15	rs2589952	T	C	0.444444	1008
15	rs8025048	G	A	0.170635	1008
15	rs60792326	C	T	0.202381	1008
15	rs2589953	T	C	0.816468	1008
15	rs11857092	T	C	0.372024	1008
15	rs113212493	T	A	0.201389	1008
15	rs74359821	T	G	0.353175	1008
15	rs62020693	A	G	0.202381	1008
15	rs2601204	G	A	0.443452	1008
15	rs12439603	C	T	0.128968	1008
15	rs2601205	A	G	0.81746	1008
15	rs2526000	C	T	0.81746	1008
15	rs2601206	G	A	0.646825	1008
15	rs2601207	G	C	0.646825	1008
15	rs2589954	A	G	0.0962302	1008
15	rs2526001	C	T	0.644841	1008
15	rs55978751	C	T	0.204365	1008
15	rs11636205	C	T	0.171627	1008
15	rs2905963	C	T	0.440476	1008
15	rs2526002	C	T	0.644841	1008
15	rs62020696	C	T	0.204365	1008
15	rs7181256	T	C	0.204365	1008
15	rs118163096	T	C	0.128968	1008
15	rs137972542	C	T	0.128968	1008
15	rs147133449	T	G	0.12996	1008
15	rs2657946	G	C	0.818452	1008
15	rs2526003	A	T	0.486111	1008
15	rs10520687	C	G	0.203373	1008
15	rs8041764	G	A	0.203373	1008
15	rs1993161	C	T	0.486111	1008
15	rs8027919	T	G	0.203373	1008
15	rs1993162	G	C	0.818452	1008
15	rs148906022	T	C	0.00694444	1008
15	rs2657947	T	C	0.818452	1008
15	rs2301827	A	T	0.203373	1008
15	rs2256388	G	T	0.818452	1008
15	rs148190396	G	A	0.0178571	1008
15	rs2525999	A	G	0.44246	1008
15	rs2283440	A	G	0.128968	1008
15	rs2283441	G	A	0.204365	1008
15	rs2256110	T	C	0.818452	1008
15	rs2256097	A	T	0.816468	1008
15	rs57749054	A	G	0.0347222	1008
15	rs77148867	A	G	0.128968	1008
15	rs2283442	C	G	0.205357	1008
15	rs62020723	G	C	0.205357	1008
15	rs2238320	G	A	0.205357	1008
15	rs145866179	T	C	0.0396825	1008
15	rs117169239	A	G	0.0198413	1008
15	rs12595061	A	T	0.44246	1008
15	rs8035817	G	A	0.205357	1008
15	rs8035980	G	C	0.818452	1008
15	rs8030722	G	A	0.375992	1008
15	rs150669854	G	A	0.0198413	1008
15	rs77332372	C	T	0.128968	1008
15	rs16944405	A	G	0.647817	1008
15	rs6496673	C	T	0.205357	1008
15	rs77370839	T	C	0.12996	1008
15	rs6496674	G	T	0.205357	1008
15	rs8042861	G	T	0.818452	1008
15	rs16944414	A	C	0.0426587	1008
15	rs2238321	C	T	0.166667	1008
15	rs62020725	C	T	0.196429	1008
15	rs75045594	A	G	0.441468	1008
15	rs7177137	A	T	0.171627	1008
15	rs6496675	C	T	0.376984	1008
15	rs4932342	C	T	0.818452	1008
15	rs16944421	A	G	0.171627	1008
15	rs16944424	A	G	0.205357	1008
15	rs75308149	C	T	0.12996	1008
15	rs8027211	T	C	0.205357	1008
15	rs16944431	G	T	0.204365	1008
15	rs57962570	C	G	0.645833	1008
15	rs2238322	A	G	0.44246	1008
15	rs186295662	A	G	0.00793651	1008
15	rs62020727	C	T	0.0426587	1008
15	rs2238323	G	A	0.44246	1008
15	rs11857598	C	T	0.171627	1008
15	rs143390654	C	G	0.0218254	1008
15	rs56337344	A	T	0.198413	1008
15	rs6496676	A	T	0.369048	1008
15	rs117683630	A	G	0.0892857	1008
15	rs12594457	T	G	0.443452	1008
15	rs6496677	A	G	0.646825	1008
15	rs4031431	G	T	0.819444	1008
15	rs12595115	T	G	0.441468	1008
15	rs7173201	A	T	0.646825	1008
15	rs183707697	A	G	0.0138889	1008
15	rs7172909	C	T	0.646825	1008
15	rs2301828	G	T	0.44246	1008
15	rs2301829	A	G	0.205357	1008
15	rs78896416	G	A	0.44246	1008
15	rs886491	G	A	0.647817	1008
15	rs79900358	A	G	0.44246	1008
15	rs62020730	C	T	0.0446429	1008
15	rs117623575	G	A	0.00992063	1008
15	rs2158406	T	C	0.821429	1008
15	rs2107435	T	C	0.443452	1008
15	rs75438095	G	A	0.125992	1008
15	rs8025487	C	T	0.821429	1008
15	rs62020733	C	T	0.294643	1008
15	rs8025842	C	T	0.724206	1008
15	rs10520686	C	G	0.473214	1008
15	rs719473	A	G	0.207341	1008
15	rs62020734	G	C	0.207341	1008
15	rs16944453	G	A	0.441468	1008
15	rs3213649	A	C	0.207341	1008
15	rs76489431	G	A	0.0426587	1008
15	rs8033813	A	T	0.822421	1008
15	rs8039288	T	A	0.208333	1008
15	rs2283443	C	G	0.208333	1008
15	rs2283444	G	A	0.440476	1008
15	rs12594352	A	G	0.441468	1008
15	rs28863184	G	A	0.0426587	1008
15	rs28782602	C	T	0.172619	1008
15	rs12592611	C	T	0.819444	1008
15	rs145221784	C	T	0.12996	1008
15	rs2040808	T	C	0.209325	1008
15	rs1847858	T	C	0.819444	1008
15	rs59814752	G	A	0.209325	1008
15	rs28702574	A	T	0.170635	1008
15	rs75064221	T	G	0.12996	1008
15	rs2238324	T	C	0.209325	1008
15	rs146783250	G	A	0.126984	1008
15	rs77222074	T	C	0.0119048	1008
15	rs12912995	T	C	0.465278	1008
15	rs2074581	T	G	0.206349	1008
15	rs2074582	A	G	0.206349	1008
15	rs2074583	T	C	0.64881	1008
15	rs2074584	G	A	0.646825	1008
15	rs2074585	G	A	0.819444	1008
15	rs62020738	C	G	0.0426587	1008
15	rs1505936	T	C	0.376984	1008
15	rs78509190	T	C	0.128968	1008
15	rs2238325	A	G	0.376984	1008
15	rs16944473	C	G	0.0436508	1008
15	rs73485123	C	T	0.128968	1008
15	rs2238326	C	G	0.128968	1008
15	rs2238327	G	A	0.374008	1008
15	rs75931238	A	G	0.128968	1008
15	rs2283446	G	A	0.128968	1008
15	rs73485128	G	A	0.128968	1008
15	rs62021772	G	A	0.0426587	1008
15	rs12439754	C	G	0.128968	1008
15	rs4031435	G	C	0.375992	1008
15	rs2158407	A	G	0.0436508	1008
15	rs16974212	C	T	0.445437	1008
15	rs12441335	C	T	0.125992	1008
15	rs1008507	C	T	0.0456349	1008
15	rs2301830	A	G	0.125992	1008
15	rs2301831	C	T	0.125992	1008
15	rs11857774	C	T	0.247024	1008
15	rs78593480	A	T	0.204365	1008
15	rs7182658	A	T	0.247024	1008
15	rs117555778	C	T	0.0138889	1008
15	rs537769773	C	G	0.00396825	1008
15	rs150123942	T	A	0.00396825	1008
15	rs28539372	T	A	0.374008	1008
15	rs28651333	C	T	0.202381	1008
15	rs10083670	C	T	0.202381	1008
15	rs10083679	A	G	0.202381	1008
15	rs10083661	G	A	0.373016	1008
15	rs12440447	C	G	0.373016	1008
15	rs8042913	G	C	0.202381	1008
15	rs16944485	C	A	0.170635	1008
15	rs28691618	G	C	0.0436508	1008
15	rs7169182	C	G	0.202381	1008
15	rs76683211	A	G	0.127976	1008
15	rs11629883	C	A	0.172619	1008
15	rs62021773	G	T	0.0436508	1008
15	rs11853271	G	A	0.375	1008
15	rs8030299	G	A	0.374008	1008
15	rs8040585	T	C	0.374008	1008
15	rs16944500	A	T	0.202381	1008
15	rs7175476	G	C	0.199405	1008
15	rs2238328	A	G	0.259921	1008
15	rs139911305	G	A	0.0218254	1008
15	rs2238329	G	A	0.373016	1008
15	rs9944285	C	T	0.170635	1008
15	rs12439535	T	G	0.127976	1008
15	rs10852132	A	G	0.172619	1008
15	rs11073928	G	A	0.046627	1008
15	rs16974215	C	T	0.171627	1008
15	rs28685205	A	G	0.171627	1008
15	rs28629981	G	A	0.171627	1008
15	rs16944509	G	A	0.200397	1008
15	rs78024062	T	C	0.128968	1008
15	rs6496678	A	G	0.394841	1008
15	rs6496679	C	G	0.0446429	1008
15	rs8041397	G	A	0.173611	1008
15	rs16944518	A	C	0.22123	1008
15	rs77973135	A	T	0.0218254	1008
15	rs1974519	A	G	0.83631	1008
15	rs4620932	G	A	0.83631	1008
15	rs7173724	A	G	0.394841	1008
15	rs1978149	A	G	0.83631	1008
15	rs1978150	C	T	0.83631	1008
15	rs1978151	G	A	0.83631	1008
15	rs75983147	C	T	0.125992	1008
15	rs28516870	G	A	0.202381	1008
15	rs16944523	T	C	0.447421	1008
15	rs6496680	T	C	0.174603	1008
15	rs7163560	A	T	0.202381	1008
15	rs181418395	C	A	0.128968	1008
15	rs147725471	T	C	0.0853175	1008
15	rs11073929	A	G	0.0446429	1008
15	rs8025138	A	T	0.0238095	1008
15	rs7163632	C	T	0.202381	1008
15	rs11631269	T	C	0.173611	1008
15	rs11636089	C	T	0.820437	1008
15	rs192507277	A	G	0.0367063	1008
15	rs62021775	T	C	0.047619	1008
15	rs7169787	C	T	0.202381	1008
15	rs16944527	G	T	0.171627	1008
15	rs2301832	A	T	0.177579	1008
15	rs11638780	G	T	0.179563	1008
15	rs11639150	C	G	0.179563	1008
15	rs10459677	A	C	0.353175	1008
15	rs79549966	A	T	0.125992	1008
15	rs16944529	T	G	0.173611	1008
15	rs2107436	A	T	0.202381	1008
15	rs76546627	G	A	0.0267857	1008
15	rs80279745	C	T	0.125992	1008
15	rs11609	C	G	0.180556	1008
15	rs77930411	G	A	0.176587	1008
15	rs1042538	T	A	0.558532	1008
15	rs3743412	T	C	0.125992	1008
15	rs3540	G	A	0.380952	1008
15	rs3539	G	T	0.177579	1008
15	rs58438191	G	A	0.206349	1008
15	rs28672102	G	A	0.172619	1008
15	rs12907587	G	C	0.177579	1008
15	rs12913819	T	C	0.556548	1008
15	rs12909560	A	G	0.179563	1008
15	rs140334346	C	T	0.0327381	1008
15	rs28534079	A	T	0.167659	1008
15	rs28377586	T	C	0.131944	1008
15	rs117044919	C	G	0.0833333	1008
15	rs117503386	A	C	0.0833333	1008
15	rs111896756	G	A	0.0843254	1008
15	rs11073930	G	C	0.186508	1008
15	rs56397130	T	C	0.275794	1008
15	rs146543730	G	A	0.0873016	1008
15	rs10152928	C	T	0.181548	1008
15	rs10152871	G	A	0.18254	1008
15	rs10152221	A	G	0.18254	1008
15	rs4932343	G	A	0.18254	1008
15	rs4932344	C	T	0.18254	1008
15	rs4932345	C	T	0.18254	1008
15	rs28644306	G	A	0.132937	1008
15	rs79374039	C	T	0.0873016	1008
15	rs4932346	T	C	0.18254	1008
15	rs7176776	T	G	0.233135	1008
15	rs144776268	C	T	0.0218254	1008
15	rs12911824	A	G	0.00198413	1008
15	rs8037260	C	T	0.235119	1008
15	rs12708583	T	C	0.268849	1008
15	rs7182671	C	A	0.235119	1008
15	rs7181764	G	A	0.549603	1008
15	rs6496681	C	T	0.549603	1008
15	rs117196975	G	A	0.0863095	1008
15	rs7498113	C	G	0.18254	1008
15	rs12050766	C	T	0.0456349	1008
15	rs12708585	C	T	0.18254	1008
15	rs192236506	T	C	0.00198413	1008
15	rs147989755	C	G	0.0853175	1008
15	rs7496610	A	G	0.551587	1008
15	rs1876132	C	T	0.0456349	1008
15	rs2352601	G	A	0.181548	1008
15	rs937793	T	C	0.180556	1008
15	rs6496682	A	G	0.571429	1008
15	rs7497528	T	G	0.179563	1008
15	rs7497550	T	G	0.270833	1008
15	rs9672760	A	G	0.0902778	1008
15	rs9672766	A	G	0.0902778	1008
15	rs8036202	A	C	0.240079	1008
15	rs11632380	G	A	0.0456349	1008
15	rs141463743	C	T	0.0902778	1008
15	rs11633692	G	A	0.179563	1008
15	rs7182605	A	G	0.0902778	1008
15	rs12916560	A	C	0.179563	1008
15	rs7495080	G	A	0.269841	1008
15	rs58218975	C	G	0.235119	1008
15	rs28726086	C	G	0.269841	1008
15	rs36158120	G	A	0.179563	1008
15	rs58328011	C	A	0.235119	1008
15	rs74860558	G	A	0.0902778	1008
15	rs11073932	G	A	0.550595	1008
15	rs11073933	C	T	0.550595	1008
15	rs11636731	C	T	0.0456349	1008
15	rs7172859	C	T	0.047619	1008
15	rs11073934	C	A	0.179563	1008
15	rs34650360	T	C	0.179563	1008
15	rs10152831	C	T	0.235119	1008
15	rs9672149	T	A	0.551587	1008
15	rs12440532	A	G	0.0327381	1008
15	rs113296405	G	A	0.0912698	1008
15	rs8027565	G	A	0.0456349	1008
15	rs62019394	C	T	0.235119	1008
15	rs12903058	G	T	0.218254	1008
15	rs7169522	C	G	0.0456349	1008
15	rs28711568	G	C	0.701389	1008
15	rs1973537	T	C	0.224206	1008
15	rs6496683	C	G	0.801587	1008
15	rs28630708	C	A	0.0456349	1008
15	rs4031382	A	G	0.224206	1008
15	rs12443252	C	T	0.178571	1008
15	rs7165454	T	C	0.0456349	1008
15	rs7182610	C	T	0.760913	1008
15	rs12148876	G	A	0.441468	1008
15	rs139174663	G	T	0.014881	1008
15	rs11852792	G	C	0.0456349	1008
15	rs62019395	G	T	0.426587	1008
15	rs56804919	C	T	0.426587	1008
15	rs141635610	T	C	0.0188492	1008
15	rs60597654	C	G	0.434524	1008
15	rs4441248	G	T	0.046627	1008
15	rs4244879	C	T	0.178571	1008
15	rs4280212	A	G	0.046627	1008
15	rs8032431	G	A	0.426587	1008
15	rs58714003	C	T	0.046627	1008
15	rs12161988	A	G	0.046627	1008
15	rs7495784	T	C	0.225198	1008
15	rs62019399	C	T	0.428571	1008
15	rs67409214	C	G	0.0446429	1008
15	rs11633723	T	C	0.223214	1008
15	rs11632673	A	G	0.178571	1008
15	rs79009961	G	A	0.093254	1008
15	rs11638617	G	T	0.0446429	1008
15	rs11635252	T	C	0.753968	1008
15	rs12900987	T	C	0.178571	1008
15	rs62019401	C	T	0.52877	1008
15	rs62019402	T	G	0.0456349	1008
15	rs77079788	G	A	0.0912698	1008
15	rs542220529	G	C	0.00595238	1008
15	rs118117239	C	G	0.0912698	1008
15	rs56402930	A	G	0.753968	1008
15	rs113942266	A	G	0.178571	1008
15	rs111742752	C	G	0.178571	1008
15	rs185055811	G	C	0.0912698	1008
15	rs9806361	G	A	0.433532	1008
15	rs7496379	T	C	0.652778	1008
15	rs7496461	T	G	0.19246	1008
15	rs3862432	C	T	0.603175	1008
15	rs9806295	A	T	0.603175	1008
15	rs3930162	G	A	0.174603	1008
15	rs3902286	C	T	0.428571	1008
15	rs6496684	G	A	0.747024	1008
15	rs8033818	C	T	0.174603	1008
15	rs3862433	G	A	0.174603	1008
15	rs7178665	G	T	0.0902778	1008
15	rs11852389	G	A	0.223214	1008
15	rs17263706	A	C	0.178571	1008
15	rs6496685	G	C	0.215278	1008
15	rs117456071	A	G	0.0446429	1008
15	rs7176518	C	T	0.178571	1008
15	rs11637971	A	C	0.223214	1008
15	rs11638010	A	G	0.223214	1008
15	rs11632722	G	A	0.0446429	1008
15	rs16944545	G	A	0.0446429	1008
15	rs3862434	A	G	0.178571	1008
15	rs11633872	G	A	0.178571	1008
15	rs8040876	G	A	0.750992	1008
15	rs62019422	G	C	0.439484	1008
15	rs8027179	T	C	0.223214	1008
15	rs8027581	T	C	0.223214	1008
15	rs11635361	G	T	0.213294	1008
15	rs3862435	A	G	0.760913	1008
15	rs3862436	T	C	0.669643	1008
15	rs7174198	C	T	0.430556	1008
15	rs8033595	G	A	0.178571	1008
15	rs147622976	G	A	0.0178571	1008
15	rs3862437	A	G	0.174603	1008
15	rs77891649	G	C	0.030754	1008
15	rs6496687	A	G	0.662698	1008
15	rs11639199	A	C	0.0486111	1008
15	rs6416551	C	G	0.750992	1008
15	rs11853611	T	G	0.0486111	1008
15	rs4932347	T	C	0.201389	1008
15	rs12441772	G	A	0.0972222	1008
15	rs12442600	C	T	0.0992063	1008
15	rs12440307	T	A	0.0982143	1008
15	rs12440311	T	A	0.0912698	1008
15	rs28787997	T	A	0.5	1008
15	rs74997893	C	G	0.46131	1008
15	rs143834467	C	T	0.0644841	1008
15	rs147207804	G	A	0.0357143	1008
15	rs62019424	G	A	0.047619	1008
15	rs7162041	A	G	0.750992	1008
15	rs7494813	C	G	0.616071	1008
15	rs11635792	T	G	0.444444	1008
15	rs60885454	G	A	0.441468	1008
15	rs6496688	G	A	0.728175	1008
15	rs7494949	C	G	0.72619	1008
15	rs13313427	G	A	0.724206	1008
15	rs4350549	A	T	0.171627	1008
15	rs77801955	A	G	0.106151	1008
15	rs4349125	T	C	0.165675	1008
15	rs78903803	C	A	0.112103	1008
15	rs7183319	A	T	0.735119	1008
15	rs4404047	A	G	0.735119	1008
15	rs6496689	T	C	0.735119	1008
15	rs6496690	T	C	0.738095	1008
15	rs4566137	A	G	0.735119	1008
15	rs142422533	G	A	0.0376984	1008
15	rs12437598	A	C	0.112103	1008
15	rs10852133	C	T	0.735119	1008
15	rs7168764	T	C	0.738095	1008
15	rs10775250	T	C	0.735119	1008
15	rs10852134	G	T	0.623016	1008
15	rs11073935	A	G	0.735119	1008
15	rs12442943	G	C	0.111111	1008
15	rs75701897	A	C	0.0198413	1008
15	rs11635656	A	G	0.734127	1008
15	rs74326327	G	A	0.110119	1008
15	rs79399612	A	G	0.113095	1008
15	rs12903971	A	T	0.161706	1008
15	rs10852135	T	C	0.733135	1008
15	rs8024734	T	C	0.626984	1008
15	rs77874426	G	C	0.116071	1008
15	rs8026634	A	G	0.935516	1008
15	rs35750622	C	T	0.598214	1008
15	rs79270941	G	A	0.116071	1008
15	rs12148672	A	G	0.714286	1008
15	rs76408192	A	G	0.116071	1008
15	rs117405298	T	C	0.168651	1008
15	rs8030799	G	C	0.597222	1008
15	rs6496691	G	A	0.712302	1008
15	rs6496692	A	G	0.713294	1008
15	rs11073937	T	C	0.727183	1008
15	rs8042497	T	A	0.714286	1008
15	rs35635063	C	T	0.597222	1008
15	rs34641633	C	G	0.713294	1008
15	rs12437503	A	G	0.610119	1008
15	rs74932558	A	G	0.116071	1008
15	rs7171953	T	C	0.72619	1008
15	rs7166749	C	T	0.609127	1008
15	rs76965795	T	C	0.116071	1008
15	rs7166173	G	A	0.72619	1008
15	rs7173175	T	G	0.725198	1008
15	rs75141431	A	G	0.116071	1008
15	rs76153019	G	A	0.114087	1008
15	rs78612549	T	C	0.116071	1008
15	rs76655208	A	C	0.116071	1008
15	rs77408525	A	G	0.116071	1008
15	rs12915189	A	G	0.609127	1008
15	rs7180053	T	G	0.725198	1008
15	rs79805460	G	A	0.117063	1008
15	rs4352025	A	G	0.608135	1008
15	rs147833213	C	G	0.117063	1008
15	rs4352026	A	C	0.72619	1008
15	rs4454948	T	G	0.609127	1008
15	rs12901150	T	G	0.72619	1008
15	rs7497204	T	C	0.775794	1008
15	rs7498042	T	G	0.776786	1008
15	rs77018290	C	T	0.116071	1008
15	rs78053148	C	T	0.116071	1008
15	rs114749496	A	G	0.116071	1008
15	rs35110627	T	C	0.780754	1008
15	rs4932349	A	G	0.897817	1008
15	rs8025115	T	C	0.117063	1008
15	rs8041663	A	G	0.117063	1008
15	rs74864795	T	C	0.118056	1008
15	rs75798843	G	T	0.117063	1008
15	rs6496694	C	T	0.118056	1008
15	rs11635448	A	G	0.761905	1008
15	rs79714437	G	T	0.118056	1008
15	rs77238363	G	A	0.118056	1008
15	rs12438950	C	T	0.118056	1008
15	rs8038442	C	T	0.775794	1008
15	rs7178220	G	A	0.887897	1008
15	rs16944586	A	G	0.446429	1008
15	rs111289797	T	G	0.118056	1008
15	rs117375668	C	G	0.00892857	1008
15	rs6496695	C	T	0.892857	1008
15	rs77840133	T	A	0.031746	1008
15	rs55912922	G	T	0.441468	1008
15	rs6496696	C	T	0.772817	1008
15	rs8024877	C	A	0.118056	1008
15	rs74251762	T	A	0.118056	1008
15	rs113846303	G	A	0.118056	1008
15	rs7180428	T	A	0.118056	1008
15	rs7496662	G	T	0.776786	1008
15	rs7496865	C	A	0.777778	1008
15	rs7497700	T	C	0.777778	1008
15	rs12442319	G	C	0.118056	1008
15	rs6496697	A	G	0.717262	1008
15	rs6416552	T	C	0.717262	1008
15	rs7164690	G	A	0.118056	1008
15	rs7171629	T	A	0.717262	1008
15	rs145389500	G	C	0.118056	1008
15	rs55767443	G	A	0.597222	1008
15	rs8031714	G	C	0.775794	1008
15	rs6416553	C	T	0.717262	1008
15	rs6496698	A	G	0.71627	1008
15	rs6416554	T	C	0.718254	1008
15	rs6496699	C	T	0.893849	1008
15	rs185948133	A	G	0.0367063	1008
15	rs12440233	G	A	0.118056	1008
15	rs7162382	A	G	0.119048	1008
15	rs16944613	A	G	0.598214	1008
15	rs12440296	G	A	0.118056	1008
15	rs12438183	T	C	0.718254	1008
15	rs10852136	T	G	0.71627	1008
15	rs76597514	G	A	0.118056	1008
15	rs8028854	C	T	0.598214	1008
15	rs7175350	A	G	0.896825	1008
15	rs7175391	A	C	0.89881	1008
15	rs6496700	C	T	0.896825	1008
15	rs12442767	G	A	0.118056	1008
15	rs7180867	A	C	0.897817	1008
15	rs12440050	A	C	0.118056	1008
15	rs8026105	A	G	0.593254	1008
15	rs7163189	G	A	0.302579	1008
15	rs8030781	T	C	0.594246	1008
15	rs8026682	A	C	0.593254	1008
15	rs4932350	A	G	0.592262	1008
15	rs71407313	C	T	0.183532	1008
15	rs4932351	C	G	0.592262	1008
15	rs11631439	C	A	0.592262	1008
15	rs11636571	A	G	0.592262	1008
15	rs11631150	G	C	0.590278	1008
15	rs7163773	G	C	0.59127	1008
15	rs9652517	A	G	0.303571	1008
15	rs9652518	C	T	0.185516	1008
15	rs6496702	C	G	0.59127	1008
15	rs12324504	C	T	0.184524	1008
15	rs6496703	G	A	0.59127	1008
15	rs76636237	C	T	0.118056	1008
15	rs8026218	G	A	0.59127	1008
15	rs4932352	C	T	0.595238	1008
15	rs4932353	T	C	0.593254	1008
15	rs4641716	C	T	0.617063	1008
15	rs4352027	G	A	0.302579	1008
15	rs34358242	C	T	0.186508	1008
15	rs6416555	A	G	0.896825	1008
15	rs4454949	C	T	0.184524	1008
15	rs4476150	G	A	0.708333	1008
15	rs1104880	A	G	0.185516	1008
15	rs12904055	T	C	0.186508	1008
15	rs34759713	G	A	0.185516	1008
15	rs12903655	C	T	0.185516	1008
15	rs4244880	G	A	0.185516	1008
15	rs4244881	T	G	0.185516	1008
15	rs4244882	G	C	0.185516	1008
15	rs4932175	C	T	0.185516	1008
15	rs4609824	A	G	0.185516	1008
15	rs4609825	C	G	0.185516	1008
15	rs4377136	G	A	0.185516	1008
15	rs7175560	C	T	0.184524	1008
15	rs8035793	C	T	0.660714	1008
15	rs7174232	G	C	0.184524	1008
15	rs7176303	A	G	0.185516	1008
15	rs117541860	T	C	0.0486111	1008
15	rs4261511	C	G	0.707341	1008
15	rs7165429	C	T	0.706349	1008
15	rs7165476	C	T	0.705357	1008
15	rs7171218	T	G	0.706349	1008
15	rs10520693	C	T	0.886905	1008
15	rs11636695	C	G	0.707341	1008
15	rs35795957	C	A	0.00297619	1008
15	rs7183485	T	A	0.894841	1008
15	rs11633340	A	T	0.894841	1008
15	rs11638226	C	G	0.894841	1008
15	rs80282659	G	A	0.0486111	1008
15	rs10520692	A	G	0.659722	1008
15	rs77617148	C	T	0.0486111	1008
15	rs56668844	C	G	0.507937	1008
15	rs17180057	G	A	0.705357	1008
15	rs10438437	C	T	0.185516	1008
15	rs4932355	G	A	0.65377	1008
15	rs35565856	A	T	0.286706	1008
15	rs3809583	A	G	0.52381	1008
15	rs4932356	T	A	0.188492	1008
15	rs9888660	C	T	0.704365	1008
15	rs4932357	C	A	0.652778	1008
15	rs116946190	G	A	0.0486111	1008
15	rs77748519	G	A	0.0486111	1008
15	rs3743406	A	G	0.65873	1008
15	rs117247622	C	T	0.0486111	1008
15	rs77325630	C	G	0.0446429	1008
15	rs11630272	C	A	0.631944	1008
15	rs5011653	A	C	0.281746	1008
15	rs75318563	A	G	0.0486111	1008
15	rs5011652	G	C	0.641865	1008
15	rs5011651	G	A	0.641865	1008
15	rs10048037	T	C	0.209325	1008
15	rs56961537	C	T	0.205357	1008
15	rs8031293	G	A	0.253968	1008
15	rs8041597	T	G	0.25496	1008
15	rs3743405	T	C	0.207341	1008
15	rs6496711	T	C	0.258929	1008
15	rs118180255	G	A	0.0486111	1008
15	rs11856388	G	C	0.208333	1008
15	rs79265758	G	A	0.0486111	1008
15	rs12908911	A	G	0.209325	1008
15	rs12909246	A	T	0.208333	1008
15	rs181718576	C	T	0.0287698	1008
15	rs12909338	C	G	0.256944	1008
15	rs12908296	G	A	0.208333	1008
15	rs9972482	A	T	0.25496	1008
15	rs6416556	G	A	0.887897	1008
15	rs11638324	G	A	0.450397	1008
15	rs4932358	C	A	0.257937	1008
15	rs76214949	C	T	0.0486111	1008
15	rs4932359	G	A	0.193452	1008
15	rs7495132	C	T	0.209325	1008
15	rs74497428	A	G	0.209325	1008
15	rs28621895	T	C	0.210317	1008
15	rs6496712	G	T	0.631944	1008
15	rs6496713	T	C	0.633929	1008
15	rs16944683	C	G	0.21131	1008
15	rs6496714	T	C	0.257937	1008
15	rs117935618	G	T	0.0486111	1008
15	rs141991588	A	G	0.0198413	1008
15	rs112064139	C	T	0.00297619	1008
15	rs6416557	A	G	0.644841	1008
15	rs7178587	C	T	0.892857	1008
15	rs12439797	A	G	0.0486111	1008
15	rs11073941	G	C	0.257937	1008
15	rs10852137	C	T	0.209325	1008
15	rs6496715	T	C	0.177579	1008
15	rs10852138	A	C	0.256944	1008
15	rs11073942	C	T	0.256944	1008
15	rs35977271	C	G	0.209325	1008
15	rs6496716	A	T	0.893849	1008
15	rs7163000	C	T	0.257937	1008
15	rs57373970	C	T	0.209325	1008
15	rs144212161	T	C	0.0486111	1008
15	rs80031105	A	G	0.0486111	1008
15	rs7166787	G	A	0.257937	1008
15	rs4932360	T	C	0.257937	1008
15	rs190798232	A	C	0.0486111	1008
15	rs76293844	T	G	0.0486111	1008
15	rs7165170	A	C	0.260913	1008
15	rs6496717	C	T	0.630952	1008
15	rs117236087	G	A	0.0486111	1008
15	rs35696015	G	A	0.196429	1008
15	rs71407319	C	A	0.196429	1008
15	rs75476657	T	A	0.047619	1008
15	rs117829269	C	T	0.195437	1008
15	rs7171177	G	A	0.197421	1008
15	rs139758888	G	A	0.0505952	1008
15	rs7173624	A	G	0.197421	1008
15	rs7171533	G	A	0.197421	1008
15	rs7178774	T	C	0.197421	1008
15	rs2286288	G	A	0.047619	1008
15	rs2286287	A	G	0.197421	1008
15	rs3743403	A	G	0.246032	1008
15	rs3743402	G	A	0.106151	1008
15	rs3743401	C	T	0.352183	1008
15	rs7179095	G	A	0.348214	1008
15	rs79202745	G	A	0.047619	1008
15	rs3803565	C	A	0.108135	1008
15	rs76794510	G	A	0.0486111	1008
15	rs77300276	T	G	0.0496032	1008
15	rs73491555	T	C	0.0486111	1008
15	rs12909526	G	T	0.306548	1008
15	rs35248424	A	G	0.359127	1008
15	rs75254151	C	T	0.0446429	1008
15	rs12916672	A	G	0.205357	1008
15	rs74943499	C	G	0.108135	1008
15	rs75286653	T	C	0.046627	1008
15	rs79973254	T	A	0.195437	1008
15	rs75987560	C	G	0.0218254	1008
15	rs117905388	T	A	0.030754	1008
15	rs12908226	C	T	0.197421	1008
15	rs12908364	C	G	0.197421	1008
15	rs16944699	C	G	0.353175	1008
15	rs16944702	A	G	0.318452	1008
15	rs151014736	A	G	0.046627	1008
15	rs146740318	C	A	0.030754	1008
15	rs17180345	T	C	0.109127	1008
15	rs34935401	C	T	0.198413	1008
15	rs76290491	C	G	0.046627	1008
15	rs35392347	C	G	0.197421	1008
15	rs35907368	C	T	0.197421	1008
15	rs117574124	G	T	0.046627	1008
15	rs80153798	C	A	0.046627	1008
15	rs13379889	A	G	0.35119	1008
15	rs11852380	G	A	0.196429	1008
15	rs71407321	C	T	0.197421	1008
15	rs79461862	C	T	0.108135	1008
15	rs35583150	C	T	0.197421	1008
15	rs76750851	C	T	0.352183	1008
15	rs71407322	T	A	0.244048	1008
15	rs16944705	T	C	0.108135	1008
15	rs77169783	C	T	0.108135	1008
15	rs4516207	A	G	0.244048	1008
15	rs4404048	T	C	0.197421	1008
15	rs117371360	A	G	0.046627	1008
15	rs12592070	C	A	0.352183	1008
15	rs62025073	G	T	0.244048	1008
15	rs62025074	T	C	0.244048	1008
15	rs60433006	C	T	0.197421	1008
15	rs34601005	T	G	0.306548	1008
15	rs111410149	A	G	0.111111	1008
15	rs117545214	C	T	0.046627	1008
15	rs4506872	C	T	0.155754	1008
15	rs35584114	A	G	0.046627	1008
15	rs4534817	C	T	0.109127	1008
15	rs4343256	A	G	0.155754	1008
15	rs118076493	A	G	0.155754	1008
15	rs116868673	G	A	0.046627	1008
15	rs77778067	A	G	0.109127	1008
15	rs12915979	G	A	0.198413	1008
15	rs117711411	G	A	0.155754	1008
15	rs117234857	C	A	0.16369	1008
15	rs78501944	C	T	0.147817	1008
15	rs80061339	A	G	0.14881	1008
15	rs78746358	A	G	0.147817	1008
15	rs62025076	C	T	0.197421	1008
15	rs117197587	G	A	0.109127	1008
15	rs7495772	A	C	0.147817	1008
15	rs117864767	C	G	0.147817	1008
15	rs12439713	T	G	0.147817	1008
15	rs12442167	C	T	0.147817	1008
15	rs150586453	G	T	0.0386905	1008
15	rs2010673	C	T	0.34623	1008
15	rs4442782	C	G	0.47123	1008
15	rs12595333	C	G	0.109127	1008
15	rs12593600	T	C	0.147817	1008
15	rs12593637	T	C	0.147817	1008
15	rs62025077	G	A	0.200397	1008
15	rs10083558	C	A	0.374008	1008
15	rs12593759	A	G	0.375992	1008
15	rs10083547	G	C	0.111111	1008
15	rs148161696	C	T	0.0198413	1008
15	rs79722842	G	C	0.113095	1008
15	rs78117945	C	G	0.0515873	1008
15	rs112130295	G	T	0.151786	1008
15	rs75342461	C	G	0.0416667	1008
15	rs12442785	C	T	0.0416667	1008
15	rs78192818	G	T	0.110119	1008
15	rs62025078	T	G	0.203373	1008
15	rs74605151	G	C	0.109127	1008
15	rs79721712	G	A	0.0416667	1008
15	rs12438266	G	T	0.357143	1008
15	rs77293449	T	G	0.110119	1008
15	rs115384790	C	T	0.109127	1008
15	rs140741927	G	A	0.111111	1008
15	rs149608710	G	T	0.111111	1008
15	rs147457408	G	A	0.111111	1008
15	rs117878736	T	C	0.0416667	1008
15	rs4306478	A	C	0.109127	1008
15	rs7495138	T	A	0.109127	1008
15	rs7497923	A	G	0.356151	1008
15	rs4482257	C	G	0.361111	1008
15	rs1125280	C	T	0.210317	1008
15	rs79908821	A	G	0.108135	1008
15	rs4932388	T	C	0.281746	1008
15	rs4932389	G	A	0.27877	1008
15	rs73491571	A	G	0.077381	1008
15	rs11854359	T	G	0.0446429	1008
15	rs79577039	G	A	0.0436508	1008
15	rs74251767	C	T	0.0436508	1008
15	rs11855570	T	C	0.0337302	1008
15	rs113027802	A	T	0.0337302	1008
15	rs74843713	T	C	0.0436508	1008
15	rs60126983	C	A	0.0327381	1008
15	rs17180842	C	A	0.196429	1008
15	rs137921145	C	T	0.0267857	1008
15	rs75797847	G	A	0.0436508	1008
15	rs201849091	T	C	0.0843254	1008
15	rs12438468	A	G	0.0436508	1008
15	rs75054155	T	A	0.0436508	1008
15	rs192307085	C	T	0.0436508	1008
15	rs185917673	C	T	0.00297619	1008
15	rs62025081	A	G	0.0337302	1008
15	rs78609837	T	C	0.202381	1008
15	rs76392633	C	T	0.0436508	1008
15	rs12438023	C	G	0.0436508	1008
15	rs724925	C	T	0.167659	1008
15	rs75893366	T	C	0.0396825	1008
15	rs2301822	C	T	0.0446429	1008
15	rs79833667	G	A	0.0436508	1008
15	rs77345000	A	G	0.0436508	1008
15	rs117326362	G	C	0.0138889	1008
15	rs77604352	C	A	0.0396825	1008
15	rs965372	G	A	0.624008	1008
15	rs12906556	A	G	0.613095	1008
15	rs34776072	C	A	0.565476	1008
15	rs79024618	C	G	0.0446429	1008
15	rs74984430	C	T	0.0128968	1008
15	rs118013559	G	A	0.0446429	1008
15	rs7403304	A	G	0.612103	1008
15	rs12917203	C	T	0.565476	1008
15	rs12902848	T	C	0.56746	1008
15	rs12908656	C	G	0.611111	1008
15	rs77070398	A	G	0.0446429	1008
15	rs77571859	A	C	0.0446429	1008
15	rs74251768	A	G	0.0446429	1008
15	rs76306004	T	C	0.0446429	1008
15	rs74251769	A	G	0.0446429	1008
15	rs75843546	A	G	0.0446429	1008
15	rs12437718	C	T	0.649802	1008
15	rs149923254	G	A	0.0436508	1008
15	rs10431841	G	C	0.564484	1008
15	rs190989775	T	C	0.0436508	1008
15	rs35267722	G	A	0.563492	1008
15	rs8030486	C	T	0.0119048	1008
15	rs7180339	T	C	0.611111	1008
15	rs28410880	A	G	0.611111	1008
15	rs3213191	T	C	0.560516	1008
15	rs12593852	G	A	0.386905	1008
15	rs34781821	C	T	0.560516	1008
15	rs57556579	C	T	0.560516	1008
15	rs34346248	T	G	0.605159	1008
15	rs35386084	T	C	0.56746	1008
15	rs16944736	T	C	0.560516	1008
15	rs71407327	A	G	0.605159	1008
15	rs4932392	C	T	0.605159	1008
15	rs12441424	G	A	0.604167	1008
15	rs12441449	G	A	0.559524	1008
15	rs66503621	C	T	0.603175	1008
15	rs2520089	A	C	0.0208333	1008
15	rs74251770	T	C	0.0446429	1008
15	rs77930155	C	T	0.0446429	1008
15	rs112195319	T	C	0.0456349	1008
15	rs60434753	T	C	0.0456349	1008
15	rs12909306	T	C	0.176587	1008
15	rs77621555	A	G	0.0456349	1008
15	rs75711720	C	T	0.0456349	1008
15	rs144719307	C	A	0.0119048	1008
15	rs16944739	C	T	0.559524	1008
15	rs8033093	A	T	0.0456349	1008
15	rs74673628	T	C	0.0456349	1008
15	rs2301604	T	C	0.0456349	1008
15	rs7163120	G	C	0.0456349	1008
15	rs7163132	G	C	0.0456349	1008
15	rs7170454	C	G	0.0456349	1008
15	rs8032275	A	C	0.0456349	1008
15	rs6496720	G	A	0.0456349	1008
15	rs541735659	G	A	0.00496032	1008
15	rs8037560	C	G	0.0456349	1008
15	rs7183308	A	G	0.0456349	1008
15	rs12442488	G	A	0.0456349	1008
15	rs150111956	T	C	0.0456349	1008
15	rs78627523	T	A	0.0496032	1008
15	rs34780515	A	G	0.0456349	1008
15	rs143300688	G	A	0.0744048	1008
15	rs77733666	C	T	0.0456349	1008
15	rs78572921	A	T	0.0456349	1008
15	rs77158317	T	G	0.0456349	1008
15	rs78898771	T	C	0.0456349	1008
15	rs116942433	G	A	0.0456349	1008
15	rs61493433	G	A	0.0456349	1008
15	rs7163604	A	G	0.433532	1008
15	rs7184015	G	T	0.475198	1008
15	rs78245289	C	T	0.0595238	1008
15	rs7164628	A	G	0.438492	1008
15	rs8030253	C	A	0.483135	1008
15	rs59804754	T	C	0.0456349	1008
15	rs74251773	T	A	0.0456349	1008
15	rs12443116	G	A	0.046627	1008
15	rs12907903	T	A	0.444444	1008
15	rs79459555	A	C	0.0843254	1008
15	rs12898228	T	G	0.443452	1008
15	rs74437715	A	G	0.0446429	1008
15	rs35787687	T	C	0.444444	1008
15	rs74251774	T	C	0.0446429	1008
15	rs28745020	G	A	0.473214	1008
15	rs2238331	T	C	0.31746	1008
15	rs2238332	T	C	0.337302	1008
15	rs2238333	T	C	0.344246	1008
15	rs2238334	T	C	0.239087	1008
15	rs76838462	C	T	0.240079	1008
15	rs12440433	C	T	0.0257937	1008
15	rs7184002	C	T	0.240079	1008
15	rs7162960	A	G	0.320437	1008
15	rs143635021	C	T	0.0257937	1008
15	rs74251776	C	G	0.0257937	1008
15	rs8034371	T	A	0.321429	1008
15	rs56087533	G	A	0.321429	1008
15	rs6496721	A	C	0.323413	1008
15	rs6496722	T	C	0.325397	1008
15	rs6496723	G	A	0.347222	1008
15	rs6496724	A	C	0.352183	1008
15	rs2238335	G	C	0.0823413	1008
15	rs28384978	G	C	0.0367063	1008
15	rs57993389	G	A	0.0813492	1008
15	rs8031428	A	G	0.349206	1008
15	rs28384984	T	C	0.0257937	1008
15	rs16944775	G	A	0.0753968	1008
15	rs7183841	T	C	0.242063	1008
15	rs28384991	C	T	0.0922619	1008
15	rs6496725	T	C	0.239087	1008
15	rs28384999	G	T	0.0257937	1008
15	rs28385000	T	A	0.0257937	1008
15	rs2285460	T	A	0.241071	1008
15	rs28385003	A	T	0.0257937	1008
15	rs3213193	A	G	0.0386905	1008
15	rs2283447	A	G	0.269841	1008
15	rs56145643	G	A	0.0753968	1008
15	rs57007536	C	T	0.239087	1008
15	rs3784784	G	A	0.241071	1008
15	rs3784783	T	C	0.0267857	1008
15	rs3784782	C	G	0.241071	1008
15	rs116871918	C	T	0.0228175	1008
15	rs28385009	T	C	0.0228175	1008
15	rs12438412	T	G	0.0228175	1008
15	rs28385019	A	C	0.0208333	1008
15	rs12442356	C	G	0.0248016	1008
15	rs28385023	G	A	0.0753968	1008
15	rs2518968	C	G	0.373016	1008
15	rs464822	A	C	0.356151	1008
15	rs28385032	G	A	0.0248016	1008
15	rs3784781	G	A	0.238095	1008
15	rs3784780	G	A	0.237103	1008
15	rs77039044	C	T	0.239087	1008
15	rs2518967	C	T	0.46131	1008
15	rs12439865	C	T	0.0238095	1008
15	rs7162918	T	C	0.347222	1008
15	rs17273206	G	A	0.244048	1008
15	rs3815003	T	C	0.318452	1008
15	rs8031341	A	G	0.325397	1008
15	rs28385043	T	C	0.0198413	1008
15	rs2238336	C	T	0.243056	1008
15	rs74492724	A	G	0.0238095	1008
15	rs182614282	T	G	0.0188492	1008
15	rs7170919	C	T	0.327381	1008
15	rs16944798	A	G	0.0833333	1008
15	rs8036601	C	T	0.318452	1008
15	rs78055945	A	T	0.0267857	1008
15	rs60909729	T	A	0.100198	1008
15	rs58665872	C	A	0.0248016	1008
15	rs6496726	A	G	0.314484	1008
15	rs8036974	G	A	0.0734127	1008
15	rs112892868	T	A	0.0734127	1008
15	rs113201773	C	T	0.0248016	1008
15	rs149196123	C	T	0.0248016	1008
15	rs72751834	A	T	0.185516	1008
15	rs2611649	A	G	0.136905	1008
15	rs73498481	A	G	0.0982143	1008
15	rs138622274	C	T	0.0734127	1008
15	rs16944803	A	G	0.28373	1008
15	rs77261512	G	A	0.0248016	1008
15	rs56364330	A	G	0.0734127	1008
15	rs55788089	T	A	0.0843254	1008
15	rs8034264	C	T	0.0248016	1008
15	rs8033056	G	T	0.0248016	1008
15	rs72751835	C	A	0.186508	1008
15	rs8033935	G	A	0.0248016	1008
15	rs73498494	G	A	0.266865	1008
15	rs56729168	G	A	0.0803571	1008
15	rs12594305	T	A	0.0615079	1008
15	rs12440874	A	G	0.0248016	1008
15	rs7164724	C	G	0.1875	1008
15	rs7165790	A	G	0.295635	1008
15	rs72751839	T	C	0.1875	1008
15	rs72751840	C	T	0.1875	1008
15	rs72751843	C	T	0.1875	1008
15	rs78574772	G	T	0.0248016	1008
15	rs58601563	G	A	0.0734127	1008
15	rs8037430	C	T	0.21131	1008
15	rs55968354	C	A	0.0248016	1008
15	rs7182908	T	C	0.271825	1008
15	rs28385050	C	T	0.186508	1008
15	rs453052	A	C	0.58631	1008
15	rs28385054	T	G	0.0823413	1008
15	rs28385056	C	T	0.184524	1008
15	rs28385061	A	G	0.0813492	1008
15	rs28385062	C	T	0.185516	1008
15	rs7179921	G	C	0.257937	1008
15	rs28745031	G	A	0.183532	1008
15	rs28745032	C	T	0.184524	1008
15	rs117321784	T	G	0.0218254	1008
15	rs28745034	G	A	0.184524	1008
15	rs72751852	G	T	0.185516	1008
15	rs112928522	C	T	0.0803571	1008
15	rs113381368	A	G	0.0813492	1008
15	rs113324048	C	T	0.185516	1008
15	rs112868764	C	T	0.184524	1008
15	rs140945543	C	T	0.0803571	1008
15	rs111362737	C	T	0.184524	1008
15	rs7178014	T	C	0.289683	1008
15	rs7175811	G	A	0.289683	1008
15	rs2380163	G	A	0.0793651	1008
15	rs2072352	G	A	0.289683	1008
15	rs2072351	T	A	0.264881	1008
15	rs4932364	G	A	0.0803571	1008
15	rs28385080	G	A	0.264881	1008
15	rs72751857	C	T	0.184524	1008
15	rs138492132	G	T	0.184524	1008
15	rs76151225	T	C	0.0168651	1008
15	rs7176548	G	T	0.289683	1008
15	rs8026723	T	G	0.184524	1008
15	rs8042743	A	T	0.185516	1008
15	rs8026761	T	A	0.185516	1008
15	rs28385083	A	G	0.0248016	1008
15	rs17273528	A	G	0.185516	1008
15	rs28385088	C	A	0.0248016	1008
15	rs72751858	C	G	0.184524	1008
15	rs72751859	G	A	0.184524	1008
15	rs72751860	T	G	0.184524	1008
15	rs28385089	C	T	0.0248016	1008
15	rs28385090	A	G	0.184524	1008
15	rs3213194	A	G	0.290675	1008
15	rs28385093	C	A	0.184524	1008
15	rs28385094	A	T	0.184524	1008
15	rs28385095	G	C	0.184524	1008
15	rs28385096	G	C	0.184524	1008
15	rs28385098	G	A	0.12996	1008
15	rs28385099	C	T	0.184524	1008
15	rs8027126	G	T	0.0793651	1008
15	rs10083584	G	A	0.0803571	1008
15	rs2227933	G	A	0.185516	1008
15	rs28385105	A	C	0.0248016	1008
15	rs28385106	T	C	0.184524	1008
15	rs7173846	C	T	0.0803571	1008
15	rs7179346	T	G	0.0803571	1008
15	rs28385107	C	T	0.0248016	1008
15	rs28385108	G	A	0.0248016	1008
15	rs2283448	A	G	0.293651	1008
15	rs28385109	G	T	0.184524	1008
15	rs2283449	A	G	0.294643	1008
15	rs28385111	G	A	0.185516	1008
15	rs28385112	G	A	0.184524	1008
15	rs11855811	C	T	0.0793651	1008
15	rs28385115	C	T	0.0793651	1008
15	rs28385116	T	C	0.078373	1008
15	rs72751868	C	T	0.185516	1008
15	rs72751869	G	A	0.185516	1008
15	rs112045165	C	T	0.185516	1008
15	rs113768250	C	A	0.185516	1008
15	rs113378500	A	G	0.185516	1008
15	rs8031049	A	G	0.185516	1008
15	rs16944831	C	T	0.078373	1008
15	rs2380165	A	G	0.264881	1008
15	rs28385117	G	A	0.078373	1008
15	rs3213195	C	G	0.186508	1008
15	rs28385120	C	A	0.0267857	1008
15	rs17273842	T	G	0.185516	1008
15	rs7176753	A	C	0.077381	1008
15	rs7176619	C	T	0.0734127	1008
15	rs112691277	A	T	0.1875	1008
15	rs113440200	C	T	0.1875	1008
15	rs1269997	T	C	0.548611	1008
15	rs72751872	C	A	0.1875	1008
15	rs112354618	G	C	0.0763889	1008
15	rs7165074	T	G	0.189484	1008
15	rs28385125	T	G	0.1875	1008
15	rs17273891	T	C	0.1875	1008
15	rs112344256	G	T	0.1875	1008
15	rs113653448	A	G	0.1875	1008
15	rs111753293	G	A	0.1875	1008
15	rs17273905	T	A	0.1875	1008
15	rs112885704	T	C	0.1875	1008
15	rs114665443	T	G	0.1875	1008
15	rs113712978	A	G	0.1875	1008
15	rs7182287	G	A	0.1875	1008
15	rs7162087	A	G	0.1875	1008
15	rs28385129	A	G	0.1875	1008
15	rs7162199	C	T	0.1875	1008
15	rs28385130	C	T	0.1875	1008
15	rs16944840	A	C	0.077381	1008
15	rs28385131	G	T	0.1875	1008
15	rs17274032	G	A	0.1875	1008
15	rs17274074	C	T	0.1875	1008
15	rs28385132	C	G	0.1875	1008
15	rs28385135	G	A	0.1875	1008
15	rs387833	G	A	0.541667	1008
15	rs28385136	G	A	0.1875	1008
15	rs2227934	C	A	0.1875	1008
15	rs28385139	C	A	0.1875	1008
15	rs2301602	G	A	0.809524	1008
15	rs454060	A	G	0.811508	1008
15	rs405610	C	T	0.544643	1008
15	rs28745035	T	C	0.1875	1008
15	rs28745036	G	T	0.0763889	1008
15	rs28745037	C	T	0.0763889	1008
15	rs7403638	A	T	0.077381	1008
15	rs28385143	A	C	0.1875	1008
15	rs111385769	A	C	0.1875	1008
15	rs72753645	G	A	0.1875	1008
15	rs2283450	T	C	0.1875	1008
15	rs117715039	G	A	0.0109127	1008
15	rs117093585	G	A	0.0248016	1008
15	rs416014	G	A	0.541667	1008
15	rs112816216	G	T	0.1875	1008
15	rs17274116	G	A	0.1875	1008
15	rs2283451	A	G	0.831349	1008
15	rs2283452	G	T	0.831349	1008
15	rs60932573	C	T	0.0753968	1008
15	rs56742304	A	C	0.0753968	1008
15	rs2270132	A	C	0.546627	1008
15	rs389480	G	A	0.621032	1008
15	rs9282617	C	T	0.0238095	1008
15	rs436723	A	G	0.814484	1008
15	rs2270131	G	A	0.189484	1008
15	rs9282612	C	G	0.189484	1008
15	rs2073919	G	A	0.189484	1008
15	rs149236480	A	T	0.0138889	1008
15	rs11073953	C	T	0.550595	1008
15	rs12592875	T	C	0.552579	1008
15	rs7172314	G	C	0.811508	1008
15	rs1063147	C	T	0.1875	1008
15	rs7167216	G	A	0.0238095	1008
15	rs16944863	A	G	0.0694444	1008
15	rs7170872	A	G	0.8125	1008
15	rs2238337	T	C	0.810516	1008
15	rs414634	A	C	0.837302	1008
15	rs17183237	T	C	0.1875	1008
15	rs401549	T	C	0.555556	1008
15	rs374678	T	C	0.554563	1008
15	rs9282616	T	G	0.0704365	1008
15	rs374294	G	C	0.835317	1008
15	rs117379553	A	C	0.0267857	1008
15	rs17183344	C	T	0.1875	1008
15	rs439554	T	C	0.83631	1008
15	rs2239291	G	A	0.551587	1008
15	rs2239292	G	A	0.1875	1008
15	rs7165117	G	A	0.0714286	1008
15	rs28363377	G	A	0.0248016	1008
15	rs16944884	T	A	0.0714286	1008
15	rs431691	A	G	0.8125	1008
15	rs16944888	C	G	0.0704365	1008
15	rs17274947	G	A	0.1875	1008
15	rs79408633	G	T	0.0248016	1008
15	rs447804	G	C	0.808532	1008
15	rs393974	C	A	0.808532	1008
15	rs142211289	C	T	0.0248016	1008
15	rs139275279	C	T	0.0248016	1008
15	rs79753541	G	C	0.0248016	1008
15	rs75421325	G	T	0.0178571	1008
15	rs74332658	C	T	0.0248016	1008
15	rs16944894	A	G	0.263889	1008
15	rs16944896	C	T	0.0704365	1008
15	rs444325	G	T	0.549603	1008
15	rs384079	T	C	0.811508	1008
15	rs371402	C	T	0.813492	1008
15	rs382457	T	C	0.848214	1008
15	rs6416558	C	G	0.797619	1008
15	rs2380167	A	C	0.0714286	1008
15	rs372098	T	C	0.822421	1008
15	rs372088	T	C	0.822421	1008
15	rs439188	C	T	0.5625	1008
15	rs8041787	C	T	0.258929	1008
15	rs72753669	C	T	0.162698	1008
15	rs17183763	G	C	0.162698	1008
15	rs441399	G	A	0.725198	1008
15	rs145999086	G	A	0.200397	1008
15	rs424634	A	G	0.822421	1008
15	rs424002	A	G	0.56746	1008
15	rs112543789	G	A	0.16369	1008
15	rs404623	C	G	0.660714	1008
15	rs55636022	C	G	0.0714286	1008
15	rs3213196	C	T	0.188492	1008
15	rs117753091	C	G	0.0248016	1008
15	rs8037996	G	C	0.566468	1008
15	rs12439832	C	T	0.188492	1008
15	rs7179769	C	A	0.0684524	1008
15	rs385143	C	T	0.569444	1008
15	rs447723	G	A	0.569444	1008
15	rs116569123	C	G	0.162698	1008
15	rs12439690	G	C	0.188492	1008
15	rs59615244	C	G	0.16369	1008
15	rs72753676	C	A	0.188492	1008
15	rs7497407	G	A	0.0168651	1008
15	rs3940300	A	C	0.580357	1008
15	rs2079769	C	T	0.264881	1008
15	rs426015	G	C	0.826389	1008
15	rs57690203	G	A	0.0972222	1008
15	rs16944902	G	A	0.240079	1008
15	rs378996	C	T	0.5625	1008
15	rs16944906	C	A	0.0724206	1008
15	rs10400851	G	A	0.094246	1008
15	rs111762823	T	C	0.167659	1008
15	rs10400855	G	T	0.0724206	1008
15	rs113497996	C	T	0.0704365	1008
15	rs376612	A	G	0.563492	1008
15	rs117988910	G	A	0.0248016	1008
15	rs61684626	A	C	0.167659	1008
15	rs58095361	C	T	0.0704365	1008
15	rs365931	A	G	0.828373	1008
15	rs12441755	T	C	0.0267857	1008
15	rs7495370	C	G	0.755952	1008
15	rs12443483	A	G	0.263889	1008
15	rs181176213	C	T	0.00694444	1008
15	rs61112792	C	T	0.0714286	1008
15	rs113241870	C	G	0.0744048	1008
15	rs113924677	C	T	0.262897	1008
15	rs112121326	G	A	0.164683	1008
15	rs55974716	C	T	0.0714286	1008
15	rs150895960	A	T	0.030754	1008
15	rs59835648	C	T	0.0714286	1008
15	rs12101430	A	G	0.263889	1008
15	rs12101885	G	C	0.263889	1008
15	rs148919292	A	T	0.0714286	1008
15	rs4932366	C	T	0.0714286	1008
15	rs73505649	A	C	0.0714286	1008
15	rs73491628	A	C	0.0734127	1008
15	rs138812753	T	G	0.014881	1008
15	rs7173820	C	T	0.0714286	1008
15	rs7174679	A	G	0.0704365	1008
15	rs150316230	C	T	0.0267857	1008
15	rs7174413	C	T	0.0704365	1008
15	rs7179843	T	C	0.0704365	1008
15	rs56368738	C	T	0.0704365	1008
15	rs12593622	T	G	0.22619	1008
15	rs7179164	G	A	0.556548	1008
15	rs7179166	G	A	0.826389	1008
15	rs7181502	A	G	0.847222	1008
15	rs73491635	G	A	0.0575397	1008
15	rs116973864	A	G	0.0248016	1008
15	rs111989724	A	G	0.0575397	1008
15	rs113652477	A	G	0.0575397	1008
15	rs8030991	T	C	0.0575397	1008
15	rs73491636	C	T	0.0575397	1008
15	rs141883477	G	A	0.0248016	1008
15	rs7171099	C	T	0.5625	1008
15	rs78938562	T	C	0.0257937	1008
15	rs149943797	G	A	0.0257937	1008
15	rs73491640	A	G	0.25	1008
15	rs73491644	C	T	0.0575397	1008
15	rs73491646	A	G	0.0575397	1008
15	rs8182056	C	G	0.28869	1008
15	rs74661121	T	G	0.219246	1008
15	rs2532102	G	A	0.690476	1008
15	rs56079832	A	C	0.00198413	1008
15	rs146672838	C	T	0.0257937	1008
15	rs11073954	A	G	0.776786	1008
15	rs117198914	C	A	0.0238095	1008
15	rs118025833	C	T	0.0248016	1008
15	rs11634558	C	A	0.548611	1008
15	rs60719815	A	G	0.0257937	1008
15	rs2532101	G	A	0.46131	1008
15	rs7402445	C	T	0.517857	1008
15	rs16944918	C	T	0.0238095	1008
15	rs76199912	A	G	0.0367063	1008
15	rs28563082	G	A	0.180556	1008
15	rs16944923	G	C	0.209325	1008
15	rs144884425	T	G	0.00297619	1008
15	rs142497074	A	G	0.00297619	1008
15	rs2532100	A	G	0.772817	1008
15	rs2532099	A	G	0.681548	1008
15	rs6496730	T	G	0.77381	1008
15	rs57194486	C	G	0.107143	1008
15	rs74356419	G	T	0.102183	1008
15	rs11639226	A	C	0.666667	1008
15	rs74874915	A	T	0.105159	1008
15	rs116325325	T	C	0.00595238	1008
15	rs2532110	G	A	0.00793651	1008
15	rs2677727	G	A	0.774802	1008
15	rs2532109	T	C	0.696429	1008
15	rs11639374	G	C	0.170635	1008
15	rs143919862	A	G	0.0962302	1008
15	rs12185121	A	G	0.730159	1008
15	rs151085066	C	T	0.0198413	1008
15	rs10083700	T	G	0.28373	1008
15	rs7402264	T	A	0.496032	1008
15	rs11631655	G	T	0.196429	1008
15	rs34050628	C	T	0.00198413	1008
15	rs193180540	A	G	0.0267857	1008
15	rs11853441	T	G	0.164683	1008
15	rs11855381	A	G	0.191468	1008
15	rs7171165	T	C	0.195437	1008
15	rs7166599	A	G	0.106151	1008
15	rs4932370	G	A	0.0952381	1008
15	rs4932371	T	C	0.169643	1008
15	rs12903530	A	G	0.00793651	1008
15	rs12907779	T	A	0.00396825	1008
15	rs7168951	A	C	0.170635	1008
15	rs7167085	G	A	0.170635	1008
15	rs4932177	T	G	0.162698	1008
15	rs4932372	A	C	0.0625	1008
15	rs75554891	G	A	0.0684524	1008
15	rs7497418	G	A	0.168651	1008
15	rs8029440	G	A	0.162698	1008
15	rs76941693	G	A	0.0892857	1008
15	rs3759929	G	T	0.167659	1008
15	rs4932178	C	T	0.159722	1008
15	rs149223426	A	G	0.00496032	1008
15	rs143380995	C	T	0.0386905	1008
15	rs17514846	C	A	0.15873	1008
15	rs59596774	T	G	0.12004	1008
15	rs8032315	T	A	0.0595238	1008
15	rs8027450	C	T	0.0595238	1008
15	rs60994696	A	G	0.104167	1008
15	rs2071410	C	G	0.0585317	1008
15	rs1573643	T	C	0.0863095	1008
15	rs141645121	C	T	0.0198413	1008
15	rs1573644	T	C	0.0863095	1008
15	rs8039305	T	C	0.15873	1008
15	rs6224	G	T	0.155754	1008
15	rs75493298	G	T	0.0664683	1008
15	rs6226	G	C	0.535714	1008
15	rs6227	C	T	0.0615079	1008
15	rs4702	G	A	0.524802	1008
15	rs79865852	G	A	0.0664683	1008
15	rs35346340	G	C	0.0853175	1008
15	rs2071382	T	C	0.810516	1008
15	rs11539637	C	T	0.806548	1008
15	rs7183988	T	G	0.808532	1008
15	rs7177338	G	A	0.800595	1008
15	rs1894400	C	T	0.0853175	1008
15	rs1894401	G	A	0.803571	1008
15	rs7497304	G	T	0.0853175	1008
15	rs6496735	T	C	0.893849	1008
15	rs4932373	A	C	0.0853175	1008
15	rs7402461	T	C	0.892857	1008
15	rs7403760	G	C	0.960317	1008
15	rs7402187	A	G	0.890873	1008
15	rs2071383	T	C	0.890873	1008
15	rs2071384	G	A	0.781746	1008
15	rs28438927	A	C	0.00595238	1008
15	rs4932179	G	A	0.780754	1008
15	rs4932374	G	A	0.781746	1008
15	rs4548831	G	A	0.781746	1008
15	rs4533264	T	C	0.782738	1008
15	rs76792278	A	C	0.00198413	1008
15	rs4932376	C	G	0.789683	1008
15	rs199942096	G	T	0.864087	1008
15	rs185783165	T	A	0.387897	1008
15	rs368044358	G	C	0.387897	1008
15	rs12909124	G	A	0.78869	1008
15	rs11638635	C	G	0.78869	1008
15	rs2521501	A	T	0.0952381	1008
15	rs8182016	G	C	0.798611	1008
15	rs1029420	T	C	0.094246	1008
15	rs2677737	C	T	0.794643	1008
15	rs2521500	A	G	0.794643	1008
15	rs2677738	G	A	0.795635	1008
15	rs2677739	G	T	0.795635	1008
15	rs2521499	G	A	0.794643	1008
15	rs2521498	A	T	0.10119	1008
15	rs78861158	G	C	0.00198413	1008
15	rs10744971	T	C	0.89881	1008
15	rs7164582	A	T	0.00297619	1008
15	rs72755399	G	A	0.0436508	1008
15	rs113405020	G	A	0.0228175	1008
15	rs12441618	T	C	0.985119	1008
15	rs11635388	A	G	0.511905	1008
15	rs117966001	A	T	0.0684524	1008
15	rs11856281	A	G	0.703373	1008
15	rs12437758	T	C	0.97619	1008
15	rs11073957	T	G	0.992063	1008
15	rs734252	T	C	0.968254	1008
15	rs2238340	G	A	0.584325	1008
15	rs145279799	C	T	0.100198	1008
15	rs7184022	T	G	0.584325	1008
15	rs12439805	A	C	0.382937	1008
15	rs113584386	A	C	0.0238095	1008
15	rs2072078	A	G	0.600198	1008
15	rs2072077	T	C	0.387897	1008
15	rs12594307	A	T	0.387897	1008
15	rs12591833	C	G	0.386905	1008
15	rs2239294	A	T	0.386905	1008
15	rs2239293	G	A	0.579365	1008
15	rs2677744	G	A	0.985119	1008
15	rs11073958	G	A	0.383929	1008
15	rs2002739	C	T	0.967262	1008
15	rs877285	A	G	0.967262	1008
15	rs7183098	A	G	0.585317	1008
15	rs2106673	A	G	0.967262	1008
15	rs2677749	A	G	0.967262	1008
15	rs3784779	C	T	0.577381	1008
15	rs139275243	G	T	0.014881	1008
15	rs12442020	C	T	0.0714286	1008
15	rs1266495	T	C	0.388889	1008
15	rs80163910	C	T	0.0238095	1008
15	rs6496737	C	T	0.581349	1008
15	rs1266492	T	C	0.967262	1008
15	rs75478132	A	G	0.0208333	1008
15	rs147546891	G	C	0.0218254	1008
15	rs140187955	G	C	0.0287698	1008
15	rs1266490	G	C	0.99504	1008
15	rs2238339	A	G	0.173611	1008
15	rs147715065	C	T	0.00793651	1008
15	rs2009105	T	G	0.39881	1008
15	rs72630484	C	G	0.395833	1008
15	rs1266489	G	A	0.967262	1008
15	rs1266488	T	C	0.394841	1008
15	rs4932377	G	A	0.367063	1008
15	rs4932180	G	A	0.367063	1008
15	rs1266486	T	C	0.599206	1008
15	rs17635872	T	C	0.600198	1008
15	rs140227601	C	A	0.0347222	1008
15	rs1266483	A	G	0.965278	1008
15	rs4773	G	A	0.964286	1008
15	rs146537715	G	A	0.0178571	1008
15	rs10048033	C	G	0.582341	1008
15	rs72630485	A	G	0.151786	1008
15	rs12595262	A	G	0.402778	1008
15	rs12902422	T	C	0.96627	1008
15	rs4932181	A	C	0.394841	1008
15	rs1052532	T	C	0.594246	1008
15	rs1052535	G	C	0.593254	1008
15	rs11073959	C	T	0.570437	1008
15	rs7166420	C	T	0.394841	1008
15	rs12902179	C	A	0.392857	1008
15	rs2269902	T	C	0.394841	1008
15	rs1550636	A	G	0.96627	1008
15	rs2004840	G	A	0.373016	1008
15	rs871078	G	T	0.572421	1008
15	rs17635974	A	C	0.59623	1008
15	rs182855617	T	C	0.00694444	1008
15	rs2289619	T	C	0.593254	1008
15	rs2289618	G	A	0.166667	1008
15	rs12904445	C	A	0.381944	1008
15	rs28439737	T	C	0.0267857	1008
15	rs8034014	G	T	0.96627	1008
15	rs58890022	T	C	0.392857	1008
15	rs8034159	G	T	0.392857	1008
15	rs113945836	G	A	0.389881	1008
15	rs61485016	A	G	0.395833	1008
15	rs12440774	G	C	0.99504	1008
15	rs11073960	C	G	0.99504	1008
15	rs11073961	A	G	0.590278	1008
15	rs72630486	G	A	0.374008	1008
15	rs145502142	G	C	0.00297619	1008
15	rs143242237	G	A	0.014881	1008
15	rs145889031	G	A	0.00396825	1008
15	rs74839044	C	T	0.0228175	1008
15	rs75102801	G	A	0.0238095	1008
15	rs57350755	C	T	0.374008	1008
15	rs4932379	T	C	0.994048	1008
15	rs112135144	T	C	0.0277778	1008
15	rs77706404	T	C	0.588294	1008
15	rs111925238	G	A	0.377976	1008
15	rs67373863	C	A	0.375	1008
15	rs11854429	A	G	0.590278	1008
15	rs11857545	G	A	0.589286	1008
15	rs2304939	A	G	0.404762	1008
15	rs10459678	C	T	0.375992	1008
15	rs12915155	G	T	0.587302	1008
15	rs2304940	T	C	0.377976	1008
15	rs2304941	C	T	0.376984	1008
15	rs28406911	C	T	0.0267857	1008
15	rs2001749	C	T	0.0267857	1008
15	rs749938	C	T	0.378968	1008
15	rs17636026	T	C	0.384921	1008
15	rs7173521	C	T	0.0267857	1008
15	rs8032947	G	C	0.0287698	1008
15	rs78738339	G	A	0.0267857	1008
15	rs6496740	C	T	0.996032	1008
15	rs8038738	G	A	0.577381	1008
15	rs10852139	T	A	0.407738	1008
15	rs12442304	C	T	0.375992	1008
15	rs8039664	G	A	0.0267857	1008
15	rs8041035	C	T	0.0267857	1008
15	rs11207	C	T	0.574405	1008
15	rs3743452	A	G	0.582341	1008
15	rs867468	G	A	0.583333	1008
15	rs2001216	T	C	0.583333	1008
15	rs2001217	A	C	0.996032	1008
15	rs4381579	C	T	0.996032	1008
15	rs4505290	G	A	0.996032	1008
15	rs12905855	G	C	0.584325	1008
15	rs868547	G	A	0.584325	1008
15	rs16945091	A	T	0.58631	1008
15	rs1550638	C	T	0.375	1008
15	rs1550637	G	A	0.593254	1008
15	rs8041774	G	A	0.563492	1008
15	rs4932380	G	T	0.381944	1008
15	rs11073963	A	G	0.566468	1008
15	rs10852140	T	C	0.99504	1008
15	rs1105292	C	T	0.483135	1008
15	rs1105291	C	T	0.509921	1008
15	rs8038661	G	A	0.507937	1008
15	rs6496741	A	G	0.994048	1008
15	rs75390535	C	T	0.0962302	1008
15	rs1867220	T	C	0.996032	1008
15	rs1867219	T	G	0.996032	1008
15	rs3743451	G	A	0.453373	1008
15	rs7166130	A	T	0.477183	1008
15	rs79548680	G	C	0.517857	1008
15	rs8028409	A	T	0.518849	1008
15	rs2034085	T	C	0.996032	1008
15	rs8037137	T	C	0.518849	1008
15	rs2034084	C	G	0.996032	1008
15	rs7171333	G	C	0.993056	1008
15	rs112770790	G	A	0.52877	1008
15	rs191370363	C	T	0.0168651	1008
15	rs140343680	T	C	0.0426587	1008
15	rs72630487	A	T	0.156746	1008
15	rs4932182	C	A	0.996032	1008
15	rs7601	T	C	0.993056	1008
15	rs14280	A	G	0.0208333	1008
15	rs12910825	A	G	0.997024	1008
15	rs2290203	G	A	0.512897	1008
15	rs2290202	G	T	0.512897	1008
15	rs2890156	T	A	0.518849	1008
15	rs145820777	G	C	0.0376984	1008
15	rs4517768	C	T	0.456349	1008
15	rs59278520	G	A	0.531746	1008
15	rs4508401	T	A	0.996032	1008
15	rs11852999	C	T	0.462302	1008
15	rs11853024	C	A	0.996032	1008
15	rs28405499	A	C	0.0257937	1008
15	rs59902579	C	T	0.511905	1008
15	rs28393051	A	G	0.0228175	1008
15	rs4932381	A	G	0.482143	1008
15	rs28687863	A	G	0.0248016	1008
15	rs1443256	T	C	0.996032	1008
15	rs17636091	G	A	0.453373	1008
15	rs12898311	G	C	0.996032	1008
15	rs533608690	T	C	0.00396825	1008
15	rs8031915	A	G	0.996032	1008
15	rs8035844	C	T	0.532738	1008
15	rs8036430	A	C	0.536706	1008
15	rs8037254	A	G	0.996032	1008
15	rs12595025	C	T	0.508929	1008
15	rs12595029	C	G	0.99504	1008
15	rs12594925	G	A	0.508929	1008
15	rs12595052	C	T	0.536706	1008
15	rs12593261	T	C	0.996032	1008
15	rs8042680	C	A	0.996032	1008
15	rs7167128	A	G	0.996032	1008
15	rs28708411	G	A	0.0257937	1008
15	rs60640465	G	T	0.459325	1008
15	rs8032722	T	C	0.536706	1008
15	rs113343095	G	A	0.395833	1008
15	rs8026714	G	A	0.507937	1008
15	rs28384140	T	G	0.0257937	1008
15	rs6496742	C	T	0.536706	1008
15	rs1867226	C	G	0.534722	1008
15	rs11854833	T	C	0.0267857	1008
15	rs2301826	C	T	0.510913	1008
15	rs11857612	C	T	0.0257937	1008
15	rs11855081	T	C	0.0257937	1008
15	rs58694789	C	T	0.0327381	1008
15	rs7180016	G	A	0.53373	1008
15	rs2285937	A	G	0.541667	1008
15	rs191367880	G	A	0.00595238	1008
15	rs8031684	T	A	0.534722	1008
15	rs2301825	C	G	0.508929	1008
15	rs6496743	G	A	0.996032	1008
15	rs150333865	G	A	0.508929	1008
15	rs8036115	G	A	0.534722	1008
15	rs8037460	C	T	0.0257937	1008
15	rs8042518	T	C	0.534722	1008
15	rs60290423	T	C	0.509921	1008
15	rs11853073	T	C	0.536706	1008
15	rs144821440	T	C	0.0178571	1008
15	rs8026781	G	A	0.53373	1008
15	rs8028856	A	G	0.535714	1008
15	rs144838796	G	A	0.0367063	1008
15	rs3803563	C	A	0.531746	1008
15	rs17692742	C	G	0.460317	1008
15	rs12594752	C	T	0.507937	1008
15	rs6496745	C	T	0.531746	1008
15	rs6496746	C	A	0.53373	1008
15	rs13329634	C	T	0.0257937	1008
15	rs8025699	A	G	0.532738	1008
15	rs142848463	A	G	0.0456349	1008
15	rs112553294	A	G	0.532738	1008
15	rs72630488	C	T	0.46131	1008
15	rs76119208	G	T	0.506944	1008
15	rs74037604	T	A	0.0238095	1008
15	rs11855755	T	C	0.0257937	1008
15	rs73502775	G	A	0.532738	1008
15	rs6496747	A	G	0.996032	1008
15	rs12101952	T	C	0.0257937	1008
15	rs12101302	G	A	0.0238095	1008
15	rs72630489	G	A	0.463294	1008
15	rs3784777	A	G	0.0238095	1008
15	rs78029804	C	T	0.503968	1008
15	rs2386584	T	G	0.996032	1008
15	rs8042416	A	G	0.462302	1008
15	rs112792074	C	G	0.0257937	1008
15	rs4932184	T	G	0.46131	1008
15	rs876874	A	T	0.46131	1008
15	rs3743449	C	T	0.459325	1008
15	rs144173340	C	T	0.0188492	1008
15	rs11858306	C	T	0.0248016	1008
15	rs11073964	C	T	0.996032	1008
15	rs12899811	A	G	0.970238	1008
15	rs16945157	A	G	0.0257937	1008
15	rs72759321	A	G	0.456349	1008
15	rs12439887	C	T	0.459325	1008
15	rs11073965	C	T	0.459325	1008
15	rs3743448	C	T	0.459325	1008
15	rs3784776	A	T	0.460317	1008
15	rs4244883	T	G	0.996032	1008
15	rs4522397	T	C	0.996032	1008
15	rs7170130	C	T	0.457341	1008
15	rs6496748	A	G	0.996032	1008
15	rs149121639	A	G	0.00396825	1008
15	rs3826033	G	A	0.508929	1008
15	rs3826032	G	C	0.457341	1008
15	rs3743447	C	G	0.463294	1008
15	rs12439788	C	G	0.458333	1008
15	rs79253100	C	T	0.50496	1008
15	rs6496749	C	T	0.0287698	1008
15	rs76398696	A	G	0.0297619	1008
15	rs57486507	C	T	0.420635	1008
15	rs56838761	T	C	0.421627	1008
15	rs76935633	T	C	0.0267857	1008
15	rs10775251	T	G	0.996032	1008
15	rs79529701	T	G	0.0248016	1008
15	rs77477989	G	T	0.0267857	1008
15	rs1972926	C	T	0.563492	1008
15	rs7183740	G	A	0.537698	1008
15	rs112369229	C	T	0.0248016	1008
15	rs12438273	A	T	0.427579	1008
15	rs78644628	A	G	0.124008	1008
15	rs873130	T	C	0.427579	1008
15	rs11857433	G	T	0.566468	1008
15	rs11542638	G	T	0.0267857	1008
15	rs3743445	C	T	0.537698	1008
15	rs7164916	T	C	0.99504	1008
15	rs12161921	C	T	0.565476	1008
15	rs117800975	G	C	0.0863095	1008
15	rs8026678	A	G	0.996032	1008
15	rs111321156	C	T	0.0248016	1008
15	rs11073966	A	G	0.99504	1008
15	rs1108351	C	A	0.566468	1008
15	rs184389304	C	T	0.0138889	1008
15	rs12595616	T	C	0.996032	1008
15	rs1867225	A	G	0.996032	1008
15	rs111554382	A	C	0.0267857	1008
15	rs68102919	C	T	0.426587	1008
15	rs28478359	C	T	0.558532	1008
15	rs2289617	G	C	0.0287698	1008
15	rs11073967	A	G	0.99504	1008
15	rs7162685	C	T	0.99504	1008
15	rs4932382	C	A	0.35119	1008
15	rs113637295	T	C	0.0218254	1008
15	rs7181393	T	C	0.0287698	1008
15	rs7175023	G	C	0.00396825	1008
15	rs7177049	A	C	0.0287698	1008
15	rs34864584	A	G	0.0297619	1008
15	rs12593877	C	T	0.197421	1008
15	rs4101133	C	A	0.196429	1008
15	rs113200426	T	C	0.205357	1008
15	rs17692802	G	T	0.188492	1008
15	rs1972927	C	T	0.996032	1008
15	rs12437470	G	A	0.758929	1008
15	rs1443253	G	C	0.994048	1008
15	rs11629955	T	C	0.996032	1008
15	rs9920813	G	A	0.0248016	1008
15	rs28463966	T	C	0.228175	1008
15	rs79845803	A	G	0.0694444	1008
15	rs563742170	G	T	0.0128968	1008
15	rs72759398	G	A	0.249008	1008
15	rs11073968	G	A	0.742063	1008
15	rs17692820	A	G	0.249008	1008
15	rs28673416	T	C	0.249008	1008
15	rs4932383	C	A	0.72123	1008
15	rs12908102	C	T	0.998016	1008
15	rs113025169	C	G	0.0168651	1008
15	rs1443252	G	A	0.986111	1008
15	rs7179335	T	G	0.983135	1008
15	rs12908917	C	G	0.828373	1008
15	rs12911825	G	C	0.823413	1008
15	rs7179039	C	T	0.0138889	1008
15	rs2892067	T	C	0.835317	1008
15	rs4932384	C	T	0.834325	1008
15	rs4331318	C	T	0.118056	1008
15	rs4932385	C	A	0.834325	1008
15	rs61692854	C	T	0.124008	1008
15	rs7161892	G	A	0.868056	1008
15	rs1978957	T	C	0.94246	1008
15	rs113597974	A	G	0.0367063	1008
15	rs12440559	G	T	0.114087	1008
15	rs11073969	C	G	0.954365	1008
15	rs11856007	C	T	0.0446429	1008
15	rs11856726	C	T	0.0446429	1008
15	rs113353477	G	C	0.0446429	1008
15	rs13329485	C	A	0.0446429	1008
15	rs72761306	G	A	0.105159	1008
15	rs17515520	A	G	0.0367063	1008
15	rs13329081	G	A	0.0367063	1008
15	rs13329425	A	G	0.0456349	1008
15	rs12708586	C	T	0.939484	1008
15	rs113319726	A	C	0.0446429	1008
15	rs28600015	T	G	0.0446429	1008
15	rs28491439	C	A	0.0446429	1008
15	rs77455556	T	C	0.0367063	1008
15	rs56364844	T	C	0.127976	1008
15	rs4932386	C	G	0.0376984	1008
15	rs8032568	C	T	0.941468	1008
15	rs7175820	G	A	0.0218254	1008
15	rs7182870	T	C	0.15873	1008
15	rs7183058	T	C	0.177579	1008
15	rs12916927	T	C	0.128968	1008
15	rs13379582	T	C	0.0208333	1008
15	rs12916522	G	A	0.0873016	1008
15	rs12916539	G	A	0.0902778	1008
15	rs1005060	T	C	0.855159	1008
15	rs12907910	T	G	0.135913	1008
15	rs12904572	A	G	0.142857	1008
15	rs12913355	T	A	0.133929	1008
15	rs12910149	A	G	0.0902778	1008
15	rs1550639	A	G	0.996032	1008
15	rs12912907	G	T	0.0803571	1008
15	rs11073972	G	A	0.998016	1008
15	rs3892339	G	T	0.626984	1008
15	rs7495901	T	A	0.611111	1008
15	rs7494896	G	A	0.611111	1008
15	rs7495967	T	C	0.645833	1008
15	rs4353459	G	A	0.151786	1008
15	rs2386586	C	G	0.637897	1008
15	rs2386587	G	T	0.484127	1008
15	rs2386588	G	A	0.484127	1008
15	rs56303839	G	T	0.484127	1008
15	rs12906332	A	G	0.152778	1008
15	rs12906053	C	T	0.126984	1008
15	rs4932396	A	G	0.142857	1008
15	rs12439400	C	T	0.127976	1008
15	rs17515533	G	C	0.00396825	1008
15	rs74039245	A	G	0.444444	1008
15	rs11632734	G	C	0.00396825	1008
15	rs7178704	A	G	0.56746	1008
15	rs2197238	G	A	0.571429	1008
15	rs76099252	G	T	0.00396825	1008
15	rs6496751	T	C	0.202381	1008
15	rs6496752	C	T	0.202381	1008
15	rs6496753	C	T	0.202381	1008
15	rs6496754	A	T	0.208333	1008
15	rs6496755	C	T	0.202381	1008
15	rs6496757	C	T	0.207341	1008
15	rs6496758	G	T	0.202381	1008
15	rs12911097	G	A	0.204365	1008
15	rs10152752	G	T	0.590278	1008
15	rs10152760	G	C	0.584325	1008
15	rs145719472	C	T	0.0257937	1008
15	rs10852141	T	C	0.391865	1008
15	rs10852142	C	T	0.391865	1008
15	rs1443254	C	A	0.200397	1008
15	rs9920001	T	C	0.200397	1008
15	rs1838098	A	G	0.199405	1008
15	rs1838097	C	T	0.199405	1008
15	rs1838096	C	A	0.199405	1008
15	rs4594240	T	C	0.199405	1008
15	rs12899605	A	T	0.199405	1008
15	rs12903780	T	A	0.199405	1008
15	rs12903797	T	C	0.207341	1008
15	rs12917461	G	A	0.199405	1008
15	rs7162047	G	T	0.198413	1008
15	rs7169000	T	A	0.199405	1008
15	rs7167011	G	A	0.200397	1008
15	rs7169180	A	G	0.200397	1008
15	rs7168710	C	T	0.199405	1008
15	rs16945189	T	G	0.200397	1008
15	rs12909705	T	C	0.203373	1008
15	rs12905289	C	G	0.202381	1008
15	rs881431	C	T	0.548611	1008
15	rs1609450	G	A	0.549603	1008
15	rs998434	C	T	0.549603	1008
15	rs17636331	T	C	0.177579	1008
15	rs2386589	C	G	0.553571	1008
15	rs1530356	A	G	0.553571	1008
15	rs1968575	C	T	0.553571	1008
15	rs2386590	T	G	0.553571	1008
15	rs1530355	G	C	0.553571	1008
15	rs12907204	A	G	0.553571	1008
15	rs12905656	G	A	0.553571	1008
15	rs12905835	G	C	0.556548	1008
15	rs12912474	T	C	0.553571	1008
15	rs12441987	C	A	0.553571	1008
15	rs11073974	G	C	0.552579	1008
15	rs11073975	G	A	0.368056	1008
15	rs7179789	A	G	0.556548	1008
15	rs7177990	G	A	0.552579	1008
15	rs8024267	A	G	0.552579	1008
15	rs8023704	C	G	0.552579	1008
15	rs8024404	A	C	0.551587	1008
15	rs8029458	T	G	0.560516	1008
15	rs8038073	G	T	0.555556	1008
15	rs150753668	G	A	0.0128968	1008
15	rs8043449	G	A	0.550595	1008
15	rs72763111	G	A	0.371032	1008
15	rs11852711	A	T	0.55754	1008
15	rs548919393	C	A	0.00892857	1008
15	rs186308669	A	T	0.0327381	1008
15	rs12904713	G	T	0.550595	1008
15	rs12441109	T	G	0.556548	1008
15	rs12441151	T	C	0.372024	1008
15	rs10152367	A	G	0.564484	1008
15	rs11631982	C	T	0.00396825	1008
15	rs7173977	A	G	0.00694444	1008
15	rs6496759	T	C	0.560516	1008
15	rs7174718	A	G	0.00694444	1008
15	rs41389645	C	T	0.331349	1008
15	rs72763120	T	C	0.00396825	1008
15	rs10152123	G	C	0.642857	1008
15	rs10152205	C	T	0.612103	1008
15	rs35070340	A	G	0.248016	1008
15	rs11855751	G	A	0.208333	1008
15	rs35025483	T	A	0.00694444	1008
15	rs145538372	C	G	0.0347222	1008
15	rs12708587	G	T	0.55754	1008
15	rs11073976	C	A	0.581349	1008
15	rs11073977	C	A	0.579365	1008
15	rs11073978	G	A	0.189484	1008
15	rs12901849	A	C	0.180556	1008
15	rs28588020	A	G	0.194444	1008
15	rs11857235	A	G	0.186508	1008
15	rs17692973	A	G	0.190476	1008
15	rs8023256	A	G	0.198413	1008
15	rs8023408	A	G	0.197421	1008
15	rs117328987	G	A	0.0694444	1008
15	rs7164433	C	G	0.00595238	1008
15	rs12905142	T	C	0.188492	1008
15	rs10852143	C	T	0.193452	1008
15	rs10852144	G	A	0.194444	1008
15	rs138222901	G	A	0.00892857	1008
15	rs12101592	G	A	0.584325	1008
15	rs12912722	A	G	0.195437	1008
15	rs1609750	G	A	0.19246	1008
15	rs12903637	T	C	0.194444	1008
15	rs189025467	A	T	0.0446429	1008
15	rs8035224	T	C	0.588294	1008
15	rs2106537	C	T	0.585317	1008
15	rs1314055	A	G	0.607143	1008
15	rs12900674	C	T	0.184524	1008
15	rs12901537	A	C	0.186508	1008
15	rs7169677	G	A	0.19246	1008
15	rs1314054	T	C	0.481151	1008
15	rs11858035	C	T	0.1875	1008
15	rs373990045	C	A	0.0257937	1008
15	rs75448720	G	T	0.185516	1008
15	rs139743811	C	T	0.0277778	1008
15	rs117980568	T	G	0.0178571	1008
15	rs7168252	C	G	0.191468	1008
15	rs12148260	G	A	0.193452	1008
15	rs28821916	C	T	0.324405	1008
15	rs1314051	G	A	0.805556	1008
15	rs6496760	G	C	0.183532	1008
15	rs12915905	C	G	0.00198413	1008
15	rs11854586	C	A	0.175595	1008
15	rs75954521	T	C	0.0615079	1008
15	rs11854736	C	G	0.18254	1008
15	rs4423396	C	G	0.18254	1008
15	rs12913734	A	G	0.246032	1008
15	rs12913299	C	A	0.184524	1008
15	rs2023714	G	A	0.18254	1008
15	rs77643232	A	T	0.0595238	1008
15	rs12903174	G	A	0.180556	1008
15	rs2023713	T	G	0.181548	1008
15	rs4587951	C	T	0.180556	1008
15	rs4577064	G	A	0.180556	1008
15	rs11073980	G	A	0.180556	1008
15	rs11073981	C	T	0.180556	1008
15	rs12913562	G	C	0.18254	1008
15	rs9672566	T	C	0.185516	1008
15	rs58722282	C	T	0.0575397	1008
15	rs55667733	T	G	0.0585317	1008
15	rs2520606	G	A	0.180556	1008
15	rs2520605	A	G	0.239087	1008
15	rs8029605	C	G	0.0565476	1008
15	rs148839192	G	T	0.00694444	1008
15	rs2520604	T	C	0.237103	1008
15	rs77403698	C	A	0.0515873	1008
15	rs193226882	A	C	0.0287698	1008
15	rs186849905	T	A	0.0109127	1008
15	rs117015823	G	A	0.0257937	1008
15	rs78800797	A	G	0.0615079	1008
15	rs2597909	C	T	0.177579	1008
15	rs72764718	T	G	0.0674603	1008
15	rs8034560	T	C	0.0674603	1008
15	rs8028497	G	A	0.0674603	1008
15	rs8035623	T	C	0.0674603	1008
15	rs17641976	G	A	0.0555556	1008
15	rs17515887	T	C	0.0615079	1008
15	rs56017302	G	A	0.0505952	1008
15	rs2520603	A	T	0.160714	1008
15	rs55886708	G	A	0.0505952	1008
15	rs76490697	C	G	0.0515873	1008
15	rs74038060	C	T	0.0505952	1008
15	rs17594201	G	C	0.00595238	1008
15	rs2051719	G	C	0.480159	1008
15	rs73503181	T	C	0.115079	1008
15	rs12591346	A	G	0.0198413	1008
15	rs8024171	G	A	0.940476	1008
15	rs146971962	C	T	0.0119048	1008
15	rs150529584	T	C	0.015873	1008
15	rs117835857	A	G	0.0257937	1008
15	rs1984873	A	G	0.637897	1008
15	rs6496762	A	C	0.936508	1008
15	rs4932575	C	T	0.632937	1008
15	rs75484585	A	T	0.199405	1008
15	rs7162013	C	A	0.685516	1008
15	rs74038062	C	T	0.0496032	1008
15	rs16945257	C	G	0.0515873	1008
15	rs55697176	A	G	0.0535714	1008
15	rs76700998	G	C	0.0555556	1008
15	rs12905734	G	A	0.635913	1008
15	rs28421189	G	A	0.300595	1008
15	rs118045833	A	T	0.0615079	1008
15	rs16945263	T	C	0.0545635	1008
15	rs7498036	T	C	0.705357	1008
15	rs16945265	T	C	0.0555556	1008
15	rs11635739	T	C	0.0545635	1008
15	rs9672243	A	G	0.707341	1008
15	rs2214075	A	G	0.654762	1008
15	rs2188461	C	G	0.941468	1008
15	rs8031361	C	T	0.700397	1008
15	rs9672495	G	A	0.0595238	1008
15	rs9672505	G	A	0.0595238	1008
15	rs9672512	G	A	0.0565476	1008
15	rs59134725	A	C	0.0595238	1008
15	rs55917369	C	G	0.0595238	1008
15	rs11637978	C	G	0.0595238	1008
15	rs7498001	T	C	0.710317	1008
15	rs7498005	T	C	0.710317	1008
15	rs2040579	T	C	0.709325	1008
15	rs2040578	T	C	0.649802	1008
15	rs6416561	G	A	0.939484	1008
15	rs4932594	A	G	0.00198413	1008
15	rs2073987	C	T	0.634921	1008
15	rs2892181	T	C	0.643849	1008
15	rs74038081	T	C	0.0595238	1008
15	rs62025204	G	T	0.69246	1008
15	rs6496764	T	G	0.634921	1008
15	rs74038083	C	T	0.0585317	1008
15	rs6496765	G	T	0.693452	1008
15	rs8030384	G	A	0.0575397	1008
15	rs7497672	T	C	0.634921	1008
15	rs11855328	T	C	0.693452	1008
15	rs11857735	G	A	0.694444	1008
15	rs7497920	A	G	0.69246	1008
15	rs3862440	T	G	0.635913	1008
15	rs2078879	G	A	0.0565476	1008
15	rs2078878	A	G	0.69246	1008
15	rs2028023	A	C	0.680556	1008
15	rs2028022	G	A	0.69246	1008
15	rs719987	A	G	0.635913	1008
15	rs719986	G	A	0.69246	1008
15	rs719985	A	G	0.635913	1008
15	rs11858243	A	G	0.693452	1008
15	rs11858273	A	G	0.694444	1008
15	rs12591682	T	C	0.693452	1008
15	rs12593338	G	A	0.693452	1008
15	rs12593523	C	T	0.693452	1008
15	rs12591161	A	C	0.693452	1008
15	rs12591767	T	G	0.691468	1008
15	rs76342490	T	G	0.69246	1008
15	rs55932911	G	A	0.0585317	1008
15	rs148472235	C	T	0.0684524	1008
15	rs148761946	A	T	0.634921	1008
15	rs112299524	A	T	0.693452	1008
15	rs4332726	A	G	0.693452	1008
15	rs111917749	G	A	0.0585317	1008
15	rs4932520	C	G	0.693452	1008
15	rs4932521	T	C	0.634921	1008
15	rs994652	G	A	0.634921	1008
15	rs994651	T	C	0.634921	1008
15	rs7496913	A	G	0.693452	1008
15	rs2006849	T	C	0.634921	1008
15	rs59119768	G	A	0.0585317	1008
15	rs78646975	A	G	0.0396825	1008
15	rs57374761	C	T	0.0585317	1008
15	rs12899732	G	C	0.691468	1008
15	rs12899894	G	A	0.69246	1008
15	rs72764757	G	T	0.0585317	1008
15	rs12905479	G	A	0.69246	1008
15	rs74038091	G	A	0.0585317	1008
15	rs59677390	G	A	0.0585317	1008
15	rs57102165	C	T	0.0585317	1008
15	rs11633199	C	T	0.0585317	1008
15	rs17594552	G	A	0.0585317	1008
15	rs12902702	T	C	0.693452	1008
15	rs72764764	T	A	0.0585317	1008
15	rs75859643	C	T	0.0585317	1008
15	rs147748642	G	C	0.0565476	1008
15	rs112396280	G	A	0.0585317	1008
15	rs74038094	A	G	0.0595238	1008
15	rs74038095	C	A	0.0595238	1008
15	rs11856697	A	G	0.0595238	1008
15	rs730617	T	C	0.0793651	1008
15	rs756874	A	G	0.00198413	1008
15	rs756873	C	T	0.0654762	1008
15	rs886144	C	T	0.0644841	1008
15	rs138071570	G	T	0.0109127	1008
15	rs2012517	T	C	0.0615079	1008
15	rs2012503	C	T	0.0585317	1008
15	rs730616	C	T	0.0585317	1008
15	rs28479583	G	A	0.0595238	1008
15	rs11858835	A	G	0.0595238	1008
15	rs11852888	A	G	0.0595238	1008
15	rs11856151	C	T	0.0595238	1008
15	rs7165426	C	T	0.0595238	1008
15	rs7166009	C	T	0.0595238	1008
15	rs28877973	C	T	0.0605159	1008
15	rs28782496	G	C	0.0595238	1008
15	rs143770404	G	A	0.0585317	1008
15	rs112692111	T	A	0.0595238	1008
15	rs12439167	T	C	0.697421	1008
15	rs12594268	G	A	0.695437	1008
15	rs12594296	G	C	0.695437	1008
15	rs2013065	G	A	0.695437	1008
15	rs2028021	G	A	0.695437	1008
15	rs2028020	A	C	0.698413	1008
15	rs8037378	C	A	0.695437	1008
15	rs9806585	A	C	0.698413	1008
15	rs2028019	A	G	0.696429	1008
15	rs7497813	G	A	0.75496	1008
15	rs113736778	G	A	0.0565476	1008
15	rs8032314	T	G	0.709325	1008
15	rs4322639	A	G	0.709325	1008
15	rs4502199	G	A	0.709325	1008
15	rs9806253	C	A	0.708333	1008
15	rs9646229	T	G	0.0595238	1008
15	rs8031740	G	C	0.771825	1008
15	rs12912255	T	C	0.712302	1008
15	rs146390349	T	C	0.030754	1008
15	rs17516375	G	A	0.0595238	1008
15	rs12898212	T	A	0.714286	1008
15	rs11858387	A	C	0.0595238	1008
15	rs11073985	T	C	0.768849	1008
15	rs8038612	G	A	0.768849	1008
15	rs12592874	G	A	0.708333	1008
15	rs117874501	C	T	0.031746	1008
15	rs2106481	T	A	0.708333	1008
15	rs7495949	C	T	0.708333	1008
15	rs7495738	G	C	0.708333	1008
15	rs8031077	C	G	0.767857	1008
15	rs8029994	G	A	0.708333	1008
15	rs6496769	G	T	0.710317	1008
15	rs7498035	A	G	0.709325	1008
15	rs58276564	T	C	0.0744048	1008
15	rs12440457	A	G	0.785714	1008
15	rs7173731	T	C	0.772817	1008
15	rs7167305	G	T	0.787698	1008
15	rs11853445	A	G	0.0734127	1008
15	rs12903449	G	A	0.782738	1008
15	rs17693330	C	A	0.104167	1008
15	rs148455926	C	T	0.0228175	1008
15	rs117684000	G	A	0.0396825	1008
15	rs8038323	C	A	0.262897	1008
15	rs145489103	C	T	0.00297619	1008
15	rs2285531	G	A	0.741071	1008
15	rs2285530	C	A	0.78869	1008
15	rs2285529	A	G	0.78869	1008
15	rs2285528	C	T	0.787698	1008
15	rs2285527	C	A	0.78869	1008
15	rs11858470	C	G	0.215278	1008
15	rs8040825	C	A	0.215278	1008
15	rs8040569	T	C	0.214286	1008
15	rs77948771	C	T	0.0644841	1008
15	rs11854467	C	G	0.205357	1008
15	rs17693473	G	A	0.119048	1008
15	rs117776961	C	G	0.119048	1008
15	rs2892184	A	G	0.0119048	1008
15	rs17642414	T	C	0.119048	1008
15	rs75734330	C	A	0.0228175	1008
15	rs111759312	A	G	0.122024	1008
15	rs11073986	T	C	0.00793651	1008
15	rs11073987	G	T	0.123016	1008
15	rs112405032	T	C	0.123016	1008
15	rs73507035	T	C	0.12004	1008
15	rs75889043	G	A	0.12004	1008
15	rs56696933	C	T	0.121032	1008
15	rs78546717	A	G	0.12004	1008
15	rs79773720	A	G	0.12004	1008
15	rs17642426	G	A	0.121032	1008
15	rs17693503	G	T	0.12004	1008
15	rs59252241	G	A	0.12004	1008
15	rs17693509	C	T	0.12004	1008
15	rs17642438	A	G	0.124008	1008
15	rs73515583	T	C	0.12004	1008
15	rs112098333	G	C	0.12004	1008
15	rs79958190	A	G	0.12004	1008
15	rs78933845	A	G	0.12004	1008
15	rs73515588	C	T	0.12004	1008
15	rs7170681	T	C	0.12004	1008
15	rs17642450	G	A	0.12004	1008
15	rs7171800	T	G	0.12004	1008
15	rs77735883	G	A	0.12004	1008
15	rs11853803	T	C	0.137897	1008
15	rs17642462	C	T	0.12004	1008
15	rs112933294	C	G	0.12004	1008
15	rs7173778	A	G	0.12004	1008
15	rs80148096	C	T	0.12004	1008
15	rs17693539	G	A	0.121032	1008
15	rs77155037	C	A	0.12004	1008
15	rs12440739	C	A	0.0109127	1008
15	rs77769893	C	T	0.12004	1008
15	rs116900754	A	G	0.12004	1008
15	rs140207659	T	C	0.121032	1008
15	rs3815023	C	T	0.121032	1008
15	rs16945369	C	T	0.014881	1008
15	rs6496772	A	G	0.0178571	1008
15	rs6496773	T	C	0.0178571	1008
15	rs8043369	A	G	0.0575397	1008
15	rs73517605	C	T	0.0545635	1008
15	rs7165564	G	A	0.0545635	1008
15	rs7166153	G	A	0.173611	1008
15	rs80050836	G	A	0.119048	1008
15	rs74812884	C	T	0.119048	1008
15	rs73517609	C	A	0.119048	1008
15	rs17594929	T	A	0.0535714	1008
15	rs75545948	C	T	0.119048	1008
15	rs7496780	A	G	0.571429	1008
15	rs79019892	C	G	0.0545635	1008
15	rs77194054	C	T	0.119048	1008
15	rs11630131	G	A	0.0535714	1008
15	rs2073967	G	A	0.171627	1008
15	rs7179149	A	G	0.172619	1008
15	rs6496774	A	G	0.0545635	1008
15	rs77497095	A	G	0.118056	1008
15	rs8029075	A	G	0.172619	1008
15	rs79269053	A	T	0.118056	1008
15	rs8034168	C	T	0.170635	1008
15	rs76323910	G	A	0.117063	1008
15	rs8034482	C	T	0.0535714	1008
15	rs8035254	A	G	0.170635	1008
15	rs1002556	A	C	0.0575397	1008
15	rs17693605	G	A	0.117063	1008
15	rs7183676	A	G	0.0595238	1008
15	rs76705121	C	A	0.116071	1008
15	rs11631668	T	C	0.0585317	1008
15	rs11631712	T	C	0.173611	1008
15	rs11631720	T	C	0.0585317	1008
15	rs8028331	A	G	0.0585317	1008
15	rs6496776	C	A	0.0585317	1008
15	rs75228484	G	A	0.115079	1008
15	rs80082284	A	C	0.116071	1008
15	rs6496777	G	A	0.0585317	1008
15	rs2214076	A	G	0.0545635	1008
15	rs2188462	C	G	0.0545635	1008
15	rs8038425	C	T	0.0545635	1008
15	rs3784773	C	A	0.169643	1008
15	rs3784772	C	A	0.169643	1008
15	rs6496778	A	G	0.0545635	1008
15	rs144300406	G	A	0.0128968	1008
15	rs3784771	G	C	0.117063	1008
15	rs977681	T	A	0.171627	1008
15	rs72655642	A	G	0.0545635	1008
15	rs3784768	A	C	0.0545635	1008
15	rs6496779	A	G	0.0545635	1008
15	rs8026662	C	T	0.0545635	1008
15	rs1005143	T	C	0.15377	1008
15	rs1005141	T	G	0.156746	1008
15	rs8027320	T	C	0.149802	1008
15	rs994778	C	A	0.149802	1008
15	rs11638996	G	A	0.14881	1008
15	rs719176	G	A	0.149802	1008
15	rs7172040	T	G	0.0565476	1008
15	rs11856509	A	T	0.093254	1008
15	rs16945429	C	T	0.149802	1008
15	rs11853153	C	T	0.149802	1008
15	rs8027716	G	T	0.149802	1008
15	rs8033801	C	T	0.149802	1008
15	rs17516708	A	T	0.0565476	1008
15	rs11073988	G	A	0.149802	1008
15	rs11637499	A	C	0.0565476	1008
15	rs145905036	G	C	0.0128968	1008
15	rs7179469	G	A	0.149802	1008
15	rs992748	T	A	0.149802	1008
15	rs992747	G	A	0.0565476	1008
15	rs8031572	C	T	0.093254	1008
15	rs17595027	C	T	0.0565476	1008
15	rs2078877	G	A	0.0575397	1008
15	rs2078876	G	A	0.0575397	1008
15	rs2078875	C	T	0.0575397	1008
15	rs2078874	A	G	0.0565476	1008
15	rs8042596	C	T	0.14881	1008
15	rs8041730	G	C	0.14881	1008
15	rs17642609	A	C	0.0912698	1008
15	rs8042096	G	A	0.14881	1008
15	rs56303595	A	C	0.14881	1008
15	rs200296317	G	A	0.0565476	1008
15	rs11853103	C	T	0.147817	1008
15	rs11853193	C	T	0.14881	1008
15	rs11853198	C	T	0.14881	1008
15	rs78413762	C	A	0.0188492	1008
15	rs11854057	C	G	0.0922619	1008
15	rs8034568	C	A	0.14881	1008
15	rs142898512	A	G	0.0109127	1008
15	rs8027498	G	A	0.14881	1008
15	rs11856373	G	A	0.0912698	1008
15	rs79725910	G	A	0.0297619	1008
15	rs17693706	C	G	0.0912698	1008
15	rs80324630	A	G	0.0912698	1008
15	rs2074084	T	A	0.149802	1008
15	rs74686949	A	G	0.0912698	1008
15	rs2285625	T	C	0.0585317	1008
15	rs2269799	T	C	0.149802	1008
15	rs118075415	A	G	0.0892857	1008
15	rs2269798	T	C	0.0575397	1008
15	rs2269797	A	G	0.149802	1008
15	rs2269796	A	G	0.0912698	1008
15	rs11857893	T	A	0.0912698	1008
15	rs2269795	A	G	0.149802	1008
15	rs2285624	T	A	0.0575397	1008
15	rs11073989	G	A	0.149802	1008
15	rs1076179	T	C	0.149802	1008
15	rs11858887	T	A	0.0912698	1008
15	rs1079535	C	A	0.14881	1008
15	rs1075839	C	T	0.0555556	1008
15	rs1075840	T	G	0.149802	1008
15	rs10852146	A	G	0.65873	1008
15	rs73520042	G	T	0.0912698	1008
15	rs74696755	C	T	0.0912698	1008
15	rs16945469	C	A	0.0902778	1008
15	rs150419082	C	T	0.0545635	1008
15	rs180696657	A	C	0.0873016	1008
15	rs77951693	G	C	0.0863095	1008
15	rs62026600	C	T	0.0525794	1008
15	rs17595167	A	G	0.137897	1008
15	rs62652916	A	G	0.137897	1008
15	rs11856263	C	G	0.0853175	1008
15	rs11856312	C	T	0.0853175	1008
15	rs11856372	C	G	0.0853175	1008
15	rs2239994	C	T	0.0863095	1008
15	rs78177478	G	A	0.0525794	1008
15	rs12914276	A	G	0.0525794	1008
15	rs11629714	C	T	0.0486111	1008
15	rs2301665	A	G	0.0634921	1008
15	rs28414859	C	T	0.0902778	1008
15	rs56175742	G	A	0.134921	1008
15	rs11637525	T	C	0.0505952	1008
15	rs73520053	C	A	0.0882937	1008
15	rs3743444	G	A	0.0892857	1008
15	rs11854137	G	T	0.0882937	1008
15	rs6496780	A	G	0.0515873	1008
15	rs6496781	G	C	0.0515873	1008
15	rs6496782	A	G	0.0515873	1008
15	rs9302350	G	T	0.0515873	1008
15	rs150100737	G	C	0.014881	1008
15	rs9744250	C	T	0.0803571	1008
15	rs72478460	A	G	0.0853175	1008
15	rs118104094	G	A	0.0873016	1008
15	rs62026608	C	T	0.0515873	1008
15	rs10438438	A	C	0.139881	1008
15	rs79931341	C	T	0.0892857	1008
15	rs2239993	A	G	0.0585317	1008
15	rs2239992	G	A	0.139881	1008
15	rs72655644	G	A	0.0496032	1008
15	rs8032397	G	A	0.139881	1008
15	rs62026611	C	T	0.140873	1008
15	rs11854719	G	T	0.140873	1008
15	rs79366199	C	T	0.0892857	1008
15	rs57997226	A	C	0.140873	1008
15	rs12593719	C	T	0.0892857	1008
15	rs2106694	C	T	0.423611	1008
15	rs62026633	C	A	0.139881	1008
15	rs72750212	G	A	0.0496032	1008
15	rs2892185	C	T	0.423611	1008
15	rs6496783	T	C	0.139881	1008
15	rs7169368	G	T	0.0496032	1008
15	rs7176398	T	C	0.0505952	1008
15	rs2106692	G	A	0.139881	1008
15	rs12916045	C	T	0.0228175	1008
15	rs8043200	A	G	0.141865	1008
15	rs77967018	C	G	0.0892857	1008
15	rs2239991	A	G	0.0892857	1008
15	rs2239990	A	G	0.139881	1008
15	rs2239989	T	A	0.0892857	1008
15	rs11854020	C	T	0.0892857	1008
15	rs10468143	T	A	0.0496032	1008
15	rs1117388	C	T	0.141865	1008
15	rs1117387	A	T	0.139881	1008
15	rs11854895	T	A	0.139881	1008
15	rs76658297	G	C	0.0892857	1008
15	rs16945508	C	A	0.139881	1008
15	rs2301664	C	T	0.0505952	1008
15	rs79830882	A	G	0.0892857	1008
15	rs11853779	C	T	0.0892857	1008
15	rs74038450	C	T	0.0496032	1008
15	rs34540818	G	A	0.0892857	1008
15	rs12595353	G	A	0.116071	1008
15	rs80189677	A	G	0.0486111	1008
15	rs2387107	G	A	0.0486111	1008
15	rs147346196	T	C	0.0486111	1008
15	rs16945523	G	C	0.0486111	1008
15	rs17693814	A	G	0.0486111	1008
15	rs75467612	G	A	0.0257937	1008
15	rs2188753	A	G	0.0486111	1008
15	rs17642758	A	C	0.0486111	1008
15	rs149432533	A	C	0.015873	1008
15	rs75230084	C	T	0.0168651	1008
15	rs7169918	C	G	0.487103	1008
15	rs2016687	T	C	0.130952	1008
15	rs150083944	G	A	0.0486111	1008
15	rs74323376	C	T	0.0287698	1008
15	rs78246529	A	C	0.0486111	1008
15	rs17642783	T	G	0.0486111	1008
15	rs139656548	A	T	0.0486111	1008
15	rs73520624	G	A	0.0486111	1008
15	rs75691325	A	C	0.0486111	1008
15	rs79254829	A	T	0.0486111	1008
15	rs146886140	G	A	0.0486111	1008
15	rs58373364	G	A	0.0486111	1008
15	rs79317514	C	A	0.0486111	1008
15	rs17693904	C	G	0.0486111	1008
15	rs183625712	A	G	0.0327381	1008
15	rs11632812	T	G	0.0505952	1008
15	rs77031510	C	T	0.0555556	1008
15	rs17642836	C	T	0.0496032	1008
15	rs17693916	C	G	0.0505952	1008
15	rs77970055	T	C	0.0496032	1008
15	rs117020997	C	T	0.0486111	1008
15	rs75683639	T	C	0.0486111	1008
15	rs76646682	C	A	0.0486111	1008
15	rs115904526	C	A	0.0486111	1008
15	rs17693934	C	T	0.0496032	1008
15	rs1111466	G	A	0.0496032	1008
15	rs4300624	G	A	0.0496032	1008
15	rs4464059	G	A	0.0496032	1008
15	rs4633687	T	G	0.0496032	1008
15	rs2387108	C	G	0.047619	1008
15	rs2387109	T	C	0.0496032	1008
15	rs55908413	C	T	0.0714286	1008
15	rs151126349	C	T	0.0416667	1008
15	rs77001859	C	T	0.0109127	1008
15	rs58879971	A	G	0.0714286	1008
15	rs36024313	A	G	0.0734127	1008
15	rs36031235	A	G	0.0734127	1008
15	rs6496784	G	T	0.0694444	1008
15	rs73510417	C	T	0.0674603	1008
15	rs8030927	T	G	0.0674603	1008
15	rs142477770	C	G	0.0674603	1008
15	rs17642911	G	A	0.0674603	1008
15	rs12900791	T	C	0.0694444	1008
15	rs77183475	G	A	0.0674603	1008
15	rs74038459	C	A	0.0674603	1008
15	rs8026639	A	G	0.613095	1008
15	rs12902360	A	C	0.617063	1008
15	rs76595501	A	C	0.0674603	1008
15	rs143340182	T	C	0.0674603	1008
15	rs113341989	T	G	0.0674603	1008
15	rs12912207	T	G	0.0694444	1008
15	rs17595461	A	G	0.610119	1008
15	rs79535332	T	G	0.0734127	1008
15	rs7163567	A	G	0.0753968	1008
15	rs77483156	C	G	0.0694444	1008
15	rs144751763	G	A	0.0694444	1008
15	rs17642943	A	C	0.0763889	1008
15	rs6496785	A	C	0.689484	1008
15	rs17642968	C	A	0.0704365	1008
15	rs17694043	C	T	0.0704365	1008
15	rs17694049	G	A	0.0704365	1008
15	rs17694061	C	T	0.0704365	1008
15	rs17642986	A	G	0.0744048	1008
15	rs17642998	T	G	0.0704365	1008
15	rs78565378	A	G	0.0357143	1008
15	rs17694067	C	G	0.0744048	1008
15	rs74038480	T	C	0.0744048	1008
15	rs8026136	G	A	0.0763889	1008
15	rs17643003	C	T	0.0744048	1008
15	rs7170752	G	A	0.0744048	1008
15	rs7171356	G	C	0.0744048	1008
15	rs74038485	G	A	0.0744048	1008
15	rs6496786	T	A	0.587302	1008
15	rs79073406	C	T	0.0753968	1008
15	rs57961651	C	T	0.0753968	1008
15	rs61589814	G	C	0.0753968	1008
15	rs58503475	G	A	0.0753968	1008
15	rs73510428	A	T	0.0753968	1008
15	rs8030366	T	C	0.669643	1008
15	rs8034967	T	G	0.077381	1008
15	rs77368341	G	C	0.0753968	1008
15	rs1073167	T	C	0.831349	1008
15	rs114549807	G	A	0.0753968	1008
15	rs2387110	A	G	0.680556	1008
15	rs8025209	G	C	0.078373	1008
15	rs7170688	G	T	0.62004	1008
15	rs7170695	G	C	0.622024	1008
15	rs2188752	C	A	0.677579	1008
15	rs11855529	T	C	0.077381	1008
15	rs7177108	G	C	0.740079	1008
15	rs7178775	C	T	0.608135	1008
15	rs1079537	C	G	0.684524	1008
15	rs1079536	G	C	0.752976	1008
15	rs16945601	C	T	0.077381	1008
15	rs17694138	T	C	0.077381	1008
15	rs17643052	T	C	0.077381	1008
15	rs1120074	C	T	0.636905	1008
15	rs7164009	T	G	0.0793651	1008
15	rs78061278	A	G	0.0267857	1008
15	rs12148732	G	T	0.6875	1008
15	rs8035347	G	C	0.790675	1008
15	rs7496820	G	A	0.766865	1008
15	rs1120511	G	A	0.762897	1008
15	rs17643094	A	G	0.0793651	1008
15	rs7181485	G	C	0.798611	1008
15	rs17694175	G	C	0.0793651	1008
15	rs7161757	C	G	0.704365	1008
15	rs17694187	C	T	0.077381	1008
15	rs141644426	A	G	0.0248016	1008
15	rs1125314	T	A	0.767857	1008
15	rs16945630	T	C	0.139881	1008
15	rs7162374	G	A	0.761905	1008
15	rs28547455	G	A	0.62004	1008
15	rs28451850	T	A	0.622024	1008
15	rs28678705	G	C	0.660714	1008
15	rs10520695	G	A	0.139881	1008
15	rs56855082	C	A	0.511905	1008
15	rs17643123	G	A	0.645833	1008
15	rs1858998	G	C	0.641865	1008
15	rs6496787	T	G	0.853175	1008
15	rs7178608	C	T	0.188492	1008
15	rs8023468	T	C	0.1875	1008
15	rs7183633	G	A	0.188492	1008
15	rs76646445	T	C	0.186508	1008
15	rs2188751	G	A	0.798611	1008
15	rs7174357	T	C	0.188492	1008
15	rs76516409	G	A	0.0625	1008
15	rs1125458	G	A	0.619048	1008
15	rs7170577	G	A	0.628968	1008
15	rs17694259	A	G	0.0803571	1008
15	rs12912727	C	T	0.831349	1008
15	rs7163044	A	G	0.669643	1008
15	rs12898915	C	T	0.661706	1008
15	rs12899041	C	A	0.65377	1008
15	rs9302351	C	A	0.641865	1008
15	rs1125976	T	C	0.193452	1008
15	rs7177152	A	G	0.853175	1008
15	rs10520694	A	G	0.191468	1008
15	rs12439990	G	A	0.183532	1008
15	rs79389783	G	A	0.0625	1008
15	rs12441067	C	T	0.823413	1008
15	rs12438149	A	G	0.730159	1008
15	rs7166563	C	G	0.844246	1008
15	rs1111187	C	T	0.84127	1008
15	rs11073996	G	A	0.835317	1008
15	rs4486861	C	T	0.816468	1008
15	rs28756010	C	T	0.719246	1008
15	rs75667379	T	C	0.0347222	1008
15	rs4278721	A	T	0.111111	1008
15	rs138020693	C	A	0.111111	1008
15	rs7170523	A	G	0.83631	1008
15	rs79836078	C	G	0.0168651	1008
15	rs8036423	T	A	0.645833	1008
15	rs138586307	T	C	0.00892857	1008
15	rs77549749	C	T	0.110119	1008
15	rs11634165	T	G	0.00297619	1008
15	rs5021331	C	T	0.354167	1008
15	rs11637976	C	A	0.00297619	1008
15	rs79405989	G	A	0.0555556	1008
15	rs78241091	G	A	0.00396825	1008
15	rs12443360	C	T	0.347222	1008
15	rs148056968	C	G	0.00297619	1008
15	rs34943288	T	C	0.473214	1008
15	rs7167175	A	T	0.355159	1008
15	rs79229588	A	T	0.00396825	1008
15	rs8033124	C	A	0.530754	1008
15	rs8034737	A	G	0.00297619	1008
15	rs9972541	T	C	0.472222	1008
15	rs12914041	A	G	0.462302	1008
15	rs117023902	G	C	0.0347222	1008
15	rs12900377	A	G	0.16369	1008
15	rs190673597	A	G	0.00892857	1008
15	rs6496789	A	G	0.465278	1008
15	rs76548962	G	T	0.0813492	1008
15	rs11630057	G	A	0.545635	1008
15	rs76056705	A	G	0.381944	1008
15	rs76644155	G	T	0.00297619	1008
15	rs7496004	G	A	0.541667	1008
15	rs58377354	T	C	0.0803571	1008
15	rs55888361	C	T	0.0803571	1008
15	rs4932525	T	C	0.114087	1008
15	rs61310238	G	A	0.340278	1008
15	rs12903434	A	G	0.170635	1008
15	rs11853306	A	G	0.094246	1008
15	rs56165203	A	G	0.0823413	1008
15	rs55742783	T	C	0.0833333	1008
15	rs59467920	T	A	0.359127	1008
15	rs60108296	G	A	0.359127	1008
15	rs57508531	C	T	0.359127	1008
15	rs7174162	T	C	0.361111	1008
15	rs7173692	C	T	0.436508	1008
15	rs34753425	T	C	0.146825	1008
15	rs55723424	G	T	0.433532	1008
15	rs7174648	C	T	0.433532	1008
15	rs4586406	T	C	0.59127	1008
15	rs56412460	G	A	0.360119	1008
15	rs4932526	T	A	0.583333	1008
15	rs7181278	C	A	0.420635	1008
15	rs7181954	A	G	0.422619	1008
15	rs7162929	G	T	0.583333	1008
15	rs7164154	G	T	0.578373	1008
15	rs12907208	A	G	0.522817	1008
15	rs9920435	C	T	0.0605159	1008
15	rs9920122	C	A	0.583333	1008
15	rs7402244	G	A	0.520833	1008
15	rs112277805	C	A	0.0605159	1008
15	rs12911655	T	A	0.583333	1008
15	rs7173092	A	G	0.584325	1008
15	rs4589531	C	T	0.423611	1008
```
