## Supplementary material for "Characterization of shared and ancestry-specific signals driving complex traits using multi-ancestry fine-mapping": susiex_nc3.cs80.cs

```
CS_ID	SNP	BP	REF_ALLELE	ALT_ALLELE	REF_FRQ	BETA	SE	-LOG10P	CS_PIP	OVRL_PIP
1	rs4702	91426560	A,A	G,G	0.437376,0.475198	-0.037754,-0.0280668	0.00398568,0.00855989	20.5631,2.98203	0.99991	0.99991
```
