## Supplementary material for "Characterization of shared and ancestry-specific signals driving complex traits using multi-ancestry fine-mapping": susiex_nc3.cs80.snp

```
BP	SNP	PIP(CS1)	LogBF(CS1,Pop1)	LogBF(CS1,Pop2)
90926799	rs7178103	6.05468e-24	-2.12602	-1.38207
90926921	rs2601186	6.28477e-24	-2.10035	-1.37044
90927130	rs12912856	3.99051e-23	-1.90366	0.281238
90927884	rs76568403	4.07901e-23	-1.93486	0.334375
90927939	rs9796504	6.24831e-24	-2.08705	-1.38956
90928106	rs192604320	5.68052e-23	-3.50751e-10	-1.26929
90928239	rs142635762	6.50214e-24	-2.05034	-1.38644
90928957	rs118001419	5.16419e-23	-3.50751e-10	-1.36459
90929177	rs72762375	2.92277e-23	-1.9338	-2.84417e-10
90929388	rs2601187	1.15754e-23	-1.58646	-1.27357
90929563	rs2601188	1.81985e-23	-1.19137	-1.21621
90929874	rs2601189	7.67284e-24	-1.90339	-1.36784
90930875	rs2589939	2.14726e-23	-1.02129	-1.22085
90931363	rs2589940	2.12709e-23	-1.03964	-1.21194
90931457	rs2589941	2.12709e-23	-1.03964	-1.21194
90931691	rs145816873	5.07949e-23	-3.50751e-10	-1.38113
90931720	rs111592783	7.52037e-24	-1.90146	-1.38985
90931815	rs7170385	7.18873e-24	-1.94548	-1.39093
90932431	rs79302709	5.08327e-23	-3.50751e-10	-1.38038
90932605	rs75555786	5.04321e-23	-3.50751e-10	-1.38829
90932665	rs148260841	1.99743e-21	2.29069	-2.84417e-10
90932884	rs141358900	3.63997e-23	-1.71436	-2.84417e-10
90932953	rs118103559	5.03141e-23	-3.50751e-10	-1.39064
90932966	rs2601190	4.0508e-23	-0.802357	-0.805064
90933525	rs113642408	1.38658e-22	-1.4275	1.05059
90933683	rs62019353	5.62227e-24	-2.18298	-1.39921
90933745	rs28432211	1.22655e-22	-1.46715	0.967606
90934331	rs3743418	5.66627e-24	-2.17715	-1.39724
90934754	rs12437506	5.07065e-23	-3.50751e-10	-1.38287
90934808	rs12437529	5.07065e-23	-3.50751e-10	-1.38287
90935181	rs2589942	1.36938e-23	-1.28989	-1.40209
90935529	rs12441630	5.07799e-23	-3.50751e-10	-1.38142
90935866	rs147165247	2.12838e-23	-2.25097	-2.84417e-10
90936008	rs138696249	5.06314e-23	-3.50751e-10	-1.38435
90936032	rs142755404	5.06319e-23	-3.50751e-10	-1.38434
90936225	rs2601191	2.595e-23	-1.57818	-0.474565
90936471	rs78654931	1.01054e-22	-3.50751e-10	-0.693267
90936704	rs2601192	5.08563e-23	-0.735836	-0.644081
90936878	rs2601193	2.18063e-23	-1.24139	-0.985333
90936884	rs2589943	2.20588e-23	-1.22987	-0.985333
90937051	rs2601194	4.90917e-23	-0.782212	-0.633018
90937262	rs187552556	2.31855e-23	-2.16539	-2.84417e-10
90937465	rs76623813	3.16805e-23	-1.85322	-2.84417e-10
90938232	rs2601195	5.05343e-23	-0.723389	-0.66288
90938493	rs142275524	1.49528e-21	2.00115	-2.84417e-10
90938651	rs28372225	7.72593e-24	-2.06516	-1.19918
90938720	rs2589944	1.30136e-23	-1.34016	-1.40277
90938768	rs147977019	1.15407e-22	-3.50751e-10	-0.560459
90938801	rs141650769	5.10709e-23	-3.50751e-10	-1.37571
90938869	rs78414285	5.11136e-23	-3.50751e-10	-1.37487
90939294	rs10220750	7.57722e-24	-1.91533	-1.36845
90939420	rs12438963	5.10289e-23	-3.50751e-10	-1.37653
90939544	rs12439604	5.09467e-23	-3.50751e-10	-1.37814
90940000	rs75000085	5.11136e-23	-3.50751e-10	-1.37487
90940059	rs2601197	4.518e-23	-0.909176	-0.589089
90940209	rs143681316	5.11136e-23	-3.50751e-10	-1.37487
90940331	rs2589945	1.25889e-23	-1.37744	-1.39867
90940910	rs142233586	2.28747e-23	-2.17889	-2.84417e-10
90941040	rs12442739	5.11136e-23	-3.50751e-10	-1.37487
90941044	rs3826002	7.27776e-24	-1.95845	-1.36565
90941774	rs75793177	5.10709e-23	-3.50751e-10	-1.37571
90942364	rs560676016	7.69801e-23	-0.965374	-2.84417e-10
90943065	rs7168898	7.80634e-24	-1.89223	-1.36176
90943471	rs8030390	1.22229e-23	-1.83644	-0.969175
90945186	rs8032687	6.81853e-24	-2.03236	-1.35692
90945307	rs8033512	6.8425e-24	-2.02885	-1.35692
90945443	rs2601198	1.22168e-23	-1.40729	-1.39881
90945759	rs2253425	1.21406e-23	-1.41755	-1.39482
90945875	rs2253419	1.52959e-23	-1.25186	-1.32948
90946757	rs34090687	2.19311e-23	-2.22102	-2.84417e-10
90947108	rs1963478	7.03665e-24	-1.99753	-1.36026
90947450	rs77804847	5.13313e-23	-3.50751e-10	-1.37062
90947453	rs8024110	7.02247e-24	-1.99758	-1.36223
90947691	rs28592701	8.7623e-24	-2.19257	-0.945894
90947842	rs8033897	7.31075e-24	-1.95735	-1.36223
90947899	rs8034045	6.82709e-24	-1.99753	-1.39049
90948617	rs2657948	1.54579e-23	-1.2363	-1.3345
90949022	rs75052357	5.15219e-23	-3.50751e-10	-1.36691
90949177	rs2589947	1.20974e-23	-1.42124	-1.39469
90949196	rs16944355	3.92547e-23	-2.20557	0.566718
90949403	rs7175440	6.95358e-24	-2.004	-1.36567
90949480	rs6496670	6.75765e-24	-2.01033	-1.38791
90949756	rs149095335	2.17667e-23	-2.22854	-2.84417e-10
90949904	rs11852549	8.83735e-24	-2.20923	-0.920709
90950061	rs16944362	8.74677e-24	-2.21159	-0.928644
90950154	rs76117737	5.15009e-23	-3.50751e-10	-1.36732
90950358	rs10520689	4.08107e-23	-2.20799	0.608017
90950394	rs77315628	2.143e-23	-2.24413	-2.84417e-10
90950790	rs2657949	5.08726e-23	-1.07274	-0.306857
90951341	rs28667854	8.78884e-24	-2.20679	-0.928644
90951516	rs10520688	4.78416e-23	-2.17586	0.734835
90951639	rs7170480	6.67332e-24	-2.01659	-1.39422
90952049	rs7169914	6.57788e-24	-2.02276	-1.40245
90952232	rs2589948	1.35451e-23	-1.38715	-1.31575
90952315	rs12438841	5.16308e-23	-3.50751e-10	-1.3648
90952327	rs17176399	4.67031e-23	-2.18257	0.717457
90952565	rs2601199	4.46067e-23	-1.15595	-0.355086
90952969	rs117062577	4.98588e-23	-3.50751e-10	-1.39973
90953068	rs2657950	4.61913e-23	-1.12761	-0.348518
90953387	rs139569201	1.94655e-21	2.26489	-2.84417e-10
90953591	rs144053010	1.29925e-23	-2.19912	-0.545431
90954131	rs28545005	1.31509e-23	-1.40682	-1.3256
90954235	rs76662718	2.1514e-23	-2.24022	-2.84417e-10
90954396	rs62020687	6.52431e-24	-2.03172	-1.40167
90955015	rs2589949	1.6507e-23	-1.21199	-1.29315
90955177	rs2601200	1.37265e-23	-1.36619	-1.3234
90956801	rs7167704	8.91648e-24	-2.01375	-1.10726
90957179	rs2589950	1.5756e-23	-1.22538	-1.32632
90958000	rs2601201	1.79331e-23	-1.12327	-1.299
90958053	rs60825716	1.12993e-23	-2.02336	-0.860821
90958089	rs2601202	1.79719e-23	-1.09424	-1.32588
90958129	rs2601203	3.7162e-23	-1.02217	-0.671465
90958392	rs2589951	1.77627e-23	-1.12322	-1.3086
90958545	rs8041401	6.29997e-24	-2.06685	-1.40152
90958584	rs8039719	6.42998e-24	-2.075	-1.37295
90959319	rs142610209	5.46709e-23	-1.30759	-2.84417e-10
90959585	rs2589952	1.6315e-23	-1.16074	-1.35609
90959589	rs8025048	8.17084e-24	-2.19133	-1.01702
90959790	rs60792326	6.38512e-24	-2.08317	-1.37178
90959954	rs2589953	4.79547e-23	-1.01078	-0.427884
90960115	rs11857092	1.03253e-23	-2.03825	-0.936071
90960293	rs113212493	6.7855e-24	-2.05751	-1.33662
90961055	rs74359821	5.32475e-24	-2.25405	-1.38251
90961504	rs62020693	6.65809e-24	-2.07237	-1.34071
90961518	rs2601204	1.59607e-23	-1.15055	-1.38824
90961743	rs12439603	5.20976e-23	-3.50751e-10	-1.3558
90961813	rs2601205	4.48245e-23	-1.02612	-0.480044
90962626	rs2526000	4.68923e-23	-0.998928	-0.46214
90962699	rs2601206	1.77083e-23	-1.12696	-1.30792
90962821	rs116938864	2.12443e-23	-2.25283	-2.84417e-10
90962971	rs17176602	4.60016e-23	-1.48024	-2.84417e-10
90963371	rs150553145	2.53733e-23	-2.07522	-2.84417e-10
90963542	rs2601207	1.69226e-23	-1.18825	-1.29202
90964135	rs2589954	1.86122e-23	-1.00088	-1.38422
90964193	rs2526001	1.86691e-23	-1.07376	-1.30829
90964205	rs55978751	7.27179e-24	-2.05471	-1.27021
90964294	rs115460785	2.29379e-23	-2.17613	-2.84417e-10
90964323	rs11636205	7.84225e-24	-2.19414	-1.05526
90964891	rs2905963	1.62008e-23	-1.12024	-1.40363
90965655	rs2526002	1.86661e-23	-1.07868	-1.30354
90966084	rs62020696	7.33948e-24	-2.05037	-1.26528
90966518	rs7181256	7.49957e-24	-2.02387	-1.27021
90966604	rs118163096	5.22229e-23	-3.50751e-10	-1.3534
90966661	rs137972542	5.22229e-23	-3.50751e-10	-1.3534
90966692	rs147133449	5.19959e-23	-3.50751e-10	-1.35776
90966831	rs112871898	4.64053e-23	-1.47151	-2.84417e-10
90966936	rs1145323	2.22866e-23	-2.20494	-2.84417e-10
90967149	rs74947679	4.43017e-23	-1.5179	-2.84417e-10
90967513	rs2657946	5.43625e-23	-0.867347	-0.4459
90967711	rs2526003	1.87126e-23	-1.34539	-1.03433
90967749	rs10520687	7.64337e-24	-2.02387	-1.25121
90968264	rs8041764	7.57704e-24	-2.03258	-1.25121
90968316	rs1993161	2.08942e-23	-1.24989	-1.01956
90968398	rs8027919	7.60392e-24	-2.02387	-1.25639
90968514	rs1993162	5.42948e-23	-0.886829	-0.427663
90968707	rs148906022	4.97126e-23	-3.50751e-10	-1.40266
90968977	rs2657947	5.25151e-23	-0.913847	-0.433972
90969137	rs1206680	2.65359e-23	-2.03042	-2.84417e-10
90969195	rs2301827	7.51188e-24	-2.03605	-1.25639
90969335	rs2256388	5.57533e-23	-0.847725	-0.440259
90970558	rs148190396	5.07149e-23	-3.50751e-10	-1.3827
90970571	rs2525999	1.43888e-23	-1.23909	-1.40337
90970700	rs2283440	5.26524e-23	-3.50751e-10	-1.34521
90970781	rs2283441	7.37362e-24	-2.06447	-1.24654
90971036	rs2256110	4.58578e-23	-1.13019	-0.353183
90971331	rs2256097	3.80078e-23	-1.30788	-0.363249
90971363	rs57749054	5.20492e-23	-3.50751e-10	-1.35673
90971444	rs77148867	5.27158e-23	-3.50751e-10	-1.34401
90971478	rs2283442	7.28808e-24	-2.07003	-1.25265
90971738	rs62020723	7.77451e-24	-2.00804	-1.25003
90972441	rs2238320	7.46522e-24	-2.06181	-1.23685
90973548	rs145866179	5.52218e-23	-3.50751e-10	-1.29756
90973807	rs117169239	1.20116e-22	-3.50751e-10	-0.520459
90974057	rs12595061	1.25858e-23	-1.37432	-1.40203
90974327	rs8035817	7.53251e-24	-2.06685	-1.22284
90974390	rs8035980	4.21791e-23	-1.29777	-0.269222
90974920	rs8030722	1.24082e-23	-2.00989	-0.780674
90975003	rs150669854	5.42577e-23	-3.50751e-10	-1.31518
90975257	rs77332372	5.27158e-23	-3.50751e-10	-1.34401
90975517	rs16944405	2.24647e-23	-0.945984	-1.25099
90976106	rs6496673	7.45041e-24	-2.07781	-1.22284
90976337	rs77370839	5.27152e-23	-3.50751e-10	-1.34402
90976340	rs6496674	7.46968e-24	-2.07781	-1.22026
90977333	rs8042861	5.00976e-23	-1.09925	-0.295697
90978080	rs78032540	2.2607e-23	-2.19066	-2.84417e-10
90978961	rs113549378	1.45567e-22	-0.328287	-2.84417e-10
90979121	rs16944414	2.97914e-23	-2.21163	0.296929
90979410	rs2238321	7.83401e-24	-2.21845	-1.03199
90979619	rs62020724	2.30282e-23	-2.1722	-2.84417e-10
90980980	rs62020725	8.74485e-24	-2.05324	-1.08721
90981420	rs75045594	1.29137e-23	-1.34764	-1.40299
90982482	rs7177137	7.77528e-24	-2.21823	-1.03974
90982756	rs6496675	1.14535e-23	-2.09344	-0.777186
90982923	rs4932342	4.3241e-23	-1.20171	-0.340426
90983100	rs16944421	7.77435e-24	-2.21835	-1.03974
90983465	rs16944424	7.30641e-24	-2.05369	-1.26648
90983594	rs75308149	5.23995e-23	-3.50751e-10	-1.35002
90983706	rs8027211	7.41058e-24	-2.04453	-1.26149
90984854	rs12324924	2.28378e-23	-2.1805	-2.84417e-10
90985403	rs16944431	7.26545e-24	-2.04279	-1.283
90985596	rs57962570	1.55946e-23	-1.27233	-1.28967
90985742	rs2238322	1.42301e-23	-1.25034	-1.40322
90986030	rs186295662	4.97849e-23	-3.50751e-10	-1.40121
90986301	rs62020727	4.04812e-23	-2.17679	0.568703
90986403	rs2238323	1.43682e-23	-1.24041	-1.40349
90986902	rs139851358	2.20596e-23	-2.21517	-2.84417e-10
90987226	rs189187005	2.14633e-23	-2.24257	-2.84417e-10
90987762	rs11857598	8.31911e-24	-2.20192	-0.98845
90987833	rs143390654	5.37549e-23	-3.50751e-10	-1.32449
90988371	rs56337344	7.57898e-24	-2.03823	-1.24531
90988384	rs6496676	1.25784e-23	-2.00984	-0.767096
90988801	rs117683630	5.83012e-23	-3.50751e-10	-1.2433
90989720	rs12594457	1.51832e-23	-1.18699	-1.40173
90990254	rs117121928	2.17979e-23	-2.22711	-2.84417e-10
90990358	rs6496677	1.87056e-23	-1.09964	-1.28046
90990782	rs4031431	4.93198e-23	-1.10413	-0.306461
90990958	rs12595115	1.62643e-23	-1.11829	-1.40166
90991195	rs7173201	1.87708e-23	-1.09616	-1.28046
90991271	rs183707697	5.70415e-23	-3.50751e-10	-1.26514
90991416	rs7172909	1.8721e-23	-1.09616	-1.28311
90991456	rs75240462	2.16525e-23	-2.2338	-2.84417e-10
90992654	rs2301828	1.38685e-23	-1.27922	-1.40008
90992687	rs2301829	7.22561e-24	-2.03258	-1.29871
90993016	rs78896416	1.36233e-23	-1.29916	-1.39798
90993215	rs886491	1.81414e-23	-1.13683	-1.27389
90993295	rs79900358	1.34139e-23	-1.31208	-1.40055
90993349	rs62020730	4.60261e-23	-2.19682	0.717103
90994388	rs117623575	5.34973e-23	-3.50751e-10	-1.32929
90994499	rs2158406	5.29124e-23	-1.07105	-0.269236
90994633	rs2107435	1.2253e-23	-1.40517	-1.39798
90995031	rs75438095	5.30404e-23	-3.50751e-10	-1.33787
90995235	rs8025487	4.99833e-23	-1.16726	-0.229967
90995250	rs150395534	2.40364e-23	-2.12935	-2.84417e-10
90995287	rs62020733	1.87482e-23	-1.03404	-1.34379
90995471	rs8025842	1.72041e-23	-2.08727	-0.376504
90997429	rs10520686	1.76035e-23	-1.21472	-1.2261
90998064	rs719473	7.32894e-24	-2.02649	-1.2906
90998430	rs62020734	7.32894e-24	-2.02649	-1.2906
90998905	rs16944453	1.38891e-23	-1.27922	-1.3986
90999128	rs3213649	7.2844e-24	-2.03258	-1.2906
90999706	rs76489431	4.14227e-23	-2.20971	0.624623
90999715	rs8033813	5.20627e-23	-1.21152	-0.144953
91000445	rs8039288	7.27001e-24	-2.02031	-1.30486
91001300	rs2283443	6.94432e-24	-2.05613	-1.31486
91002201	rs2283444	1.36308e-23	-1.31781	-1.37877
91002657	rs12594352	1.37115e-23	-1.31667	-1.37401
91003125	rs79513439	3.38659e-23	-1.78651	-2.84417e-10
91003986	rs28863184	4.17885e-23	-2.18959	0.61329
91004067	rs28782602	8.05891e-24	-2.21709	-1.00505
91004093	rs12592611	4.29174e-23	-1.30861	-0.241031
91004178	rs145221784	5.34601e-23	-3.50751e-10	-1.32998
91004365	rs2040808	6.68254e-24	-2.0785	-1.33092
91005137	rs1847858	4.08489e-23	-1.43897	-0.160066
91005365	rs1145324	2.87408e-23	-1.9506	-2.84417e-10
91005738	rs59814752	6.5591e-24	-2.08844	-1.33963
91005977	rs28702574	7.91092e-24	-2.2291	-1.01158
91006056	rs75064221	5.34601e-23	-3.50751e-10	-1.32998
91006989	rs2238324	6.61808e-24	-2.07781	-1.3413
91007977	rs146783250	5.41278e-23	-3.50751e-10	-1.31757
91008266	rs77222074	6.38699e-24	-2.1779	-1.27675
91008536	rs12912995	6.22028e-24	-2.10072	-1.38039
91009147	rs2074581	6.81697e-24	-2.04453	-1.34498
91009177	rs2074582	6.78825e-24	-2.05037	-1.34336
91009192	rs2074583	1.68732e-23	-1.2761	-1.20709
91009381	rs2074584	1.56394e-23	-1.32771	-1.23142
91009484	rs2074585	2.67214e-23	-1.77082	-0.25264
91009814	rs62020738	4.59765e-23	-2.20501	0.724217
91010776	rs1505936	9.34652e-24	-2.06793	-1.00598
91011147	rs78509190	5.37733e-23	-3.50751e-10	-1.32414
91011262	rs2238325	9.2383e-24	-2.05988	-1.02569
91011705	rs16944473	4.49027e-23	-2.20167	0.697247
91011844	rs73485123	5.34723e-23	-3.50751e-10	-1.32976
91012161	rs2238326	5.37733e-23	-3.50751e-10	-1.32414
91012166	rs77536163	3.09113e-23	-1.8778	-2.84417e-10
91012949	rs2238327	9.50333e-24	-2.05303	-1.00424
91012981	rs143687115	2.61766e-23	-2.04406	-2.84417e-10
91013195	rs75931238	5.36987e-23	-3.50751e-10	-1.32553
91014256	rs2283446	5.33508e-23	-3.50751e-10	-1.33203
91014452	rs73485128	5.32803e-23	-3.50751e-10	-1.33335
91014792	rs150175757	2.16744e-23	-2.23279	-2.84417e-10
91014946	rs62021772	5.21436e-23	-2.1905	0.835582
91015244	rs12439754	5.33508e-23	-3.50751e-10	-1.33203
91015566	rs4031435	9.22756e-24	-2.0732	-1.01353
91015807	rs2158407	4.71952e-23	-2.20421	0.749583
91015901	rs16974212	1.28491e-23	-1.42577	-1.32988
91016626	rs12441335	5.47183e-23	-3.50751e-10	-1.30672
91016742	rs1008507	5.29311e-23	-2.20887	0.868937
91017232	rs1145325	2.30652e-23	-2.1706	-2.84417e-10
91017651	rs2301830	5.42199e-23	-3.50751e-10	-1.31587
91017718	rs2301831	5.41409e-23	-3.50751e-10	-1.31733
91017983	rs78029681	2.39065e-23	-2.13477	-2.84417e-10
91018375	rs11857774	1.42082e-23	-2.08228	-0.572821
91018629	rs78593480	6.31366e-24	-2.08317	-1.38304
91018748	rs191955220	2.21237e-23	-2.21227	-2.84417e-10
91019248	rs7182658	1.28526e-23	-2.1054	-0.649973
91019452	rs117555778	7.6252e-24	-2.12198	-1.15548
91020178	rs537769773	5.3582e-23	-3.50751e-10	-1.32771
91020854	rs150123942	5.59668e-23	-3.50751e-10	-1.28416
91021412	rs28539372	1.16406e-23	-2.02281	-0.831613
91021718	rs28651333	6.20216e-24	-2.10531	-1.37871
91022135	rs10083670	6.22676e-24	-2.10031	-1.37975
91022139	rs10083679	6.19573e-24	-2.10531	-1.37975
91022147	rs78128146	3.07843e-23	-1.88191	-2.84417e-10
91022339	rs10083661	8.97187e-24	-2.11357	-1.00126
91022694	rs12440447	9.0169e-24	-2.11357	-0.996253
91023147	rs8042913	6.36537e-24	-2.09208	-1.36597
91023600	rs16944485	8.38758e-24	-2.22318	-0.958985
91024146	rs182741348	1.2632e-22	-0.470103	-2.84417e-10
91024196	rs28691618	4.83344e-23	-2.21301	0.782236
91024343	rs7169182	6.41547e-24	-2.08687	-1.36334
91024485	rs76683211	5.32208e-23	-3.50751e-10	-1.33447
91024896	rs11629883	8.60807e-24	-2.22318	-0.933037
91025813	rs62021773	4.93236e-23	-2.23297	0.822451
91025830	rs11853271	9.73848e-24	-2.08785	-0.944983
91026254	rs145204917	6.74383e-23	-1.09771	-2.84417e-10
91026459	rs8030299	9.49405e-24	-2.09973	-0.958529
91026477	rs8040585	9.73683e-24	-2.11157	-0.921431
91026973	rs16944500	6.14877e-24	-2.11833	-1.37434
91027184	rs7175476	6.28441e-24	-2.10376	-1.36709
91027926	rs2238328	5.04301e-23	-3.50751e-10	-1.38833
91028010	rs139911305	4.97506e-23	-3.50751e-10	-1.4019
91028401	rs2238329	9.53957e-24	-2.10264	-0.950836
91028456	rs9944285	8.55581e-24	-2.23516	-0.927152
91029490	rs12439535	5.34303e-23	-3.50751e-10	-1.33054
91029817	rs10852132	8.36553e-24	-2.23054	-0.954257
91029828	rs11073928	3.16881e-23	-2.21791	0.364933
91031048	rs16974215	8.35905e-24	-2.2272	-0.958373
91031121	rs28685205	8.31341e-24	-2.22905	-0.962002
91031523	rs28629981	8.15582e-24	-2.2362	-0.973988
91031553	rs12899260	2.35528e-23	-2.14968	-2.84417e-10
91032003	rs16944509	6.92904e-24	-2.03137	-1.34183
91033849	rs12914981	7.5409e-23	-0.985994	-2.84417e-10
91033950	rs78024062	5.25773e-23	-3.50751e-10	-1.34664
91034456	rs6496678	8.4937e-24	-2.02677	-1.14282
91034559	rs6496679	3.76092e-23	-2.19446	0.512788
91035064	rs8041397	8.01186e-24	-2.23326	-0.994739
91035084	rs16944518	6.33878e-24	-2.05884	-1.4034
91035141	rs77973135	4.97702e-23	-3.50751e-10	-1.4015
91036223	rs138128745	3.34682e-23	-1.79832	-2.84417e-10
91036460	rs1974519	4.24759e-23	-1.07349	-0.486491
91036569	rs4620932	4.48638e-23	-1.0188	-0.486491
91036855	rs7173724	8.34796e-24	-2.05333	-1.13358
91036976	rs1978149	4.16657e-23	-1.10926	-0.469982
91037041	rs1978150	4.30396e-23	-1.07149	-0.475305
91037300	rs1978151	4.45868e-23	-1.05339	-0.458097
91037522	rs75983147	5.44112e-23	-3.50751e-10	-1.31235
91037754	rs28516870	7.05804e-24	-2.031	-1.32375
91038294	rs16944523	1.83261e-23	-1.02627	-1.37432
91038477	rs6496680	8.09601e-24	-2.21957	-0.997975
91038620	rs7163560	6.56362e-24	-2.10742	-1.31996
91038624	rs181418395	5.45926e-23	-3.50751e-10	-1.30902
91038778	rs147725471	5.31688e-23	-3.50751e-10	-1.33545
91038819	rs11073929	3.6685e-23	-2.16508	0.458522
91038854	rs8025138	4.96672e-23	-3.50751e-10	-1.40358
91039020	rs7163632	6.74237e-24	-2.08248	-1.31803
91039374	rs11631269	8.21969e-24	-2.20039	-1.002
91039527	rs11636089	5.38707e-23	-1.0814	-0.240938
91039531	rs192507277	4.9768e-23	-3.50751e-10	-1.40155
91039596	rs62021775	3.87507e-23	-2.18969	0.537916
91039929	rs7169787	7.24988e-24	-2.02127	-1.30667
91040216	rs16944527	7.89513e-24	-2.19538	-1.04729
91040725	rs2301832	6.00743e-23	-0.990444	-0.222895
91040996	rs144520677	5.02825e-23	-1.39126	-2.84417e-10
91041238	rs142490393	2.11396e-20	4.64998	-2.84417e-10
91041896	rs11638780	5.98281e-23	-0.990991	-0.226454
91042071	rs11639150	6.00516e-23	-0.933746	-0.27997
91042399	rs10459677	1.98305e-23	-1.05355	-1.26815
91042415	rs79549966	5.06654e-23	-3.50751e-10	-1.38368
91042807	rs16944529	8.2475e-24	-2.20816	-0.990851
91042921	rs2107436	7.07857e-24	-2.06212	-1.28973
91043347	rs76546627	6.23228e-23	-3.50751e-10	-1.17659
91043487	rs80279745	5.42243e-23	-3.50751e-10	-1.31579
91043765	rs11609	6.69805e-23	-0.907242	-0.197277
91043957	rs77930411	7.19053e-23	-3.50751e-10	-1.03357
91044408	rs1042538	1.73979e-23	-1.07458	-1.37799
91045261	rs3743412	5.40611e-23	-3.50751e-10	-1.31881
91045408	rs3540	1.49915e-23	-1.95031	-0.651128
91045419	rs3539	8.08591e-23	-0.836036	-0.080177
91045751	rs58438191	7.27802e-24	-1.98148	-1.34258
91045754	rs28672102	8.71088e-24	-2.19537	-0.94898
91045835	rs137965999	2.8582e-23	-1.95614	-2.84417e-10
91045851	rs12907587	7.37378e-23	-0.908752	-0.0996531
91045928	rs12913819	1.6847e-23	-1.11056	-1.37419
91045956	rs12909560	6.97971e-23	-0.923488	-0.13984
91046142	rs140334346	5.12858e-23	-3.50751e-10	-1.37151
91046309	rs28534079	1.32269e-23	-2.1897	-0.536965
91046538	rs28377586	6.21557e-24	-2.1981	-1.28376
91046568	rs117044919	7.25124e-23	-3.50751e-10	-1.02516
91046570	rs117503386	7.42687e-23	-3.50751e-10	-1.00123
91046695	rs111896756	8.12697e-23	-3.50751e-10	-0.911148
91046712	rs11073930	1.50486e-22	-0.859157	0.56411
91046731	rs56397130	1.18332e-23	-2.05037	-0.787642
91047333	rs146543730	6.63994e-23	-3.50751e-10	-1.11323
91047334	rs10152928	1.3462e-22	-0.913588	0.507126
91047469	rs10152871	1.205e-22	-0.936073	0.418805
91047664	rs10152221	1.23715e-22	-0.968972	0.478032
91048012	rs4932343	1.18552e-22	-1.0116	0.478032
91048024	rs4932344	1.25011e-22	-0.958549	0.478032
91048045	rs534841592	2.16574e-23	-2.23357	-2.84417e-10
91048101	rs4932345	1.18682e-22	-0.993569	0.461096
91048105	rs28644306	6.2604e-24	-2.19331	-1.28136
91048914	rs79374039	6.84548e-23	-3.50751e-10	-1.08275
91048991	rs4932346	1.07564e-22	-1.06707	0.43623
91049140	rs7176776	1.41347e-23	-2.06458	-0.595707
91049626	rs144776268	6.73032e-23	-3.50751e-10	-1.09971
91049673	rs12911824	3.40453e-22	-1.1907	1.71206
91049960	rs8037260	1.62103e-23	-2.06954	-0.453737
91050271	rs12708583	1.97307e-22	-1.02064	0.996481
91050567	rs7182671	1.58648e-23	-2.09588	-0.448932
91050771	rs7181764	1.41465e-23	-1.25579	-1.40367
91051011	rs6496681	1.39953e-23	-1.26653	-1.40367
91051185	rs117196975	6.67626e-23	-3.50751e-10	-1.10778
91051192	rs7498113	1.01316e-22	-1.12616	0.435477
91051248	rs75869077	2.56595e-23	-2.06401	-2.84417e-10
91051736	rs12050766	2.62934e-23	-2.15027	0.110667
91052285	rs12708585	1.21654e-22	-1.24398	0.736249
91052360	rs192236506	8.38545e-23	-3.50751e-10	-0.879837
91052452	rs147989755	6.80576e-23	-3.50751e-10	-1.08857
91052673	rs7496610	1.26986e-23	-1.36705	-1.40038
91052998	rs1876132	2.55983e-23	-2.12536	0.0589642
91053080	rs1876131	2.27598e-23	-2.18393	-2.84417e-10
91053125	rs2352601	9.84299e-23	-1.28611	0.566529
91053583	rs937793	1.12667e-22	-1.13625	0.551768
91054215	rs6496682	2.2318e-23	-0.803319	-1.40021
91054525	rs7497528	9.71973e-23	-1.19437	0.462187
91054593	rs7497550	1.99091e-22	-1.10007	1.08491
91054781	rs9672760	6.69952e-23	-3.50751e-10	-1.1043
91054906	rs9672766	6.79543e-23	-3.50751e-10	-1.09009
91054934	rs8036202	1.43675e-23	-2.20314	-0.440815
91055198	rs11632380	2.44564e-23	-2.12749	0.0154556
91055490	rs141463743	6.82927e-23	-3.50751e-10	-1.08512
91056043	rs11633692	9.39056e-23	-1.20418	0.43755
91056131	rs7182605	6.9486e-23	-3.50751e-10	-1.0678
91056259	rs12916560	9.23552e-23	-1.17124	0.387963
91056681	rs7495080	1.99873e-22	-1.07589	1.06465
91056798	rs58218975	1.73462e-23	-2.17454	-0.281011
91057457	rs28726086	1.98896e-22	-1.03737	1.02123
91057487	rs36158120	9.80785e-23	-1.16777	0.444618
91057629	rs58328011	1.76689e-23	-2.20609	-0.231021
91057630	rs74860558	6.44883e-23	-3.50751e-10	-1.14244
91057735	rs11073932	2.43421e-23	-0.735154	-1.38156
91057773	rs11073933	2.64002e-23	-0.659958	-1.37559
91057917	rs11636731	2.44564e-23	-2.12749	0.0154556
91058386	rs7172859	2.96693e-23	-2.11886	0.200057
91058451	rs11073934	9.18336e-23	-1.16777	0.378828
91059017	rs34650360	8.96566e-23	-1.16777	0.354837
91059190	rs10152831	1.82772e-23	-2.20896	-0.194302
91059224	rs9672149	2.40896e-23	-0.747313	-1.37983
91059615	rs12440532	9.00227e-23	-3.50751e-10	-0.808859
91060182	rs113296405	6.50683e-23	-3.50751e-10	-1.13348
91060589	rs8027565	2.50768e-23	-2.0983	0.0113266
91060730	rs62019394	1.88539e-23	-2.21444	-0.157765
91060955	rs149586097	2.50496e-23	-2.08806	-2.84417e-10
91061121	rs12903058	1.47692e-23	-1.55626	-1.06011
91061469	rs7169522	2.59938e-23	-2.06364	0.0125808
91061493	rs139592553	2.81127e-23	-1.9727	-2.84417e-10
91062280	rs28711568	2.12013e-23	-0.916764	-1.33809
91062623	rs11638839	5.01274e-23	-1.39435	-2.84417e-10
91062901	rs1973537	1.45515e-23	-1.49105	-1.14018
91062956	rs6496683	2.82958e-23	-0.597229	-1.36898
91062986	rs28630708	2.69724e-23	-2.03081	0.0167016
91064464	rs4347600	2.12229e-23	-2.25384	-2.84417e-10
91064533	rs4031382	9.30258e-24	-1.87674	-1.20188
91064690	rs12443252	8.5185e-23	-1.10074	0.236648
91064749	rs7165454	4.53235e-23	-1.62851	0.133412
91064910	rs7182610	2.03742e-23	-1.13776	-1.15689
91065208	rs12148876	5.68616e-24	-2.24255	-1.32834
91065312	rs139174663	6.6172e-23	-3.50751e-10	-1.11666
91065927	rs11852792	4.72675e-23	-1.59089	0.137792
91066309	rs62019395	5.61191e-24	-2.24179	-1.34224
91066348	rs56804919	5.6039e-24	-2.24322	-1.34224
91066409	rs186715491	2.12295e-23	-2.25353	-2.84417e-10
91066730	rs141635610	5.11283e-23	-3.50751e-10	-1.37458
91066771	rs60597654	5.59357e-24	-2.24456	-1.34274
91066861	rs4441248	4.55343e-23	-1.59089	0.100434
91066915	rs4244879	7.93232e-23	-1.07931	0.143924
91066929	rs4280212	4.63766e-23	-1.59089	0.118764
91067006	rs8032431	5.64778e-24	-2.23546	-1.3422
91067481	rs58714003	4.52787e-23	-1.61921	0.123122
91067922	rs12161988	4.61384e-23	-1.6004	0.123122
91068882	rs7495784	8.7335e-24	-1.93005	-1.21171
91069641	rs62019399	5.59817e-24	-2.24638	-1.3401
91070109	rs67409214	4.52571e-23	-1.67611	0.179547
91070509	rs11633723	9.33385e-24	-1.84298	-1.23229
91070544	rs11632673	7.48703e-23	-1.12317	0.130009
91070965	rs62019400	2.2787e-23	-2.18273	-2.84417e-10
91071046	rs79009961	6.44284e-23	-3.50751e-10	-1.14337
91071259	rs189221035	8.77841e-23	-0.834041	-2.84417e-10
91071593	rs11638617	5.34298e-23	-1.57963	0.249083
91071774	rs11635252	2.2217e-23	-1.11059	-1.09748
91071776	rs12900987	7.40725e-23	-1.06672	0.0628419
91071855	rs62019401	5.26915e-24	-2.25249	-1.39457
91072000	rs62019402	5.65268e-23	-1.56998	0.295769
91072681	rs77079788	7.76161e-23	-3.50751e-10	-0.957146
91072719	rs542220529	6.19803e-23	-3.50751e-10	-1.1821
91072904	rs118117239	7.4462e-23	-3.50751e-10	-0.998632
91072962	rs56402930	2.00016e-23	-1.19527	-1.11783
91072990	rs113942266	7.63871e-23	-1.10312	0.130009
91073153	rs111742752	8.27394e-23	-1.01602	0.122795
91073510	rs185055811	6.77695e-23	-3.50751e-10	-1.09281
91073867	rs9806361	5.90601e-24	-2.2511	-1.28185
91074176	rs117119665	3.70337e-23	-1.69709	-2.84417e-10
91074300	rs143314553	4.02137e-23	-1.61471	-2.84417e-10
91074531	rs7496379	1.18158e-23	-1.43583	-1.40365
91074786	rs7496461	1.93507e-23	-2.04129	-0.304899
91075053	rs3862432	4.21398e-23	-0.667382	-0.900547
91075115	rs9806295	4.21069e-23	-0.68471	-0.884
91075129	rs3930162	9.04076e-23	-1.09029	0.285699
91075375	rs3902286	5.85132e-24	-2.25068	-1.29158
91075514	rs6496684	1.6468e-23	-1.21789	-1.28961
91075535	rs8033818	8.61032e-23	-1.09172	0.238349
91076028	rs3862433	8.868e-23	-1.09373	0.269844
91076693	rs7178665	6.98114e-23	-3.50751e-10	-1.06312
91076755	rs75570877	3.45659e-23	-1.76605	-2.84417e-10
91077146	rs62019405	3.87667e-23	-1.65136	-2.84417e-10
91077822	rs11852389	7.80332e-24	-1.98961	-1.26477
91078803	rs17263706	5.32578e-23	-1.28709	-0.0466834
91079465	rs6496685	7.65213e-24	-2.04509	-1.22885
91079584	rs117456071	7.34776e-23	-1.12104	0.109096
91079637	rs7176518	6.49895e-23	-1.25698	0.12228
91079863	rs11637971	7.60935e-24	-2.0123	-1.26724
91079920	rs11638010	7.57243e-24	-2.01964	-1.26477
91080001	rs149756518	2.14557e-23	-2.24293	-2.84417e-10
91080108	rs11632722	5.91278e-23	-1.57349	0.344269
91080303	rs16944545	5.85725e-23	-1.56378	0.325128
91080387	rs3862434	6.02873e-23	-1.30182	0.0920246
91080512	rs11633872	5.07576e-23	-1.34958	-0.0322796
91080553	rs8040876	1.42335e-23	-1.37752	-1.2758
91080751	rs62019422	5.96911e-24	-2.25235	-1.26997
91080776	rs8027179	7.40025e-24	-2.04017	-1.26724
91081021	rs8027581	7.48722e-24	-2.02603	-1.26969
91081791	rs11635361	7.47606e-24	-2.02831	-1.26891
91082532	rs3862435	1.26244e-23	-1.55538	-1.21791
91082869	rs3862436	9.50968e-24	-1.6559	-1.40071
91083186	rs7174198	5.92816e-24	-2.24813	-1.28107
91083353	rs8033595	6.31757e-23	-1.18136	0.0183592
91083803	rs147622976	5.10889e-23	-3.50751e-10	-1.37535
91084509	rs35346715	2.71198e-23	-2.00866	-2.84417e-10
91084632	rs3862437	7.23649e-23	-1.20453	0.177326
91084999	rs77891649	1.33906e-22	-3.50751e-10	-0.411783
91085641	rs145778816	2.65444e-23	-2.0301	-2.84417e-10
91086304	rs6496687	9.70718e-24	-1.64115	-1.3949
91086306	rs11639199	8.97551e-23	-1.49115	0.679312
91086484	rs6416551	1.3402e-23	-1.35138	-1.36213
91086868	rs11853611	8.87258e-23	-1.48095	0.657579
91087372	rs4932347	2.26272e-23	-1.18388	-1.00589
91088424	rs12441772	5.63548e-23	-3.50751e-10	-1.27725
91088596	rs72748119	2.12237e-23	-2.2538	-2.84417e-10
91088662	rs12442600	6.02335e-23	-3.50751e-10	-1.21069
91088679	rs12440307	5.55245e-23	-3.50751e-10	-1.2921
91088711	rs12440311	5.51528e-23	-3.50751e-10	-1.29881
91088768	rs28787997	2.68519e-23	-1.70569	-0.312891
91088884	rs74997893	5.90147e-24	-2.13577	-1.39795
91089101	rs143834467	4.98871e-23	-3.50751e-10	-1.39916
91089102	rs147207804	1.00759e-22	-3.50751e-10	-0.696186
91089257	rs62019424	2.55327e-22	-2.07482	2.30845
91089633	rs7162041	3.6136e-23	-0.329977	-1.39165
91089945	rs7494813	4.87146e-23	-0.507307	-0.915634
91090039	rs11635792	1.25935e-22	-2.05888	1.58573
91090135	rs60885454	1.85289e-22	-2.13424	2.04724
91090344	rs4363847	2.14249e-23	-2.24436	-2.84417e-10
91090381	rs6496688	9.64203e-23	0.508368	-1.24857
91090394	rs7494949	1.23762e-22	0.720837	-1.21139
91090768	rs13313427	7.92936e-23	0.238579	-1.17434
91090886	rs7167015	2.14581e-23	-2.24282	-2.84417e-10
91090887	rs7168378	2.14387e-23	-2.24372	-2.84417e-10
91091022	rs7169230	2.1313e-23	-2.2496	-2.84417e-10
91091993	rs4350549	3.80375e-22	0.0557475	0.576491
91092370	rs77801955	5.36265e-23	-3.50751e-10	-1.32688
91092481	rs143798041	2.79338e-23	-1.97908	-2.84417e-10
91092704	rs76165895	2.14995e-23	-2.24089	-2.84417e-10
91094064	rs4349125	2.55694e-22	0.001767	0.233295
91094289	rs62019426	2.64618e-23	-2.03322	-2.84417e-10
91094596	rs78903803	5.73712e-23	-3.50751e-10	-1.25938
91094790	rs7182899	2.13103e-23	-2.24973	-2.84417e-10
91095032	rs7183319	1.54014e-22	0.819156	-1.09103
91095151	rs4404047	1.50004e-22	0.819156	-1.11742
91096206	rs113642170	1.35083e-22	-0.40303	-2.84417e-10
91096787	rs149322872	2.12349e-23	-2.25327	-2.84417e-10
91096915	rs6496689	5.11147e-23	-0.303269	-1.07158
91097161	rs75249485	2.18609e-23	-2.22422	-2.84417e-10
91097401	rs6496690	1.38787e-22	0.801473	-1.17745
91097964	rs4566137	1.61177e-22	0.879675	-1.10609
91098079	rs78670554	2.80522e-23	-1.97485	-2.84417e-10
91098364	rs142422533	8.38018e-23	-3.50751e-10	-0.880466
91098655	rs12437598	5.55444e-23	-3.50751e-10	-1.29174
91098715	rs10852133	6.09173e-23	-0.152041	-1.04736
91099000	rs7168764	1.22767e-22	0.642737	-1.14137
91099156	rs10775250	5.3208e-23	-0.283601	-1.05111
91099216	rs10852134	6.93717e-23	-0.284745	-0.784696
91099614	rs56852223	2.13283e-23	-2.24889	-2.84417e-10
91099638	rs11073935	4.9526e-23	-0.339849	-1.06657
91100101	rs144763397	8.83435e-23	-0.827688	-2.84417e-10
91101561	rs12442943	5.64844e-23	-3.50751e-10	-1.27496
91102145	rs8040777	2.12623e-23	-2.25199	-2.84417e-10
91102468	rs75701897	6.29955e-23	-3.50751e-10	-1.16586
91103000	rs113447518	2.41604e-23	-2.1242	-2.84417e-10
91103096	rs11635656	4.40772e-23	-0.404477	-1.1185
91103299	rs12907173	2.1777e-23	-2.22806	-2.84417e-10
91103686	rs17264145	3.34097e-23	-1.80007	-2.84417e-10
91103807	rs74326327	5.47965e-23	-3.50751e-10	-1.30529
91104346	rs11853755	2.13067e-23	-2.2499	-2.84417e-10
91105012	rs79399612	5.9253e-23	-3.50751e-10	-1.2271
91105152	rs12903971	1.41073e-23	-1.41704	-1.24518
91105869	rs77472222	3.57976e-23	-1.73104	-2.84417e-10
91105964	rs11857213	2.13843e-23	-2.24626	-2.84417e-10
91106412	rs10852135	8.47756e-23	0.320246	-1.18916
91107067	rs8024734	7.46381e-23	-0.00266202	-0.993607
91108226	rs77874426	5.17001e-23	-3.50751e-10	-1.36346
91108318	rs8026634	1.25247e-22	-3.50751e-10	-0.478636
91108674	rs8031453	2.19134e-23	-2.22182	-2.84417e-10
91109081	rs35750622	3.00917e-23	-0.806019	-1.09865
91109089	rs79270941	5.17531e-23	-3.50751e-10	-1.36244
91109110	rs12148672	2.81506e-23	-0.745605	-1.22575
91109113	rs76408192	5.14409e-23	-3.50751e-10	-1.36849
91109131	rs117405298	6.36633e-24	-2.20356	-1.25434
91109374	rs8030799	7.36861e-23	0.14842	-1.15753
91109611	rs6496691	7.83445e-23	0.339743	-1.28755
91109626	rs6496692	2.87087e-23	-0.712508	-1.23921
91110087	rs11073937	8.19506e-23	0.230879	-1.13368
91110331	rs8042497	6.5978e-23	0.157243	-1.27684
91110671	rs35635063	2.66674e-23	-0.887145	-1.13833
91110711	rs34641633	2.64855e-23	-0.795001	-1.23732
91111393	rs12437503	3.31083e-23	-0.875882	-0.933255
91111461	rs74932558	5.13443e-23	-3.50751e-10	-1.37037
91111549	rs113788766	2.24582e-23	-2.19727	-2.84417e-10
91111627	rs7171953	3.48926e-23	-0.766678	-0.989968
91111708	rs7165376	3.29934e-23	-1.81261	-2.84417e-10
91111723	rs7166749	3.35753e-23	-0.858509	-0.936621
91111894	rs76965795	5.13922e-23	-3.50751e-10	-1.36943
91112166	rs7166173	2.38936e-23	-1.00262	-1.13269
91112256	rs7173175	3.27881e-23	-0.766678	-1.05218
91112421	rs75141431	5.13085e-23	-3.50751e-10	-1.37106
91112514	rs76153019	5.12307e-23	-3.50751e-10	-1.37258
91113331	rs78612549	5.13561e-23	-3.50751e-10	-1.37014
91114063	rs76655208	5.12154e-23	-3.50751e-10	-1.37288
91114355	rs77408525	5.11699e-23	-3.50751e-10	-1.37377
91114376	rs12915189	3.03911e-23	-0.871565	-1.02321
91114735	rs7180053	2.89359e-23	-0.845952	-1.09788
91114740	rs79805460	5.15422e-23	-3.50751e-10	-1.36652
91114748	rs118011960	2.12576e-23	-2.25221	-2.84417e-10
91115872	rs4352025	3.39417e-23	-0.806203	-0.978074
91115874	rs147833213	5.15422e-23	-3.50751e-10	-1.36652
91116163	rs4352026	3.26605e-23	-0.754593	-1.06816
91116173	rs4454948	3.28285e-23	-0.834623	-0.982999
91116232	rs11858728	2.26582e-23	-2.1884	-2.84417e-10
91116364	rs117327775	2.5093e-23	-2.08633	-2.84417e-10
91116386	rs12901150	9.74225e-24	-1.89872	-1.13373
91116532	rs79876813	2.1236e-23	-2.25322	-2.84417e-10
91118303	rs7497204	5.28867e-23	-0.591225	-0.749544
91118379	rs8033053	2.15578e-23	-2.23818	-2.84417e-10
91119014	rs7498042	5.15283e-23	-0.628883	-0.737908
91120406	rs77018290	5.11428e-23	-3.50751e-10	-1.3743
91121071	rs78053148	5.10544e-23	-3.50751e-10	-1.37603
91121648	rs114749496	5.13763e-23	-3.50751e-10	-1.36974
91122524	rs35110627	3.25049e-23	-1.14434	-0.683189
91122913	rs4932349	5.73175e-23	-0.60796	-0.652355
91122971	rs8025115	5.57704e-24	-2.22967	-1.36059
91123231	rs8041663	5.48928e-24	-2.24672	-1.3594
91123791	rs74864795	5.86562e-24	-2.19122	-1.34859
91124769	rs75798843	5.08157e-23	-3.50751e-10	-1.38072
91124834	rs6496694	5.83385e-24	-2.18439	-1.36085
91125487	rs11635448	1.79823e-23	-1.22801	-1.19152
91125953	rs79714437	5.11635e-23	-3.50751e-10	-1.37389
91126727	rs77238363	5.67174e-24	-2.18397	-1.38946
91127232	rs75378962	2.18471e-23	-2.22485	-2.84417e-10
91127314	rs12438950	5.38791e-24	-2.2353	-1.38946
91127551	rs56206947	1.22264e-22	-0.502737	-2.84417e-10
91127715	rs8038442	1.32601e-23	-1.68633	-1.03784
91128085	rs76373694	2.16757e-23	-2.23273	-2.84417e-10
91128189	rs7178220	1.22094e-23	-1.69969	-1.10703
91128237	rs16944586	3.01534e-22	-0.404008	0.803969
91128453	rs111289797	5.47117e-24	-2.22254	-1.38689
91128465	rs117375668	6.00042e-23	-3.50751e-10	-1.21451
91128686	rs6496695	1.31539e-23	-2.10061	-0.631591
91128695	rs77840133	5.09552e-23	-3.50751e-10	-1.37797
91128888	rs55912922	4.28928e-23	-2.14632	0.596108
91129108	rs6496696	1.41524e-23	-1.62076	-1.03827
91129304	rs8024877	5.36532e-24	-2.24415	-1.38482
91129569	rs74251762	5.13501e-23	-3.50751e-10	-1.37025
91129630	rs113846303	5.55526e-24	-2.21081	-1.38337
91130596	rs7180428	5.42185e-24	-2.24869	-1.3698
91130629	rs7175707	2.23468e-23	-2.20224	-2.84417e-10
91130649	rs7175054	2.23468e-23	-2.20224	-2.84417e-10
91130981	rs7496662	1.47068e-23	-1.65635	-0.964256
91130990	rs7496865	1.51148e-23	-1.60924	-0.98401
91130992	rs7497700	1.52981e-23	-1.59718	-0.98401
91131418	rs12442319	5.1209e-23	-3.50751e-10	-1.373
91131587	rs11855992	2.21764e-23	-2.20989	-2.84417e-10
91131832	rs6496697	6.81838e-23	0.111085	-1.1978
91132111	rs6416552	7.29101e-23	0.18407	-1.20376
91132985	rs7164690	5.20417e-23	-3.50751e-10	-1.35688
91133088	rs7171629	7.03194e-23	0.14789	-1.20376
91133379	rs145389500	5.13023e-23	-3.50751e-10	-1.37118
91133861	rs55767443	2.71724e-23	-0.959467	-1.04725
91134063	rs8031714	3.34126e-23	-0.93703	-0.862959
91135332	rs17264460	2.87967e-23	-1.94866	-2.84417e-10
91135411	rs6416553	6.48207e-23	0.130542	-1.26784
91135558	rs6496698	6.46063e-23	0.0943092	-1.23492
91135689	rs118138191	3.43811e-23	-1.77141	-2.84417e-10
91136254	rs150198490	5.05922e-23	-1.38512	-2.84417e-10
91137783	rs75447871	2.22857e-23	-2.20497	-2.84417e-10
91137831	rs74520220	3.30315e-23	-1.81146	-2.84417e-10
91138290	rs6416554	4.54559e-23	-0.219941	-1.27224
91138666	rs6496699	3.96523e-23	-1.01328	-0.615493
91138681	rs185948133	1.12462e-22	-3.50751e-10	-0.586302
91138898	rs7162010	2.20872e-23	-2.21392	-2.84417e-10
91139046	rs12440233	5.27267e-23	-3.50751e-10	-1.3438
91139083	rs7162382	5.78229e-24	-2.23466	-1.31946
91139098	rs16944613	1.99415e-23	-1.21374	-1.10238
91139231	rs12440296	5.20417e-23	-3.50751e-10	-1.35688
91139244	rs12438183	4.16792e-23	-0.291013	-1.2879
91139798	rs10852136	5.4842e-23	0.00744118	-1.31191
91139935	rs76597514	5.22779e-23	-3.50751e-10	-1.35235
91140051	rs8028854	1.90947e-23	-1.28724	-1.07227
91141175	rs7175350	2.2344e-23	-1.37166	-0.830701
91141240	rs7175391	2.48549e-23	-1.29591	-0.799959
91141302	rs6496700	2.22841e-23	-1.38688	-0.818166
91141770	rs12442767	5.63417e-23	-3.50751e-10	-1.27749
91141810	rs7180867	1.78043e-23	-1.508	-0.921481
91142017	rs12440050	5.52621e-23	-3.50751e-10	-1.29683
91142885	rs8026105	6.10699e-24	-2.18143	-1.31806
91143048	rs7163189	7.66853e-24	-1.87408	-1.39771
91143072	rs8030781	5.89081e-24	-2.23996	-1.29556
91143253	rs8026682	5.71024e-24	-2.23626	-1.3304
91143438	rs4932350	5.93341e-24	-2.24167	-1.28666
91143594	rs71407313	7.5055e-24	-2.22718	-1.06611
91143720	rs4932351	5.80544e-24	-2.24323	-1.30689
91143801	rs76029207	6.06765e-22	1.09922	-2.84417e-10
91143805	rs11631439	5.73335e-24	-2.24165	-1.32097
91143857	rs11636571	5.76392e-24	-2.24323	-1.31407
91143909	rs11631150	6.28393e-24	-2.143	-1.32793
91144292	rs111982632	2.2497e-23	-2.19554	-2.84417e-10
91144486	rs7163773	5.74333e-24	-2.24471	-1.31617
91144587	rs9652517	7.33867e-24	-1.92676	-1.38901
91144603	rs9652518	1.01054e-23	-1.80576	-1.19009
91144624	rs6496702	5.76907e-24	-2.24733	-1.30908
91144697	rs12324504	9.97611e-24	-1.84291	-1.16582
91144903	rs6496703	5.73729e-24	-2.25046	-1.31148
91145085	rs76636237	5.89087e-23	-3.50751e-10	-1.23293
91145265	rs8026218	5.78462e-24	-2.24952	-1.3042
91145800	rs4932352	5.73398e-24	-2.25407	-1.30844
91145838	rs4932353	5.74272e-24	-2.25123	-1.30976
91145960	rs4641716	5.71666e-24	-2.22955	-1.33599
91146035	rs4352027	7.83548e-24	-1.85417	-1.39609
91146910	rs34358242	8.80513e-24	-2.22075	-0.912841
91146911	rs6416555	1.14948e-23	-1.85402	-1.01301
91147182	rs4454949	9.42098e-24	-2.19955	-0.866432
91147214	rs4476150	5.76366e-24	-2.25	-1.30735
91147512	rs1104880	3.16655e-23	-1.76084	-0.092858
91147799	rs181732067	2.14795e-23	-2.24182	-2.84417e-10
91148274	rs12904055	9.49806e-24	-2.22107	-0.836765
91148626	rs34759713	8.90865e-24	-2.22807	-0.893826
91148630	rs12903655	9.05468e-24	-2.22427	-0.881368
91149077	rs4244880	9.08373e-24	-2.22107	-0.881368
91149079	rs4244881	9.10015e-24	-2.21108	-0.889548
91149177	rs4244882	9.08373e-24	-2.22107	-0.881368
91149190	rs4932175	9.08373e-24	-2.22107	-0.881368
91149434	rs4609824	9.34011e-24	-2.22349	-0.851108
91149600	rs4609825	9.23233e-24	-2.21716	-0.869046
91149795	rs4377136	8.97127e-24	-2.22107	-0.893826
91149938	rs150458114	2.16559e-23	-2.23364	-2.84417e-10
91150079	rs7175560	9.02866e-24	-2.20833	-0.900189
91150084	rs8035793	5.3647e-24	-2.22724	-1.40184
91150090	rs7174232	9.0207e-24	-2.2054	-0.903999
91150111	rs7176303	9.06105e-24	-2.21111	-0.893826
91150295	rs77028588	2.70914e-23	-2.0097	-2.84417e-10
91150455	rs117541860	5.36584e-23	-3.50751e-10	-1.32628
91151276	rs4261511	5.60392e-24	-2.2429	-1.34256
91151609	rs111276475	2.1362e-23	-2.24731	-2.84417e-10
91151881	rs7165429	5.60982e-24	-2.23778	-1.34662
91151948	rs7165476	5.60841e-24	-2.22466	-1.35999
91152085	rs7171218	5.56285e-24	-2.2413	-1.35151
91152345	rs10520693	9.01084e-24	-1.81205	-1.29844
91152911	rs11636695	5.65278e-24	-2.23959	-1.33718
91152959	rs144181162	2.15683e-23	-2.2377	-2.84417e-10
91153063	rs35795957	1.17685e-22	-0.562456	0.0215426
91153940	rs7183485	1.18448e-23	-1.70898	-1.12805
91154024	rs11633340	1.22464e-23	-1.67564	-1.12805
91154183	rs11638226	1.1902e-23	-1.70898	-1.12323
91154323	rs80282659	5.57942e-23	-3.50751e-10	-1.28725
91154471	rs10520692	5.37659e-24	-2.22624	-1.40063
91154921	rs150956146	2.36179e-21	2.45826	-2.84417e-10
91155250	rs77617148	5.56658e-23	-3.50751e-10	-1.28956
91155454	rs56668844	1.44786e-23	-2.06921	-0.567037
91155834	rs17180057	5.43827e-24	-2.24407	-1.37139
91155985	rs10438437	8.23854e-24	-2.22282	-0.977273
91156241	rs117670291	3.24214e-21	2.77507	-2.84417e-10
91157231	rs117153222	1.42847e-21	1.95544	-2.84417e-10
91158157	rs4932355	5.32878e-24	-2.23349	-1.4023
91158220	rs113291249	2.26329e-23	-2.18952	-2.84417e-10
91158316	rs35565856	6.05157e-24	-2.24774	-1.26086
91158678	rs187442083	2.13906e-23	-2.24597	-2.84417e-10
91160200	rs3809583	8.45962e-24	-2.14999	-1.02362
91160439	rs116955918	3.81663e-23	-1.66697	-2.84417e-10
91160507	rs4932356	8.06871e-24	-2.23751	-0.983417
91160768	rs9888660	5.48867e-24	-2.25219	-1.35405
91160884	rs4932357	5.29788e-24	-2.24303	-1.39858
91161053	rs116946190	5.62765e-23	-3.50751e-10	-1.27864
91161164	rs77748519	5.64183e-23	-3.50751e-10	-1.27613
91161548	rs3743406	5.49836e-24	-2.20643	-1.39804
91162945	rs147910113	4.62198e-23	-1.47551	-2.84417e-10
91164242	rs117247622	5.59091e-23	-3.50751e-10	-1.28519
91165807	rs117369338	3.35983e-23	-1.79444	-2.84417e-10
91166058	rs183671664	2.31103e-23	-2.16864	-2.84417e-10
91166061	rs188326913	2.26749e-23	-2.18766	-2.84417e-10
91166286	rs77325630	5.76215e-23	-3.50751e-10	-1.25502
91166364	rs11630272	6.44784e-24	-2.0662	-1.37898
91166494	rs5011653	5.67422e-24	-2.23899	-1.334
91166497	rs75318563	6.03705e-23	-3.50751e-10	-1.20842
91166608	rs5011652	7.43361e-24	-1.90474	-1.39817
91166613	rs5011651	7.32752e-24	-1.92087	-1.39641
91166836	rs10048037	7.45986e-24	-2.21617	-1.08321
91167407	rs56961537	8.13429e-24	-2.1764	-1.03643
91167417	rs8031293	6.16421e-24	-2.16495	-1.32521
91167494	rs8041597	6.25635e-24	-2.14414	-1.33119
91168261	rs79027527	2.17243e-23	-2.23049	-2.84417e-10
91168976	rs3743405	8.39734e-24	-2.19646	-0.984546
91169886	rs6496711	6.32299e-24	-2.16423	-1.30049
91170127	rs118180255	6.1792e-23	-3.50751e-10	-1.18515
91170368	rs11856388	8.93294e-24	-2.14659	-0.972581
91170593	rs79265758	6.14511e-23	-3.50751e-10	-1.19068
91170719	rs12908911	8.50595e-24	-2.18934	-0.978814
91170928	rs12909246	8.81743e-24	-2.18378	-0.948412
91171220	rs181718576	8.94724e-23	-3.50751e-10	-0.814991
91171323	rs12909338	6.73654e-24	-2.10493	-1.29644
91171436	rs12908296	9.15178e-24	-2.14242	-0.952556
91171454	rs9972482	6.52232e-24	-2.13362	-1.30007
91171560	rs6416556	1.30312e-23	-1.62768	-1.1139
91172033	rs11638324	3.33463e-23	-1.6868	-0.115177
91172099	rs4932358	6.32209e-24	-2.18567	-1.2792
91172187	rs76214949	5.98343e-23	-3.50751e-10	-1.21734
91172224	rs4932359	8.63354e-24	-2.16607	-0.9872
91172901	rs7495132	1.21167e-23	-2.00018	-0.81416
91172977	rs74497428	9.08436e-24	-2.14776	-0.954607
91173626	rs28621895	8.96192e-24	-2.13505	-0.980882
91173701	rs6496712	8.06122e-24	-1.82783	-1.39403
91173799	rs6496713	7.60832e-24	-1.87786	-1.40182
91174415	rs16944683	8.61348e-24	-2.16707	-0.988525
91174904	rs6496714	6.45043e-24	-2.15063	-1.29414
91175029	rs117935618	6.13981e-23	-3.50751e-10	-1.19154
91175860	rs141991588	7.79514e-23	-3.50751e-10	-0.952835
91175899	rs112064139	8.19498e-24	-1.81393	-1.39147
91176026	rs6416557	7.78639e-24	-1.8644	-1.39214
91176306	rs117328778	2.58159e-23	-2.05793	-2.84417e-10
91176645	rs78207489	2.17622e-23	-2.22875	-2.84417e-10
91176998	rs7178587	1.20203e-23	-1.63118	-1.19114
91177093	rs12439797	5.93148e-23	-3.50751e-10	-1.22606
91177195	rs11073941	6.31131e-24	-2.15866	-1.30792
91177469	rs10852137	7.93264e-24	-2.15667	-1.08126
91177563	rs6496715	1.1847e-22	-0.885568	0.351309
91177566	rs10852138	6.26577e-24	-2.15866	-1.31516
91177634	rs11073942	6.21677e-24	-2.16255	-1.31912
91177782	rs35977271	7.70054e-24	-2.2001	-1.06753
91177939	rs6496716	1.16734e-23	-1.64274	-1.20887
91178278	rs7163000	6.1036e-24	-2.15866	-1.34139
91178310	rs57373970	7.92943e-24	-2.16057	-1.07777
91178351	rs144212161	6.18842e-23	-3.50751e-10	-1.18366
91178453	rs80031105	6.18842e-23	-3.50751e-10	-1.18366
91178648	rs7166787	5.971e-24	-2.18751	-1.33449
91178705	rs148372609	2.28021e-23	-2.18207	-2.84417e-10
91178839	rs4932360	6.08795e-24	-2.16636	-1.33625
91180461	rs190798232	6.22841e-23	-3.50751e-10	-1.17721
91180806	rs76293844	6.23829e-23	-3.50751e-10	-1.17563
91181489	rs7165170	6.29888e-24	-2.12459	-1.34396
91181567	rs6496717	7.45575e-24	-1.90072	-1.39921
91182402	rs117236087	6.26922e-23	-3.50751e-10	-1.17068
91183336	rs62025066	2.84485e-23	-1.96083	-2.84417e-10
91183629	rs35696015	7.98772e-24	-2.15923	-1.07179
91183861	rs71407319	7.99139e-24	-2.1553	-1.07525
91183955	rs75476657	5.89457e-23	-3.50751e-10	-1.2323
91184174	rs117829269	9.33025e-24	-1.8081	-1.26756
91184658	rs7171177	7.75438e-24	-2.16684	-1.09382
91184749	rs139758888	5.7736e-23	-3.50751e-10	-1.25304
91184793	rs7173624	7.85337e-24	-2.1445	-1.10348
91184798	rs7171533	1.09211e-23	-1.95369	-0.964533
91184999	rs7178774	7.68351e-24	-2.16307	-1.10677
91185204	rs2286288	5.75324e-23	-3.50751e-10	-1.25657
91185291	rs71407320	2.41431e-23	-2.12492	-2.84417e-10
91185485	rs2286287	7.50992e-24	-2.20562	-1.08707
91185842	rs3743403	6.01223e-24	-2.16556	-1.34956
91185971	rs3743402	1.13262e-23	-1.6728	-1.209
91185994	rs3743401	7.00352e-24	-1.96421	-1.3983
91186227	rs112031461	2.24339e-23	-2.19835	-2.84417e-10
91186382	rs80120194	2.21858e-23	-2.20947	-2.84417e-10
91186461	rs7179095	1.18919e-23	-1.43059	-1.40247
91186755	rs79202745	5.88653e-23	-3.50751e-10	-1.23367
91186950	rs35388689	2.34255e-23	-2.1551	-2.84417e-10
91187490	rs3803565	1.15101e-23	-1.71834	-1.14735
91187576	rs118186983	9.88911e-22	1.58768	-2.84417e-10
91188892	rs76794510	6.12949e-23	-3.50751e-10	-1.19322
91188968	rs77300276	6.35697e-23	-3.50751e-10	-1.15678
91188988	rs73491555	6.00959e-23	-3.50751e-10	-1.21298
91189024	rs12909526	6.25289e-24	-2.09912	-1.37676
91189315	rs35248424	8.3834e-24	-1.77904	-1.40363
91189400	rs62025068	4.40851e-23	-1.5228	-2.84417e-10
91189581	rs75254151	5.63888e-23	-3.50751e-10	-1.27665
91189892	rs12916672	9.59627e-24	-2.14422	-0.903324
91189903	rs74943499	2.02658e-23	-1.20004	-1.09995
91190073	rs75286653	6.30479e-23	-3.50751e-10	-1.16503
91191441	rs79973254	5.93786e-23	0.0238221	-1.24881
91191479	rs75987560	5.76465e-23	-3.50751e-10	-1.25459
91191954	rs150911973	3.91153e-23	-1.64241	-2.84417e-10
91192273	rs117905388	9.41851e-23	-3.50751e-10	-0.763658
91192349	rs12908226	1.19815e-23	-2.0728	-0.752759
91192408	rs12908364	1.14293e-23	-2.20611	-0.666628
91192713	rs16944699	8.64933e-24	-1.77127	-1.38017
91192738	rs16944702	9.07398e-24	-1.73541	-1.3681
91192743	rs151014736	6.04824e-23	-3.50751e-10	-1.20657
91193463	rs146740318	5.12652e-23	-3.50751e-10	-1.37191
91193766	rs17180345	9.98485e-24	-1.74999	-1.25787
91194284	rs34935401	1.02988e-23	-2.09022	-0.886672
91194361	rs76290491	5.99083e-23	-3.50751e-10	-1.2161
91194427	rs35392347	1.02791e-23	-2.08887	-0.889943
91194691	rs35907368	1.01906e-23	-2.11912	-0.868343
91194802	rs117574124	5.96438e-23	-3.50751e-10	-1.22053
91194935	rs80153798	5.95594e-23	-3.50751e-10	-1.22195
91195039	rs13379889	8.81578e-24	-1.74593	-1.38644
91195733	rs11852380	1.03924e-23	-2.12823	-0.839618
91195781	rs79874982	8.67493e-21	3.75927	-2.84417e-10
91195807	rs78490676	2.16871e-23	-2.2322	-2.84417e-10
91196101	rs71407321	1.04121e-23	-2.11967	-0.846281
91196122	rs79461862	8.70541e-24	-1.88917	-1.2558
91196151	rs35583150	1.05572e-23	-2.11501	-0.837108
91196201	rs76750851	7.98288e-24	-1.85208	-1.37955
91196217	rs71407322	7.88664e-24	-2.0515	-1.19225
91196238	rs16944705	8.57561e-24	-1.91962	-1.24038
91196271	rs77169783	8.63362e-24	-1.91094	-1.24232
91196367	rs4516207	7.72898e-24	-2.06282	-1.20112
91196423	rs4404048	1.09867e-23	-2.11164	-0.800601
91196651	rs117371360	5.80417e-23	-3.50751e-10	-1.24776
91197016	rs12592070	7.7579e-24	-1.87836	-1.38184
91197247	rs62025073	7.80128e-24	-2.08822	-1.16641
91197250	rs62025074	7.69689e-24	-2.09844	-1.16967
91197475	rs60433006	1.11103e-23	-2.09097	-0.810073
91197544	rs34601005	8.21142e-24	-1.95015	-1.25325
91197581	rs111410149	9.87364e-24	-1.75657	-1.26248
91197591	rs117545214	5.75836e-23	-3.50751e-10	-1.25568
91198193	rs4506872	1.19246e-23	-1.77175	-1.05857
91198222	rs35584114	5.73888e-23	-3.50751e-10	-1.25907
91198256	rs4534817	9.79627e-24	-1.7869	-1.24002
91198415	rs4343256	1.19644e-23	-1.77175	-1.05524
91198928	rs118076493	1.15678e-23	-1.83688	-1.02381
91198972	rs116868673	5.59003e-23	-3.50751e-10	-1.28535
91199000	rs77778067	9.48692e-24	-1.86209	-1.19691
91199025	rs12915979	1.15647e-23	-2.05329	-0.807667
91199081	rs117711411	1.13333e-23	-1.84663	-1.03455
91199379	rs117234857	1.20903e-23	-1.75602	-1.0605
91199692	rs78501944	1.33517e-23	-1.85626	-0.861021
91199777	rs71407323	2.31512e-22	0.135709	-2.84417e-10
91199817	rs80061339	1.32064e-23	-1.82751	-0.90071
91199839	rs78746358	1.31908e-23	-1.82751	-0.901892
91200058	rs149611315	2.12853e-23	-2.2509	-2.84417e-10
91200070	rs62025076	1.26107e-23	-2.06446	-0.709912
91200084	rs117197587	9.4499e-24	-1.88049	-1.18243
91200241	rs7495772	1.33526e-23	-1.82751	-0.889697
91200275	rs117864767	1.34645e-23	-1.82751	-0.881354
91200733	rs12439713	1.33526e-23	-1.82751	-0.889697
91201111	rs12442167	1.3176e-23	-1.83688	-0.893646
91201240	rs150586453	6.53332e-23	-3.50751e-10	-1.12942
91201285	rs2010673	8.709e-24	-1.77855	-1.36601
91201561	rs4442782	6.81964e-24	-2.25398	-1.13514
91201630	rs12595333	9.25058e-24	-1.9027	-1.18153
91201771	rs12593600	1.30594e-23	-1.85003	-0.889386
91201938	rs12593637	1.39508e-23	-1.77224	-0.901144
91202103	rs62025077	1.44472e-23	-2.00044	-0.637982
91202504	rs10083558	1.00338e-23	-1.64869	-1.35428
91202601	rs12593759	1.03614e-23	-1.61721	-1.35363
91202665	rs10083547	9.43049e-24	-1.93171	-1.13327
91202808	rs148161696	7.79806e-23	-3.50751e-10	-0.95246
91203393	rs79722842	1.36955e-23	-1.56907	-1.12279
91205037	rs141264522	3.26121e-23	-1.82424	-2.84417e-10
91205130	rs78117945	5.71343e-23	-3.50751e-10	-1.26352
91206164	rs112130295	1.94771e-23	-1.32317	-1.01651
91206506	rs75342461	5.41885e-23	-3.50751e-10	-1.31645
91207269	rs12442785	5.37325e-23	-3.50751e-10	-1.3249
91208279	rs78192818	1.43991e-23	-1.56763	-1.07413
91208418	rs62025078	1.18757e-23	-2.07836	-0.756067
91209147	rs74605151	1.37676e-23	-1.64499	-1.04162
91209332	rs79721712	5.44102e-23	-3.50751e-10	-1.31237
91209378	rs12438266	1.0009e-23	-1.60615	-1.39928
91209443	rs77293449	1.66322e-23	-1.4812	-1.01638
91209444	rs140678639	5.99961e-23	-1.21464	-2.84417e-10
91209758	rs115384790	1.58816e-23	-1.48347	-1.06028
91209903	rs140741927	1.62757e-23	-1.42097	-1.09828
91209904	rs149608710	1.62757e-23	-1.42097	-1.09828
91209907	rs147457408	1.63174e-23	-1.42097	-1.09572
91210643	rs117878736	5.27597e-23	-3.50751e-10	-1.34317
91210722	rs4306478	1.45013e-23	-1.53963	-1.09505
91210904	rs7495138	1.47481e-23	-1.53336	-1.08445
91211342	rs7497923	9.09429e-24	-1.69801	-1.40326
91211544	rs4482257	7.93905e-24	-1.8393	-1.39783
91211701	rs1125280	7.97701e-24	-2.23886	-0.993501
91211776	rs79908821	1.12623e-23	-1.90884	-0.978619
91212279	rs4932388	5.83292e-24	-2.19562	-1.34979
91212280	rs4932389	5.74912e-24	-2.21124	-1.34864
91212443	rs73491571	9.48245e-24	-1.91356	-1.14592
91212541	rs11854359	6.59531e-23	-3.50751e-10	-1.11998
91213430	rs79577039	6.58435e-23	-3.50751e-10	-1.12164
91213575	rs74251767	6.66751e-23	-3.50751e-10	-1.10909
91214309	rs11855570	1.03073e-23	-1.57295	-1.40312
91214318	rs138212618	2.24009e-23	-2.19982	-2.84417e-10
91214515	rs113027802	1.05596e-23	-1.5728	-1.37909
91214708	rs74843713	7.02252e-23	-3.50751e-10	-1.05721
91214814	rs60126983	1.04909e-23	-1.57908	-1.37933
91214878	rs17180842	8.97829e-24	-2.15937	-0.954745
91215740	rs137921145	7.43817e-23	-3.50751e-10	-0.99971
91216318	rs75797847	6.83696e-23	-3.50751e-10	-1.08399
91216776	rs201849091	1.24601e-22	-3.50751e-10	-0.483801
91217142	rs62025080	4.72607e-23	-1.45324	-2.84417e-10
91217613	rs12438468	6.675e-23	-3.50751e-10	-1.10797
91217821	rs75054155	6.8955e-23	-3.50751e-10	-1.07547
91218224	rs192307085	7.02467e-23	-3.50751e-10	-1.05691
91219331	rs185917673	4.98337e-23	-3.50751e-10	-1.40023
91219971	rs62025081	1.00729e-23	-1.62618	-1.37288
91220842	rs78609837	9.51289e-24	-2.15543	-0.900843
91220881	rs76392633	6.55897e-23	-3.50751e-10	-1.1255
91221045	rs12438023	6.55116e-23	-3.50751e-10	-1.12669
91221307	rs724925	6.56137e-24	-2.17294	-1.25479
91221504	rs75893366	1.03036e-23	-1.58291	-1.39352
91221793	rs2301822	6.42753e-23	-3.50751e-10	-1.14575
91223471	rs79833667	6.08707e-23	-3.50751e-10	-1.20017
91224549	rs77345000	6.16536e-23	-3.50751e-10	-1.18739
91224849	rs117326362	8.33135e-23	-3.50751e-10	-0.886311
91225503	rs75101601	7.53499e-23	-0.986778	-2.84417e-10
91225812	rs77604352	6.02129e-23	-3.50751e-10	-1.21103
91226586	rs965372	8.20971e-24	-2.22935	-0.97425
91227039	rs12906556	7.13267e-23	-0.609602	-0.432047
91227472	rs34776072	1.25125e-22	-0.283026	-0.196581
91227580	rs77814296	2.50499e-23	-2.08805	-2.84417e-10
91227603	rs79024618	5.46858e-23	-3.50751e-10	-1.30732
91227691	rs74984430	5.0001e-23	-3.50751e-10	-1.39688
91227773	rs118013559	5.51716e-23	-3.50751e-10	-1.29847
91228236	rs7403304	7.95006e-23	-0.485904	-0.447251
91228388	rs139951546	2.16153e-23	-2.23552	-2.84417e-10
91229140	rs12917203	1.47944e-22	-0.145565	-0.166525
91229436	rs12902848	1.29862e-22	-0.245472	-0.19698
91230970	rs117663785	3.28219e-23	-1.81783	-2.84417e-10
91231122	rs12908656	7.91587e-23	-0.490089	-0.447377
91231197	rs77070398	5.32112e-23	-3.50751e-10	-1.33465
91231855	rs77571859	5.42451e-23	-3.50751e-10	-1.31541
91232076	rs74251768	5.39624e-23	-3.50751e-10	-1.32063
91232165	rs76306004	5.59654e-23	-3.50751e-10	-1.28419
91232295	rs74251769	5.62372e-23	-3.50751e-10	-1.27934
91232508	rs75843546	5.38218e-23	-3.50751e-10	-1.32324
91233117	rs12437718	1.30677e-23	-2.2413	-0.497476
91233163	rs149923254	5.34657e-23	-3.50751e-10	-1.32988
91234024	rs10431841	1.37984e-22	-0.165342	-0.216442
91234565	rs55690209	2.12259e-23	-2.2537	-2.84417e-10
91235390	rs2611651	2.22187e-23	-2.20799	-2.84417e-10
91236235	rs148946593	2.15572e-23	-2.23821	-2.84417e-10
91236297	rs190989775	5.22405e-23	-3.50751e-10	-1.35306
91236354	rs35267722	1.1708e-22	-0.279536	-0.266525
91237231	rs8030486	2.4653e-23	-1.26695	-0.837074
91237523	rs189465770	4.08118e-23	-1.59995	-2.84417e-10
91237524	rs148472341	4.08118e-23	-1.59995	-2.84417e-10
91237604	rs7180339	4.02174e-23	-1.10442	-0.510204
91237939	rs140501690	4.11273e-23	-1.59225	-2.84417e-10
91239193	rs28410880	7.98021e-23	-0.485904	-0.443467
91239423	rs62025085	3.60949e-23	-1.72277	-2.84417e-10
91240044	rs3213191	6.50923e-23	-0.952028	-0.181087
91240315	rs12593852	1.30064e-23	-2.02091	-0.722567
91241037	rs34781821	6.45176e-23	-0.936013	-0.205969
91241135	rs57556579	6.45176e-23	-0.936013	-0.205969
91241316	rs34346248	4.4458e-23	-1.14213	-0.37225
91241740	rs35386084	6.33346e-23	-0.903244	-0.257245
91243791	rs16944736	1.40012e-22	-0.268863	-0.0983277
91244343	rs71407327	4.50666e-23	-1.15849	-0.342293
91244579	rs144790302	3.53138e-23	-1.74465	-2.84417e-10
91244766	rs4932392	9.55766e-23	-0.439363	-0.30963
91245935	rs12441424	9.37621e-23	-0.500912	-0.267248
91246051	rs12441449	1.4316e-22	-0.179829	-0.165128
91247185	rs12911517	3.01892e-23	-1.90144	-2.84417e-10
91247853	rs66503621	7.11631e-24	-2.00265	-1.34388
91247899	rs2520089	9.5704e-24	-1.7553	-1.29495
91248214	rs74251770	5.001e-23	-3.50751e-10	-1.3967
91248226	rs77930155	5.01299e-23	-3.50751e-10	-1.3943
91250799	rs112195319	4.98303e-23	-3.50751e-10	-1.4003
91251884	rs146112642	3.4763e-23	-1.76037	-2.84417e-10
91252411	rs60434753	4.9685e-23	-3.50751e-10	-1.40322
91252625	rs12909306	1.87158e-23	-1.02352	-1.35603
91252843	rs77621555	5.00058e-23	-3.50751e-10	-1.39678
91253347	rs74392418	4.96461e-23	-1.404	-2.84417e-10
91253531	rs75711720	4.9685e-23	-3.50751e-10	-1.40322
91253593	rs118187473	4.86191e-23	-1.4249	-2.84417e-10
91253847	rs144719307	4.96735e-23	-3.50751e-10	-1.40345
91254625	rs16944739	5.47232e-22	-0.0821895	1.07814
91255194	rs8033093	4.97316e-23	-3.50751e-10	-1.40228
91255422	rs145066420	2.40865e-23	-2.12727	-2.84417e-10
91255757	rs74673628	4.97188e-23	-3.50751e-10	-1.40254
91256404	rs2301604	4.98606e-23	-3.50751e-10	-1.39969
91256699	rs77301244	1.86534e-21	2.22228	-2.84417e-10
91256755	rs62025086	3.16575e-23	-1.85395	-2.84417e-10
91258170	rs72751822	2.98823e-23	-1.91165	-2.84417e-10
91260100	rs28364254	2.14629e-23	-2.24259	-2.84417e-10
91260945	rs7163120	4.97923e-23	-3.50751e-10	-1.40106
91260966	rs7163132	4.98009e-23	-3.50751e-10	-1.40089
91261767	rs7170454	5.01162e-23	-3.50751e-10	-1.39458
91262008	rs8032275	4.9666e-23	-3.50751e-10	-1.4036
91262087	rs6496720	4.96766e-23	-3.50751e-10	-1.40339
91262112	rs541735659	5.65023e-23	-3.50751e-10	-1.27464
91263120	rs8037560	4.97629e-23	-3.50751e-10	-1.40165
91263540	rs7183308	4.99276e-23	-3.50751e-10	-1.39835
91264498	rs12442488	4.98611e-23	-3.50751e-10	-1.39968
91264809	rs150111956	4.96632e-23	-3.50751e-10	-1.40366
91265842	rs186163349	2.34035e-23	-2.15603	-2.84417e-10
91266867	rs143405639	3.68659e-23	-1.70163	-2.84417e-10
91267216	rs78627523	4.967e-23	-3.50751e-10	-1.40352
91271711	rs34780515	5.89717e-23	-3.50751e-10	-1.23186
91271818	rs143300688	5.03317e-23	-3.50751e-10	-1.39029
91272356	rs77733666	5.99361e-23	-3.50751e-10	-1.21564
91272595	rs78572921	6.08014e-23	-3.50751e-10	-1.20131
91272833	rs77158317	5.89496e-23	-3.50751e-10	-1.23224
91273079	rs78898771	5.84826e-23	-3.50751e-10	-1.24019
91274433	rs116942433	5.8877e-23	-3.50751e-10	-1.23347
91274478	rs61493433	5.45051e-23	-3.50751e-10	-1.31063
91274512	rs7163604	5.36937e-24	-2.24003	-1.38818
91274575	rs7184015	5.22999e-24	-2.25092	-1.40359
91274792	rs78245289	1.04701e-22	-3.50751e-10	-0.657817
91275068	rs7164628	5.30308e-24	-2.24149	-1.39915
91275654	rs8030253	5.25876e-24	-2.24846	-1.40056
91275740	rs76555133	2.26045e-23	-2.19077	-2.84417e-10
91276064	rs59804754	5.38052e-23	-3.50751e-10	-1.32355
91277022	rs62025088	9.13236e-23	-0.794512	-2.84417e-10
91277384	rs74251773	5.55332e-23	-3.50751e-10	-1.29194
91277876	rs12443116	5.39329e-23	-3.50751e-10	-1.32118
91279053	rs78203773	2.47709e-23	-2.09925	-2.84417e-10
91279407	rs12907903	5.35317e-24	-2.25138	-1.37985
91280034	rs79459555	5.00051e-23	-3.50751e-10	-1.3968
91280670	rs12898228	5.36339e-24	-2.25123	-1.3781
91280735	rs74437715	5.37159e-23	-3.50751e-10	-1.32521
91281111	rs62025089	2.951e-23	-1.92419	-2.84417e-10
91281211	rs35787687	5.37758e-24	-2.25123	-1.37546
91281285	rs74251774	5.36948e-23	-3.50751e-10	-1.3256
91283743	rs28745020	8.81088e-24	-2.12634	-1.0066
91285839	rs2238331	5.74864e-24	-2.15891	-1.40104
91286013	rs2238332	5.35812e-24	-2.23453	-1.39577
91286359	rs2238333	6.62736e-24	-2.05315	-1.36457
91286491	rs2238334	7.09029e-24	-2.15964	-1.19056
91286957	rs76838462	7.84845e-24	-2.11929	-1.12931
91287027	rs12440433	2.7757e-22	-3.50751e-10	0.317153
91287076	rs7184002	7.82786e-24	-2.15104	-1.10019
91287412	rs7162960	5.23507e-24	-2.2512	-1.40234
91287880	rs143635021	2.59379e-22	-3.50751e-10	0.249369
91288324	rs74251776	2.99308e-22	-3.50751e-10	0.392552
91288355	rs8034371	5.28994e-24	-2.25255	-1.39056
91288608	rs56087533	5.27042e-24	-2.25199	-1.39482
91289099	rs6496721	5.2601e-24	-2.25371	-1.39506
91289405	rs6496722	5.22798e-24	-2.25303	-1.40187
91289428	rs62025112	2.42841e-23	-2.1191	-2.84417e-10
91289553	rs6496723	8.18098e-24	-2.05611	-1.151
91289730	rs6496724	6.65232e-24	-2.22282	-1.19114
91289835	rs28384969	3.63639e-22	0.587242	-2.84417e-10
91290366	rs2238335	1.9334e-23	-1.87318	-0.473873
91291087	rs28384978	5.83864e-23	-3.50751e-10	-1.24184
91291229	rs57993389	1.97318e-23	-1.88819	-0.438494
91291247	rs111560806	6.96472e-23	-1.06548	-2.84417e-10
91291585	rs8031428	8.70729e-24	-2.07346	-1.0713
91291989	rs28384984	3.66393e-22	-3.50751e-10	0.594786
91293809	rs28745026	2.15924e-23	-2.23658	-2.84417e-10
91294274	rs16944775	1.67233e-23	-1.95973	-0.532386
91294897	rs7183841	8.05424e-24	-2.18179	-1.04093
91295110	rs28384991	1.71018e-22	-3.50751e-10	-0.167151
91295363	rs28384993	2.16913e-23	-2.23201	-2.84417e-10
91295829	rs28384995	4.0137e-23	-1.61662	-2.84417e-10
91295960	rs6496725	7.55739e-24	-2.18317	-1.10323
91296919	rs28384998	2.18616e-23	-2.22419	-2.84417e-10
91297215	rs28384999	3.55271e-22	-3.50751e-10	0.563961
91297264	rs28385000	3.50174e-22	-3.50751e-10	0.549509
91297456	rs2285460	8.63834e-24	-2.19889	-0.953822
91297624	rs28385003	3.47317e-22	-3.50751e-10	0.541319
91297739	rs3213193	5.12064e-23	-3.50751e-10	-1.37306
91298766	rs28385008	2.16503e-22	0.0686815	-2.84417e-10
91299524	rs2283447	2.14398e-23	-1.23432	-1.00936
91299594	rs62025113	2.1361e-23	-2.24735	-2.84417e-10
91299613	rs56145643	1.09289e-23	-2.24701	-0.670502
91299840	rs35163648	2.65892e-23	-2.02841	-2.84417e-10
91301081	rs57007536	2.46904e-23	-1.00081	-1.10169
91302011	rs3784784	2.42396e-23	-1.02763	-1.0933
91302134	rs3784783	2.68189e-22	-3.50751e-10	0.28277
91302248	rs3784782	2.39388e-23	-1.02763	-1.10579
91302729	rs116871918	2.2305e-22	-3.50751e-10	0.0984768
91303411	rs28385009	2.3262e-22	-3.50751e-10	0.140487
91304873	rs28385015	5.29697e-23	-1.3392	-2.84417e-10
91305055	rs12438412	1.89179e-22	-3.50751e-10	-0.0662266
91306067	rs28385019	5.84901e-23	-0.399596	-0.840468
91306623	rs12442356	2.27935e-22	-3.50751e-10	0.120138
91306667	rs28385022	5.53909e-23	-1.29451	-2.84417e-10
91306740	rs28385023	1.64861e-23	-2.25261	-0.253792
91307410	rs2518968	3.63379e-23	-2.04847	0.332416
91307677	rs464822	1.08167e-23	-2.17329	-0.754547
91308241	rs28385024	6.21045e-23	-1.1801	-2.84417e-10
91308350	rs28385025	9.31194e-23	-0.775038	-2.84417e-10
91308705	rs28385029	7.84649e-23	-0.94627	-2.84417e-10
91308728	rs17181698	7.76955e-23	-0.956123	-2.84417e-10
91309080	rs62025114	2.25059e-23	-2.19514	-2.84417e-10
91309278	rs28385032	2.37187e-22	-3.50751e-10	0.159926
91309324	rs3784781	2.72046e-23	-0.744704	-1.26083
91309475	rs3784780	2.54058e-23	-0.790557	-1.28339
91309993	rs62025115	2.28867e-23	-2.17837	-2.84417e-10
91310531	rs77547928	2.13027e-23	-2.25009	-2.84417e-10
91310732	rs77156184	8.79825e-23	-0.831783	-2.84417e-10
91310843	rs77039044	2.53888e-23	-0.790557	-1.28406
91310964	rs117583797	9.01551e-23	-0.807389	-2.84417e-10
91311017	rs2518967	1.17842e-23	-2.25051	-0.591649
91311292	rs12439865	2.53229e-22	-3.50751e-10	0.225373
91311326	rs7162918	5.77814e-24	-2.18095	-1.37389
91311758	rs28385037	2.31454e-23	-2.16713	-2.84417e-10
91312313	rs17273206	2.60498e-23	-0.761054	-1.28786
91312823	rs3815003	6.30544e-24	-2.12495	-1.34255
91313224	rs8031341	2.38938e-23	-0.864746	-1.27056
91313245	rs28385042	2.81816e-23	-1.97025	-2.84417e-10
91313316	rs28385043	7.81568e-24	-2.16803	-1.08476
91313553	rs2238336	2.487e-23	-0.789777	-1.30548
91313628	rs28385048	2.19544e-23	-2.21995	-2.84417e-10
91314213	rs74492724	2.93936e-22	-3.50751e-10	0.374442
91314327	rs182614282	2.28299e-22	-3.50751e-10	0.121737
91314460	rs145663563	4.46042e-21	3.09408	-2.84417e-10
91314750	rs117988672	9.39084e-23	-0.7666	-2.84417e-10
91314959	rs7170919	7.66046e-24	-2.09442	-1.17843
91315353	rs16944798	6.39373e-24	-2.25333	-1.20027
91315498	rs8036601	7.29569e-24	-2.25105	-1.07059
91315661	rs78055945	1.39485e-22	-3.50751e-10	-0.370963
91315709	rs60909729	5.57764e-24	-2.22954	-1.36062
91315837	rs58665872	2.3396e-22	-3.50751e-10	0.146229
91316224	rs6496726	3.24832e-23	-0.607676	-1.22052
91316425	rs8036974	7.47527e-24	-2.254	-1.04332
91316433	rs112892868	7.59092e-24	-2.24338	-1.03858
91316477	rs113201773	2.39649e-22	-3.50751e-10	0.170256
91316608	rs149196123	2.34751e-22	-3.50751e-10	0.149603
91316878	rs72751834	2.52377e-23	-0.731	-1.34958
91316943	rs2611649	1.41749e-23	-2.25192	-0.405521
91317368	rs146845689	2.68972e-23	-2.0169	-2.84417e-10
91317430	rs73498481	5.62804e-24	-2.24235	-1.33881
91317571	rs146554863	2.53075e-23	-2.07782	-2.84417e-10
91317876	rs138622274	7.4419e-24	-2.25378	-1.04801
91318158	rs16944803	2.99459e-23	-0.658332	-1.2512
91318456	rs77261512	2.1779e-22	-3.50751e-10	0.0746125
91318590	rs56364330	7.26393e-24	-2.24681	-1.07919
91318730	rs55788089	6.11452e-24	-2.22373	-1.27453
91318893	rs8034264	2.29135e-22	-3.50751e-10	0.125391
91318894	rs8033056	2.28358e-22	-3.50751e-10	0.121994
91319246	rs72751835	2.43712e-23	-0.795516	-1.32
91319397	rs8033935	2.26048e-22	-3.50751e-10	0.111828
91319875	rs143889958	3.26554e-22	0.479676	-2.84417e-10
91320022	rs73498494	2.45683e-23	-0.714075	-1.39339
91320531	rs56729168	5.68071e-24	-2.25406	-1.31779
91320780	rs12594305	4.96965e-23	-3.50751e-10	-1.40299
91320979	rs12440874	2.42127e-22	-3.50751e-10	0.180542
91321200	rs7164724	3.20024e-23	-0.599927	-1.24318
91321435	rs7165790	1.18523e-23	-2.08961	-0.746783
91321482	rs72751839	3.42474e-23	-0.549914	-1.2254
91321603	rs72751840	3.72959e-23	-0.449374	-1.24066
91321781	rs72751843	3.4068e-23	-0.549914	-1.23065
91321818	rs78574772	2.29147e-22	-3.50751e-10	0.125444
91322358	rs58601563	5.81944e-24	-2.24907	-1.29864
91322837	rs10220853	2.99942e-23	-1.90792	-2.84417e-10
91323101	rs4932363	2.72399e-23	-2.00424	-2.84417e-10
91323270	rs8037430	1.7425e-23	-2.12003	-0.330982
91323357	rs55968354	8.76573e-23	-1.58132	0.745834
91324491	rs7182908	3.21283e-23	-0.48837	-1.35081
91324595	rs10220860	3.02641e-23	-1.89896	-2.84417e-10
91324603	rs28385050	3.37035e-23	-0.533626	-1.25769
91325622	rs453052	1.1207e-22	-1.60895	1.01915
91325761	rs28385054	5.36521e-24	-2.25049	-1.3785
91325922	rs28385056	3.29498e-23	-0.549914	-1.26402
91326099	rs2227935	3.5613e-23	-1.73621	-2.84417e-10
91327243	rs28385061	5.48226e-24	-2.23156	-1.37584
91327841	rs28385062	2.59119e-23	-0.780342	-1.27388
91328932	rs7179921	1.35948e-23	-1.33514	-1.36409
91328983	rs28745031	3.33979e-23	-0.517261	-1.28317
91329029	rs28745032	3.43322e-23	-0.482649	-1.29019
91329122	rs117321784	2.17829e-22	-3.50751e-10	0.0747915
91329290	rs28745033	2.31728e-23	-2.16594	-2.84417e-10
91329375	rs28745034	3.33711e-23	-0.517261	-1.28397
91329514	rs62025119	2.87793e-23	-1.94926	-2.84417e-10
91329566	rs72751852	3.38256e-23	-0.500821	-1.28688
91329819	rs80146586	2.24427e-23	-2.19796	-2.84417e-10
91330078	rs112928522	5.4308e-24	-2.24127	-1.37557
91330095	rs113381368	5.46249e-24	-2.2406	-1.37042
91330390	rs78791431	2.84171e-23	-1.96193	-2.84417e-10
91330436	rs113324048	3.44369e-23	-0.482649	-1.28714
91330525	rs112868764	2.06233e-23	-1.03094	-1.25157
91330529	rs140945543	5.60113e-24	-2.21835	-1.3676
91330983	rs111362737	3.63452e-23	-0.425669	-1.29019
91331405	rs7178014	1.1877e-23	-1.98813	-0.846194
91331546	rs7175811	1.11109e-23	-1.9961	-0.904898
91331678	rs28692593	2.9131e-23	-1.93712	-2.84417e-10
91332096	rs113628089	3.04652e-23	-1.89233	-2.84417e-10
91332308	rs139700179	2.16393e-22	0.068175	-2.84417e-10
91333409	rs28385071	4.04194e-23	-1.60961	-2.84417e-10
91333475	rs2380163	5.37857e-24	-2.24893	-1.37756
91334179	rs2072352	2.09975e-23	-1.25982	-1.0047
91334258	rs2072351	1.43209e-23	-1.28825	-1.35895
91334517	rs28385078	4.11445e-23	-1.59183	-2.84417e-10
91334730	rs4932364	6.46021e-24	-2.06261	-1.38065
91334859	rs28385080	1.39853e-23	-1.31815	-1.35277
91334886	rs72751857	3.85878e-23	-0.37316	-1.28282
91335073	rs138492132	3.60836e-23	-0.442452	-1.28063
91335112	rs62025120	2.96003e-23	-1.92114	-2.84417e-10
91335282	rs76151225	7.25917e-23	-3.50751e-10	-1.02407
91335433	rs7176548	2.11858e-23	-1.27422	-0.981373
91335601	rs8026723	3.66138e-23	-0.425669	-1.28282
91335670	rs8042743	3.69937e-23	-0.418958	-1.27921
91335672	rs8026761	3.77782e-23	-0.402223	-1.27497
91335708	rs28385083	1.81992e-22	-3.50751e-10	-0.104956
91335806	rs17273528	3.53036e-23	-0.45916	-1.28577
91336212	rs28385088	1.88575e-22	-3.50751e-10	-0.0694241
91336265	rs72751858	3.49777e-23	-0.475791	-1.27842
91336298	rs72751859	3.49777e-23	-0.475791	-1.27842
91336351	rs72751860	3.61635e-23	-0.442452	-1.27842
91336395	rs28385089	1.81023e-22	-3.50751e-10	-0.110298
91336405	rs28385090	3.67756e-23	-0.425669	-1.27842
91336443	rs3213194	2.04879e-23	-1.42698	-0.862111
91336742	rs28385093	3.68578e-23	-0.425669	-1.27618
91336744	rs28385094	3.66943e-23	-0.425669	-1.28063
91336813	rs28385095	3.68231e-23	-0.425669	-1.27713
91336852	rs28385096	3.68231e-23	-0.425669	-1.27713
91336856	rs28385098	4.9733e-23	-3.50751e-10	-1.40225
91336989	rs28385099	3.75337e-23	-0.40881	-1.27487
91337086	rs8027126	5.34382e-24	-2.23453	-1.39845
91337208	rs10083584	6.17965e-24	-2.08586	-1.4018
91337479	rs2227933	3.68021e-23	-0.390178	-1.31319
91337796	rs6496727	3.10207e-23	-1.87427	-2.84417e-10
91337935	rs28385105	1.88575e-22	-3.50751e-10	-0.0694241
91338023	rs28385106	3.80683e-23	-0.390178	-1.27936
91338077	rs7173846	5.9459e-24	-2.12314	-1.40308
91338160	rs7179346	5.93409e-24	-2.12454	-1.40367
91338393	rs28385107	1.9037e-22	-3.50751e-10	-0.0599534
91338475	rs28385108	1.89171e-22	-3.50751e-10	-0.0662712
91338756	rs2283448	2.21595e-23	-1.4001	-0.810555
91338936	rs28385109	4.0161e-23	-0.338898	-1.27713
91339012	rs2283449	2.1918e-23	-1.3865	-0.83511
91339018	rs28385111	3.98639e-23	-0.338898	-1.28455
91339157	rs28385112	4.12302e-23	-0.302596	-1.28715
91339662	rs11855811	5.28593e-24	-2.24468	-1.3992
91339664	rs28385115	5.30928e-24	-2.24027	-1.3992
91339782	rs28385116	6.14286e-24	-2.0916	-1.40203
91340251	rs72751868	4.22574e-23	-0.302596	-1.26254
91340331	rs72751869	4.14598e-23	-0.321653	-1.26254
91340472	rs112045165	4.08085e-23	-0.338898	-1.26113
91340493	rs113768250	4.07509e-23	-0.338898	-1.26254
91340516	rs62025121	3.07826e-23	-1.88197	-2.84417e-10
91340595	rs113378500	4.15582e-23	-0.321653	-1.26017
91340681	rs8031049	4.15582e-23	-0.321653	-1.26017
91340941	rs16944831	5.31466e-24	-2.23696	-1.40149
91340995	rs2380165	1.49391e-23	-1.35594	-1.249
91341057	rs28385117	5.24965e-24	-2.24889	-1.40187
91341067	rs4514654	2.21863e-23	-2.20944	-2.84417e-10
91341075	rs3213195	3.99392e-23	-0.353264	-1.2683
91341360	rs28385120	1.96624e-22	-3.50751e-10	-0.0276257
91341599	rs17273842	4.18008e-23	-0.310482	-1.26552
91341736	rs7176753	5.26686e-24	-2.24429	-1.40319
91341977	rs7176619	5.35054e-24	-2.22867	-1.40305
91342131	rs112691277	4.353e-23	-0.250422	-1.28505
91342150	rs113440200	4.456e-23	-0.238101	-1.27398
91342206	rs1269997	4.13051e-23	-2.09085	0.502915
91342236	rs72751872	4.58378e-23	-0.149224	-1.33459
91342266	rs112354618	5.27057e-24	-2.24488	-1.40191
91342540	rs7165074	4.19343e-23	-0.267714	-1.3051
91342955	rs28385124	3.11325e-23	-1.87067	-2.84417e-10
91343156	rs28385125	4.33582e-23	-0.267714	-1.27171
91343456	rs62025122	3.11325e-23	-1.87067	-2.84417e-10
91343604	rs17273891	4.42172e-23	-0.250159	-1.26965
91343636	rs112344256	4.42172e-23	-0.250159	-1.26965
91343734	rs113653448	4.4126e-23	-0.250159	-1.27171
91343803	rs111753293	4.42172e-23	-0.250159	-1.26965
91344071	rs17273905	4.42172e-23	-0.250159	-1.26965
91344175	rs112885704	4.42172e-23	-0.250159	-1.26965
91344246	rs114665443	4.42172e-23	-0.250159	-1.26965
91344287	rs113712978	4.42172e-23	-0.250159	-1.26965
91344334	rs2677725	2.42512e-23	-2.12045	-2.84417e-10
91344666	rs7182287	4.31612e-23	-0.27433	-1.26965
91344728	rs7162087	4.51077e-23	-0.23253	-1.26734
91345140	rs28385129	4.43195e-23	-0.250159	-1.26734
91345156	rs7162199	4.44229e-23	-0.250159	-1.26501
91345206	rs28385130	4.51658e-23	-0.231242	-1.26734
91345348	rs16944840	5.38948e-24	-2.22771	-1.39676
91345473	rs28385131	4.51077e-23	-0.23253	-1.26734
91345524	rs17274032	4.51077e-23	-0.23253	-1.26734
91345873	rs17274074	4.51077e-23	-0.23253	-1.26734
91345927	rs28385132	4.46977e-23	-0.250159	-1.25884
91346085	rs28385135	4.5213e-23	-0.23253	-1.26501
91346251	rs387833	8.56789e-23	-1.86836	1.01004
91346378	rs28385136	4.6167e-23	-0.213049	-1.26361
91346923	rs2227934	4.62767e-23	-0.213049	-1.26123
91347135	rs28385139	4.71072e-23	-0.195261	-1.26123
91347302	rs2301602	7.52312e-23	-1.94133	0.952973
91347755	rs454060	1.17908e-22	-1.31012	0.771101
91347784	rs405610	4.25335e-23	-2.14278	0.584155
91347941	rs28745035	4.71072e-23	-0.195261	-1.26123
91347960	rs28745036	5.3538e-24	-2.22771	-1.4034
91347961	rs28745037	5.35866e-24	-2.22674	-1.40347
91348208	rs7403638	5.31423e-24	-2.23536	-1.40318
91348275	rs28385143	4.88244e-23	-0.159458	-1.26123
91348570	rs142786301	4.50963e-23	-1.50012	-2.84417e-10
91348768	rs111385769	4.90597e-23	-0.159458	-1.25643
91349061	rs72753645	5.08328e-23	-0.12154	-1.25884
91349263	rs2283450	4.9831e-23	-0.141443	-1.25884
91349404	rs117715039	9.35222e-23	-3.50751e-10	-0.770722
91349445	rs117093585	2.2146e-22	-3.50751e-10	0.0913195
91349470	rs416014	4.26758e-23	-2.08507	0.529777
91349626	rs113043713	4.60983e-23	-1.47814	-2.84417e-10
91349726	rs112816216	5.10798e-23	-0.12154	-1.25399
91349957	rs72753646	3.35577e-23	-1.79565	-2.84417e-10
91350039	rs17274116	5.02617e-23	-0.135252	-1.25643
91350160	rs2283451	1.03709e-23	-2.23892	-0.730993
91350167	rs2283452	1.08074e-23	-2.22849	-0.700199
91350871	rs60932573	5.24366e-24	-2.24889	-1.40301
91350934	rs56742304	5.34524e-24	-2.22961	-1.40311
91351102	rs4932365	2.3953e-23	-2.13283	-2.84417e-10
91351868	rs2270132	7.33066e-23	-1.64273	0.628462
91351930	rs389480	5.8735e-23	-1.85337	0.617486
91352001	rs9282617	2.11387e-22	-3.50751e-10	0.0447689
91352158	rs17182722	4.89359e-23	-1.41841	-2.84417e-10
91352197	rs28385150	3.56193e-23	-1.73603	-2.84417e-10
91352774	rs436723	1.48355e-22	-1.19035	0.881038
91352927	rs2270131	5.97744e-23	0.0251272	-1.24347
91353029	rs9282612	5.9639e-23	0.0251272	-1.24574
91353119	rs2073919	6.0515e-23	0.0397082	-1.24574
91353457	rs149236480	5.12776e-23	-3.50751e-10	-1.37167
91353584	rs11073953	6.36929e-23	-2.14259	0.987746
91353604	rs12592875	4.96155e-23	-2.24573	0.841109
91353763	rs116412934	4.39651e-23	-1.52552	-2.84417e-10
91353769	rs7172314	1.89749e-22	-0.914452	0.851235
91354094	rs7179911	3.29192e-23	-1.81486	-2.84417e-10
91354505	rs1063147	5.81912e-23	0.0119345	-1.25712
91354521	rs7167216	7.51318e-23	-1.55855	0.568873
91354782	rs16944863	6.60216e-24	-2.05497	-1.36656
91355181	rs28385163	3.40538e-23	-1.78098	-2.84417e-10
91355244	rs145288264	2.16271e-23	-2.23497	-2.84417e-10
91355422	rs7170872	1.64796e-22	-0.97155	0.767338
91355485	rs2532105	2.17765e-23	-2.22809	-2.84417e-10
91355608	rs11637590	2.28166e-23	-2.18143	-2.84417e-10
91355732	rs2238337	8.06473e-23	-1.64335	0.724513
91356006	rs28385166	3.24942e-23	-1.82786	-2.84417e-10
91356089	rs28385167	2.65063e-23	-2.03154	-2.84417e-10
91356253	rs414634	1.38861e-23	-2.11527	-0.562764
91356380	rs17183237	6.20249e-23	0.0723459	-1.25373
91356504	rs401549	4.40188e-23	-2.19593	0.671627
91356528	rs28385170	3.1727e-23	-1.85175	-2.84417e-10
91356772	rs28385173	2.13817e-23	-2.24639	-2.84417e-10
91356885	rs374678	4.31236e-23	-2.18298	0.638128
91356963	rs9282616	5.32422e-24	-2.23963	-1.39702
91357028	rs9282615	3.1727e-23	-1.85175	-2.84417e-10
91357029	rs374294	3.11875e-23	-1.51379	-0.355114
91357039	rs9282613	2.39364e-23	-2.13352	-2.84417e-10
91357063	rs117379553	6.0225e-23	-3.50751e-10	-1.21083
91357488	rs17183344	6.42235e-23	0.136832	-1.28338
91357554	rs28363369	2.85914e-23	-1.95582	-2.84417e-10
91357587	rs439554	2.78803e-23	-1.52853	-0.452468
91357926	rs2239291	3.56428e-23	-2.2086	0.473226
91357933	rs2239292	6.21457e-23	0.113645	-1.29308
91358202	rs7165117	5.37672e-24	-2.22852	-1.39832
91359263	rs191591515	2.80608e-23	-1.97455	-2.84417e-10
91359265	rs13380207	3.1068e-23	-1.87274	-2.84417e-10
91359573	rs28363377	1.78045e-22	-3.50751e-10	-0.126882
91359640	rs16944884	5.30171e-24	-2.24691	-1.39398
91359755	rs431691	8.85717e-23	-1.4213	0.596187
91359767	rs28363379	2.69004e-23	-2.01678	-2.84417e-10
91360522	rs16944888	5.26291e-24	-2.25261	-1.39562
91361016	rs17274947	6.25084e-23	0.129452	-1.30307
91361135	rs62025147	2.65731e-23	-2.02902	-2.84417e-10
91361585	rs79408633	1.74819e-22	-3.50751e-10	-0.145171
91361681	rs62025148	2.5677e-23	-2.06333	-2.84417e-10
91361874	rs9282618	3.41791e-22	0.525278	-2.84417e-10
91361909	rs9282619	2.72273e-23	-2.0047	-2.84417e-10
91361910	rs9282620	2.68995e-23	-2.01681	-2.84417e-10
91361936	rs447804	7.9828e-23	-1.26949	0.340448
91362001	rs393974	4.19657e-23	-1.99212	0.420052
91362152	rs142211289	1.59859e-22	-3.50751e-10	-0.234626
91362331	rs139275279	1.74819e-22	-3.50751e-10	-0.145171
91362421	rs8029249	2.90483e-23	-1.93996	-2.84417e-10
91362773	rs79753541	1.79144e-22	-3.50751e-10	-0.120733
91363015	rs75421325	7.66259e-23	-3.50751e-10	-0.969985
91363156	rs74332658	1.775e-22	-3.50751e-10	-0.12995
91363303	rs16944894	9.08307e-23	0.447031	-1.24696
91363365	rs16944896	5.72989e-24	-2.22994	-1.33329
91364015	rs444325	1.81973e-23	-2.2539	-0.153745
91364027	rs384079	6.54004e-23	-0.905043	-0.223349
91364063	rs371402	6.67693e-23	-0.887086	-0.22059
91364286	rs79814880	2.31024e-23	-2.16899	-2.84417e-10
91364483	rs382457	2.42382e-23	-1.05603	-1.06496
91364599	rs6416558	7.33459e-23	-1.03032	0.0165812
91364868	rs2380167	5.61063e-24	-2.24521	-1.33905
91364995	rs117123469	4.05559e-23	-1.60624	-2.84417e-10
91365165	rs372098	3.56773e-23	-1.17464	-0.559766
91365169	rs372088	3.51119e-23	-1.19062	-0.559766
91365342	rs439188	1.59355e-23	-2.25395	-0.286418
91365477	rs8041787	1.81799e-23	-1.18042	-1.22819
91365968	rs72753669	6.831e-23	0.284333	-1.3692
91366130	rs17183763	7.28581e-23	0.336548	-1.35695
91366222	rs441399	4.70534e-23	-1.53043	0.072788
91366430	rs77675713	2.91043e-23	-1.93804	-2.84417e-10
91366561	rs145999086	5.18992e-23	-3.50751e-10	-1.35962
91366755	rs424634	1.54285e-23	-1.78798	-0.784722
91366933	rs62025149	2.85407e-23	-1.95759	-2.84417e-10
91367014	rs424002	1.3312e-23	-2.09949	-0.620773
91367234	rs112543789	5.92398e-23	0.11094	-1.33827
91367271	rs404623	1.14522e-23	-2.14762	-0.723122
91367647	rs55636022	5.73085e-24	-2.24954	-1.31352
91367718	rs75670921	4.21233e-23	-1.56832	-2.84417e-10
91367727	rs8038275	2.8211e-23	-1.96921	-2.84417e-10
91368042	rs3213196	5.19938e-23	0.0281495	-1.38595
91368300	rs117753091	1.16039e-22	-3.50751e-10	-0.554991
91368775	rs8037996	1.19604e-23	-2.14304	-0.684282
91368962	rs12439832	1.8702e-23	-0.981198	-1.39909
91368993	rs7179769	5.78348e-24	-2.24955	-1.30436
91369012	rs385143	1.24614e-23	-2.14461	-0.641677
91369048	rs11854746	4.36662e-23	-1.53235	-2.84417e-10
91369098	rs447723	1.18069e-23	-2.16109	-0.679146
91369128	rs116569123	7.378e-23	0.304828	-1.31266
91369131	rs78295041	2.91259e-23	-1.93729	-2.84417e-10
91369134	rs12439690	1.95827e-23	-0.934753	-1.39952
91369240	rs59615244	7.50933e-23	0.310123	-1.30031
91369273	rs72753676	1.89745e-23	-0.965807	-1.40002
91369449	rs7497407	1.23315e-22	-3.50751e-10	-0.494176
91369534	rs395184	2.31796e-23	-2.16565	-2.84417e-10
91369631	rs3940300	1.55406e-23	-2.15838	-0.407084
91369705	rs2079769	4.44791e-23	-0.192672	-1.32123
91369856	rs426015	1.18909e-23	-2.065	-0.768147
91369883	rs112285691	2.69803e-23	-2.01381	-2.84417e-10
91370366	rs57690203	1.08308e-23	-2.24877	-0.677756
91370378	rs62025150	2.92703e-23	-1.93235	-2.84417e-10
91370505	rs62025151	2.97628e-23	-1.91566	-2.84417e-10
91370603	rs16944902	4.14522e-23	-0.186506	-1.39787
91370640	rs72753679	2.24763e-23	-2.19646	-2.84417e-10
91370701	rs378996	1.50162e-23	-1.94973	-0.650068
91371447	rs16944906	5.88264e-24	-2.25321	-1.28371
91371609	rs10400851	5.40648e-24	-2.254	-1.36733
91371816	rs111762823	2.20527e-22	1.36657	-1.27947
91371830	rs10400855	5.83345e-24	-2.25407	-1.29124
91371928	rs113497996	5.82808e-24	-2.25404	-1.2922
91372054	rs376612	1.40063e-23	-1.99571	-0.673704
91372169	rs117988910	1.30453e-22	-3.50751e-10	-0.437911
91372284	rs61684626	1.73689e-22	1.12987	-1.28153
91373132	rs58095361	5.93456e-24	-2.25285	-1.27528
91373498	rs365931	3.16989e-23	-1.12445	-0.728191
91373555	rs12441755	1.27077e-22	-3.50751e-10	-0.464125
91373613	rs7495370	3.33063e-23	-1.17065	-0.632521
91374563	rs12443483	1.1569e-22	0.789945	-1.34795
91374603	rs181176213	1.86523e-22	-3.50751e-10	-0.080364
91374720	rs61112792	5.82831e-24	-2.25076	-1.29544
91374905	rs113241870	5.88089e-24	-2.25041	-1.2868
91375010	rs113924677	1.19308e-22	0.813234	-1.34045
91375065	rs112121326	2.39652e-22	1.39944	-1.22917
91375198	rs55974716	5.89073e-24	-2.24615	-1.28939
91375199	rs147975533	1.61041e-22	-0.227261	-2.84417e-10
91375250	rs150895960	4.96719e-23	-3.50751e-10	-1.40348
91375611	rs59835648	5.82667e-24	-2.24851	-1.29796
91375626	rs12101430	1.17784e-22	0.813234	-1.3533
91375627	rs12101885	1.20954e-22	0.836608	-1.35012
91375793	rs148919292	5.8647e-24	-2.24406	-1.2959
91376083	rs142270994	3.72147e-23	-1.69222	-2.84417e-10
91376161	rs4932366	5.84012e-24	-2.24562	-1.29855
91376277	rs73505649	5.91875e-24	-2.24288	-1.28792
91376409	rs73491628	5.91515e-24	-2.24508	-1.28632
91376639	rs138812753	9.39266e-23	-3.50751e-10	-0.766407
91376668	rs7173820	5.89995e-24	-2.25291	-1.28107
91376751	rs7174679	5.81979e-24	-2.24674	-1.30091
91376780	rs150316230	1.59564e-22	-3.50751e-10	-0.236477
91376940	rs7174413	6.21316e-24	-2.24624	-1.23601
91376957	rs7179843	5.81489e-24	-2.24572	-1.30278
91376978	rs56368738	5.92206e-24	-2.23382	-1.29642
91377250	rs2532103	2.83511e-23	-1.96425	-2.84417e-10
91377320	rs76240640	2.46225e-23	-2.10526	-2.84417e-10
91377564	rs12593622	7.27573e-23	-3.50751e-10	-1.02179
91377856	rs7179164	1.56406e-23	-2.0609	-0.498147
91377860	rs7179166	1.47123e-23	-1.58081	-1.03943
91378034	rs7181502	4.50393e-23	-0.712969	-0.788417
91378285	rs73491635	1.146e-23	-2.25134	-0.618717
91378297	rs116973864	9.87433e-23	-3.50751e-10	-0.716397
91378412	rs111989724	1.17787e-23	-2.25344	-0.589186
91378630	rs113652477	1.02337e-23	-2.2405	-0.742731
91379000	rs8030991	9.99686e-24	-2.24684	-0.759812
91379070	rs73491636	1.01333e-23	-2.24638	-0.746709
91379434	rs141883477	9.70429e-23	-3.50751e-10	-0.733768
91379999	rs7171099	1.20712e-23	-2.01929	-0.798806
91380250	rs78938562	2.01908e-23	-1.57728	-0.72641
91380309	rs149943797	9.88064e-23	-3.50751e-10	-0.715758
91380333	rs73491640	2.05429e-22	1.39045	-1.37427
91380431	rs116449376	4.69021e-23	-1.46086	-2.84417e-10
91380434	rs73491644	9.12277e-24	-2.22606	-0.872084
91380471	rs73491646	9.92298e-24	-2.22518	-0.78889
91380614	rs8182056	2.15743e-23	-0.966978	-1.27044
91380786	rs74661121	1.05507e-23	-1.54978	-1.40295
91380882	rs2532102	1.61979e-23	-1.44194	-1.08209
91381031	rs56079832	8.8853e-24	-2.25289	-0.87163
91381257	rs146672838	1.13548e-22	-3.50751e-10	-0.576697
91381359	rs112369416	2.45564e-23	-2.10795	-2.84417e-10
91381621	rs11073954	3.26461e-23	-2.20129	0.378093
91381748	rs117198914	1.23934e-22	-3.50751e-10	-0.489169
91381917	rs4932368	2.34024e-23	-2.15608	-2.84417e-10
91381944	rs138259291	2.23252e-23	-2.20321	-2.84417e-10
91381997	rs118025833	1.31809e-22	-3.50751e-10	-0.427566
91382348	rs11634558	1.36848e-23	-2.25065	-0.441981
91382462	rs60719815	1.30005e-22	-3.50751e-10	-0.441349
91382915	rs2532101	5.89361e-24	-2.18793	-1.34712
91382995	rs7402445	2.15021e-23	-1.76227	-0.478501
91383142	rs16944918	9.72553e-24	-1.80149	-1.23267
91383382	rs76199912	6.66837e-23	-3.50751e-10	-1.10896
91383607	rs28563082	5.94189e-24	-2.20712	-1.31977
91383766	rs16944923	2.54869e-23	-0.720464	-1.35029
91384632	rs144009289	2.1621e-23	-2.23526	-2.84417e-10
91384978	rs144884425	1.69492e-23	-2.21772	-0.260978
91385701	rs142497074	9.12209e-24	-2.22804	-0.870181
91386009	rs2532100	9.03782e-24	-2.13217	-0.975333
91386301	rs2532099	6.91413e-24	-2.22065	-1.1547
91386854	rs75984477	4.72918e-23	-1.45258	-2.84417e-10
91387074	rs6496730	7.82078e-24	-2.22418	-1.02795
91387084	rs57194486	6.39669e-24	-2.05214	-1.401
91387114	rs74356419	7.70889e-24	-1.88789	-1.37865
91387220	rs11639226	6.81188e-24	-2.21634	-1.17391
91387379	rs74874915	9.16601e-24	-1.76564	-1.32778
91388648	rs56079360	2.12204e-23	-2.25396	-2.84417e-10
91389939	rs116325325	1.04518e-23	-2.23232	-0.729832
91390400	rs2532110	8.25034e-24	-2.19322	-1.00544
91390454	rs2677727	6.17354e-23	-0.101853	-1.08421
91390651	rs12917588	8.33441e-22	1.41664	-2.84417e-10
91390686	rs2532109	1.02952e-22	-0.829494	0.154833
91390702	rs78571877	2.81426e-23	-1.97164	-2.84417e-10
91391082	rs11639374	6.86501e-24	-1.98908	-1.3934
91391264	rs143919862	2.3333e-22	-1.01296	1.15649
91392036	rs138800142	1.88214e-22	-0.0713401	-2.84417e-10
91392256	rs12185121	2.2742e-19	5.06597	1.95966
91393558	rs151085066	4.15033e-22	-3.50751e-10	0.719438
91394671	rs10083700	3.30807e-22	0.448218	0.0443978
91395480	rs7402264	2.73353e-20	4.32424	0.582771
91396633	rs146542762	3.08318e-23	-1.88037	-2.84417e-10
91397346	rs150160013	2.0195e-22	-0.000901923	-2.84417e-10
91397387	rs185320770	2.1219e-23	-2.25402	-2.84417e-10
91397673	rs11631655	6.56892e-24	-2.22447	-1.20211
91397733	rs34688434	1.40079e-21	1.93587	-2.84417e-10
91397771	rs77003790	4.54588e-22	0.810472	-2.84417e-10
91398600	rs34050628	4.56822e-22	2.09881	-1.28344
91399124	rs139884433	3.84422e-22	0.642821	-2.84417e-10
91399143	rs117721646	2.69026e-23	-2.0167	-2.84417e-10
91399157	rs193180540	9.49623e-23	-3.50751e-10	-0.75544
91400208	rs11853441	1.07913e-19	4.5715	1.70865
91401330	rs117789387	2.17961e-22	0.0753966	-2.84417e-10
91401467	rs12904679	1.18813e-21	1.77121	-2.84417e-10
91402803	rs11855381	4.08803e-19	7.40251	0.209556
91403052	rs74869799	1.11807e-18	8.6182	-2.84417e-10
91403646	rs7171165	4.65151e-19	7.44966	0.291541
91403674	rs7166599	2.08521e-15	17.433	-1.28376
91404705	rs4932370	3.3411e-15	18.0105	-1.38983
91404788	rs4932371	1.77655e-14	18.8654	-0.573775
91405041	rs151180249	1.6314e-21	2.08827	-2.84417e-10
91405684	rs12903530	7.10867e-24	-2.19007	-1.15754
91405752	rs12907779	7.54412e-24	-2.18297	-1.10518
91406146	rs7168951	4.03555e-15	16.8018	0.00764821
91406188	rs7167085	4.77369e-15	17.0126	-0.0350943
91407197	rs4932177	5.66674e-14	19.6095	-0.157954
91407275	rs4932372	2.69336e-14	19.4015	-0.693764
91407618	rs56340611	3.26911e-23	-1.82182	-2.84417e-10
91407740	rs75554891	3.22825e-23	-2.14759	0.313195
91407994	rs7497418	6.72692e-15	17.3937	-0.0732228
91409514	rs8029440	9.68495e-14	20.1901	-0.202568
91409622	rs62026672	8.06678e-23	-0.918581	-2.84417e-10
91409661	rs76941693	6.38334e-23	-3.50751e-10	-1.15264
91409905	rs79742014	2.15041e-23	-2.24068	-2.84417e-10
91410009	rs3759929	7.41791e-15	17.6095	-0.191278
91411656	rs4932178	1.30463e-13	20.3244	-0.0389531
91412576	rs149223426	5.40024e-23	-3.50751e-10	-1.31989
91413713	rs143380995	6.21242e-23	-3.50751e-10	-1.17979
91415633	rs78569252	1.90202e-22	-0.0608336	-2.84417e-10
91416550	rs17514846	6.2263e-07	34.6082	1.05559
91416565	rs80291522	2.05124e-22	0.0146922	-2.84417e-10
91416605	rs1981458	1.86845e-22	-0.0786405	-2.84417e-10
91416872	rs113579461	2.21161e-22	0.0899693	-2.84417e-10
91417330	rs75000622	2.05124e-22	0.0146922	-2.84417e-10
91417850	rs111239956	1.00116e-22	-0.702596	-2.84417e-10
91418237	rs59596774	1.8643e-23	-1.55124	-0.832208
91418297	rs8032315	4.44221e-11	26.5997	-0.483825
91418394	rs8027450	1.13028e-11	25.2404	-0.493269
91418544	rs4405529	2.09069e-22	0.0337429	-2.84417e-10
91418591	rs4526996	2.15328e-22	0.063244	-2.84417e-10
91418723	rs60994696	2.34643e-23	-1.52099	-0.632449
91420552	rs12917264	1.66345e-22	-0.19486	-2.84417e-10
91420940	rs2071410	5.81459e-11	26.8718	-0.486703
91420973	rs1573643	1.14622e-12	23.604	-1.14544
91421010	rs72755373	8.18446e-22	1.39849	-2.84417e-10
91421063	rs141645121	5.50192e-23	-3.50751e-10	-1.30124
91421283	rs1573644	2.42018e-13	22.097	-1.1936
91421806	rs28402904	1.91751e-22	-0.0527212	-2.84417e-10
91422521	rs78164913	2.12403e-23	-2.25302	-2.84417e-10
91422543	rs8039305	2.03737e-06	35.1381	1.71122
91423339	rs6225	2.43793e-23	-2.11519	-2.84417e-10
91423543	rs6224	2.84499e-05	37.595	1.89073
91423825	rs75493298	2.39825e-22	-1.3779	1.54889
91424574	rs6226	1.08599e-06	32.5581	3.66198
91425232	rs6227	8.3942e-11	27.0426	-0.290402
91426560	rs4702	0.99991	46.4214	3.53167
91426687	rs78192020	2.2043e-22	0.0866618	-2.84417e-10
91426733	rs79596457	1.91685e-22	-0.0530692	-2.84417e-10
91426816	rs79865852	2.72428e-22	-1.24562	1.54408
91426976	rs117634758	7.18918e-23	-1.03376	-2.84417e-10
91427481	rs112565281	2.48755e-22	0.207549	-2.84417e-10
91427692	rs138682554	4.16027e-23	-1.58075	-2.84417e-10
91427872	rs35346340	8.46091e-12	25.4789	-1.02139
91428188	rs76642265	1.87934e-22	-0.0728273	-2.84417e-10
91428197	rs2071382	8.76884e-06	37.0111	1.29771
91428290	rs11539637	2.56588e-06	35.8397	1.24022
91428589	rs7183988	1.3154e-05	36.2047	2.50969
91428636	rs7177338	2.11438e-05	36.4896	2.69941
91428955	rs1894400	4.86713e-12	24.9091	-1.00448
91429042	rs1894401	1.20408e-05	36.9537	1.67226
91429176	rs7497304	6.51133e-12	25.1508	-0.955143
91429237	rs6496735	9.59371e-23	-1.37893	0.633704
91429287	rs4932373	3.66506e-12	24.611	-0.990089
91429519	rs7402461	7.20617e-23	-1.42619	0.394788
91429593	rs7403760	5.98267e-23	-3.50751e-10	-1.21747
91429979	rs7402187	3.17455e-23	-2.00698	0.155807
91430406	rs72755383	4.86357e-22	0.878022	-2.84417e-10
91430436	rs2071383	5.2333e-23	-1.44147	0.0901815
91430617	rs2071384	1.00741e-15	13.9956	1.42617
91430647	rs28438927	1.17068e-22	0.480193	-1.02635
91430907	rs4932179	8.57843e-16	13.7261	1.53489
91430992	rs62026673	2.09505e-22	0.0358273	-2.84417e-10
91431255	rs4932374	1.43339e-15	14.2459	1.52844
91431461	rs144979467	3.55817e-22	0.565497	-2.84417e-10
91431470	rs4548831	1.43339e-15	14.2459	1.52844
91431524	rs4533264	1.64684e-15	14.35	1.56317
91431856	rs76792278	9.82247e-23	0.366193	-1.08786
91432707	rs111693762	2.14639e-22	0.060037	-2.84417e-10
91433265	rs4932376	4.22716e-15	15.1781	1.67782
91433954	rs199942096	1.94617e-23	-2.17147	-0.169003
91435002	rs55670715	3.84472e-21	2.94553	-2.84417e-10
91435185	rs185783165	8.38368e-23	-3.50751e-10	-0.880049
91435186	rs368044358	8.38368e-23	-3.50751e-10	-0.880049
91435422	rs12909124	2.28299e-17	9.35716	2.2775
91435516	rs11638635	3.0616e-17	9.62702	2.30109
91437388	rs2521501	1.71255e-11	25.3055	-0.142854
91439168	rs146949209	1.70469e-22	-0.170368	-2.84417e-10
91440926	rs8182016	9.74522e-16	13.1949	2.19365
91441086	rs1029420	9.1324e-18	10.0121	0.706284
91441207	rs2677737	6.3339e-16	12.7804	2.17726
91441383	rs2521500	5.46206e-16	12.5973	2.21227
91441673	rs2677738	5.03417e-16	12.5973	2.13069
91441678	rs2677739	5.36154e-16	12.6603	2.13069
91441729	rs2521499	5.17234e-16	12.5973	2.15777
91442152	rs2521498	9.78275e-18	10.0345	0.75268
91442215	rs78861158	5.5346e-23	-0.12598	-1.16934
91443059	rs10744971	4.15391e-18	9.28813	0.642513
91443525	rs7164582	1.54254e-22	0.189411	-0.45973
91443960	rs72755399	1.23923e-23	-1.56812	-1.22372
91443992	rs113405020	8.70455e-24	-2.02189	-1.12319
91444046	rs12441618	8.97435e-23	-0.948295	0.13633
91444188	rs11635388	1.72178e-23	-1.1773	-1.28568
91444340	rs34128242	2.63298e-23	-2.03822	-2.84417e-10
91444372	rs117966001	5.13402e-23	-3.50751e-10	-1.37045
91444375	rs11856281	7.35206e-22	2.48982	-1.1986
91444476	rs12437758	8.08514e-23	0.475635	-1.39194
91444573	rs11073957	8.24926e-23	0.505786	-1.402
91445234	rs71407343	1.36527e-22	-0.392401	-2.84417e-10
91445276	rs116299775	2.35171e-23	-2.15119	-2.84417e-10
91446145	rs578110396	1.02451e-22	-0.679537	-2.84417e-10
91446472	rs734252	9.23997e-23	0.439579	-1.22238
91446922	rs112194177	2.28302e-23	-2.18084	-2.84417e-10
91447686	rs2238340	7.54251e-21	4.39634	-0.776953
91447727	rs145279799	5.00125e-23	-3.50751e-10	-1.39665
91447867	rs7184022	5.85958e-21	4.17264	-0.805727
91447899	rs12439805	1.07579e-23	-1.92406	-1.00922
91448005	rs113584386	6.41884e-24	-2.09505	-1.35463
91448166	rs71407345	6.06616e-23	-1.20361	-2.84417e-10
91449015	rs2072078	9.53317e-21	4.46617	-0.612557
91449654	rs2072077	9.62133e-24	-2.01723	-1.02771
91449702	rs12594307	9.07737e-24	-2.07543	-1.02771
91449760	rs12591833	9.22786e-24	-2.07888	-1.00781
91449810	rs11630752	2.26461e-23	-2.18893	-2.84417e-10
91449962	rs75521846	7.76943e-23	-0.956139	-2.84417e-10
91450236	rs74470807	9.40227e-23	-0.765384	-2.84417e-10
91450248	rs2239294	1.02402e-23	-2.06295	-0.919653
91450350	rs2239293	8.9872e-21	4.51404	-0.719407
91450441	rs2677744	8.28865e-23	0.512222	-1.40367
91450524	rs11073958	1.02878e-23	-2.08606	-0.891899
91451497	rs1057105	6.9677e-23	-1.06505	-2.84417e-10
91451919	rs150063647	2.13901e-23	-2.24599	-2.84417e-10
91451966	rs12915571	3.3523e-23	-1.79669	-2.84417e-10
91452106	rs2002739	3.7451e-21	4.08497	-1.16569
91452204	rs877285	4.07233e-21	4.16201	-1.15896
91452294	rs7183098	1.94543e-20	4.9363	-0.369393
91452595	rs2106673	4.07917e-21	4.1216	-1.11687
91452865	rs2677749	1.54033e-22	0.90849	-1.18025
91453131	rs3784779	1.92893e-20	4.84455	-0.286162
91453186	rs55689110	1.66285e-22	-0.195216	-2.84417e-10
91453299	rs139275243	3.50684e-22	-3.50751e-10	0.550966
91453860	rs139860103	2.17076e-23	-2.23126	-2.84417e-10
91454424	rs12442020	1.1734e-22	-3.50751e-10	-0.543843
91454571	rs1266495	1.95586e-23	-1.73343	-0.602076
91454837	rs71407346	7.06153e-23	-1.05167	-2.84417e-10
91455455	rs140404658	2.19088e-23	-2.22203	-2.84417e-10
91455458	rs80163910	6.45429e-24	-2.08866	-1.35552
91455618	rs6496737	1.80884e-20	4.88422	-0.390111
91455960	rs71407347	7.55086e-23	-0.984674	-2.84417e-10
91456102	rs1266492	2.38274e-21	3.70728	-1.2402
91456590	rs75478132	5.20173e-23	-3.50751e-10	-1.35734
91456607	rs148391309	2.44222e-23	-2.11343	-2.84417e-10
91456768	rs147546891	1.34736e-22	-3.50751e-10	-0.405602
91457064	rs140187955	1.69525e-22	-3.50751e-10	-0.175918
91457220	rs1266490	1.29233e-22	0.893132	-1.34044
91457297	rs2238339	8.57882e-23	-3.50751e-10	-0.85704
91457348	rs147715065	9.45458e-23	-3.50751e-10	-0.759836
91457810	rs2009105	1.23277e-23	-2.19461	-0.602468
91458406	rs72630484	1.21265e-23	-2.21505	-0.598479
91458485	rs1266489	5.84653e-23	-0.0638447	-1.17664
91458552	rs1266488	1.29885e-23	-2.13456	-0.610302
91458985	rs117550559	1.40767e-22	-0.361812	-2.84417e-10
91459475	rs12909056	9.05749e-23	-0.802743	-2.84417e-10
91459657	rs34141725	9.47862e-23	-0.757296	-2.84417e-10
91459925	rs4932377	1.19874e-23	-2.22212	-0.602948
91459981	rs4932180	1.24351e-23	-2.20501	-0.583386
91460284	rs1266486	4.07148e-22	0.665856	0.0344002
91460302	rs17635872	1.13993e-20	4.10856	-0.0761744
91460629	rs1266485	7.67759e-23	-0.96803	-2.84417e-10
91461154	rs17593311	4.81179e-23	-1.43527	-2.84417e-10
91461545	rs52828316	3.28562e-23	-1.81678	-2.84417e-10
91461571	rs140227601	5.73631e-23	-3.50751e-10	-1.25952
91461824	rs35968052	8.54037e-23	-0.861531	-2.84417e-10
91462406	rs1266483	8.18754e-23	0.195681	-1.0994
91463352	rs1266482	7.09241e-23	-1.04731	-2.84417e-10
91463561	rs1266481	6.03798e-23	-1.20827	-2.84417e-10
91463684	rs77517333	1.29457e-22	-0.445574	-2.84417e-10
91463842	rs4773	7.55588e-23	0.153513	-1.13752
91464141	rs144216634	3.15249e-23	-1.85814	-2.84417e-10
91464169	rs1059891	8.20375e-23	-0.901744	-2.84417e-10
91464462	rs146537715	6.81141e-23	-3.50751e-10	-1.08774
91464832	rs1266479	5.39881e-23	-1.32016	-2.84417e-10
91464975	rs10048033	9.83616e-21	4.46947	-0.584569
91465224	rs61746323	8.18693e-23	-0.903797	-2.84417e-10
91465649	rs34970738	2.50314e-23	-2.08879	-2.84417e-10
91465770	rs113316526	6.2205e-23	-1.17848	-2.84417e-10
91466040	rs145783595	5.94083e-22	1.0781	-2.84417e-10
91466054	rs34663407	7.07704e-23	-1.04948	-2.84417e-10
91466158	rs71407348	3.07002e-23	-1.88465	-2.84417e-10
91466262	rs35831960	5.64783e-23	-1.27506	-2.84417e-10
91467265	rs72630485	6.08315e-23	-3.50751e-10	-1.20081
91467502	rs12904457	4.52921e-23	-1.49579	-2.84417e-10
91467516	rs71407349	4.56351e-23	-1.48824	-2.84417e-10
91468232	rs35354063	6.89853e-23	-1.07503	-2.84417e-10
91468657	rs8035950	4.21606e-23	-1.56743	-2.84417e-10
91468800	rs76998504	1.29595e-22	-0.44451	-2.84417e-10
91469074	rs79682784	1.33183e-22	-0.417196	-2.84417e-10
91469231	rs12595262	1.11096e-22	-3.50751e-10	-0.598529
91469319	rs12913188	6.6487e-23	-1.11191	-2.84417e-10
91469846	rs12902422	2.4006e-21	3.75977	-1.28522
91470273	rs112666806	2.15553e-23	-2.2383	-2.84417e-10
91470364	rs4932181	1.165e-22	-3.50751e-10	-0.551026
91471277	rs116946744	1.27722e-22	-0.459068	-2.84417e-10
91472024	rs142660697	1.38713e-22	-0.376517	-2.84417e-10
91473957	rs71407350	7.02853e-23	-1.05636	-2.84417e-10
91474236	rs1052532	1.92972e-20	4.35477	0.204022
91474738	rs1052535	1.84497e-20	4.37231	0.141572
91475274	rs34967259	7.10153e-23	-1.04603	-2.84417e-10
91476055	rs11073959	1.26749e-20	4.08664	0.0518132
91476150	rs7166420	6.55456e-23	-0.609831	-0.516344
91476198	rs12902179	5.22447e-23	-0.82142	-0.531563
91476399	rs75937020	2.22917e-23	-2.2047	-2.84417e-10
91476455	rs2269902	5.5478e-23	-0.574549	-0.718385
91477461	rs1550636	1.15303e-22	0.377664	-0.939025
91477651	rs2004840	6.19941e-23	-0.716546	-0.465335
91478050	rs871078	5.77421e-22	1.02461	0.0250452
91478306	rs113028104	2.97866e-23	-1.91486	-2.84417e-10
91478544	rs17635974	1.75357e-20	4.32884	0.134236
91478961	rs182855617	5.81843e-23	-3.50751e-10	-1.2453
91479054	rs2289619	5.44266e-22	0.568223	0.422294
91479069	rs2289618	1.39933e-22	-3.50751e-10	-0.367759
91479971	rs8034780	9.46923e-23	-0.758288	-2.84417e-10
91480010	rs12904445	8.23385e-23	-0.217648	-0.680434
91480307	rs34127963	7.37625e-23	-1.00807	-2.84417e-10
91480313	rs28439737	7.04205e-24	-2.17733	-1.17969
91480720	rs8034014	8.7326e-23	0.146829	-0.986102
91480802	rs58890022	8.63324e-23	-0.235085	-0.61563
91480822	rs8034159	1.00757e-22	-0.100182	-0.596023
91480878	rs113945836	2.05986e-23	-1.84032	-0.443377
91481646	rs61485016	1.56125e-23	-2.09984	-0.461009
91482048	rs140644358	3.94916e-23	-1.63283	-2.84417e-10
91482153	rs181103618	5.75944e-23	-1.2555	-2.84417e-10
91482198	rs142310905	7.14356e-23	-1.04012	-2.84417e-10
91482524	rs74683759	7.365e-23	-1.0096	-2.84417e-10
91482719	rs71409368	7.29505e-23	-1.01914	-2.84417e-10
91482935	rs12440774	7.79092e-23	0.375829	-1.3292
91483169	rs66515583	6.5784e-23	-1.12254	-2.84417e-10
91483208	rs77514896	3.72563e-23	-1.6911	-2.84417e-10
91483257	rs11073960	9.10341e-23	0.533816	-1.3315
91483392	rs11073961	2.17302e-20	4.35191	0.325624
91483520	rs72630486	2.37231e-23	-2.13263	-0.0098367
91483531	rs17593423	2.35215e-22	0.15158	-2.84417e-10
91484033	rs71409369	1.33868e-22	-0.412068	-2.84417e-10
91484259	rs62026692	3.43355e-23	-1.77274	-2.84417e-10
91484717	rs12902285	1.39621e-22	-0.369989	-2.84417e-10
91484923	rs34713051	1.44095e-22	-0.338449	-2.84417e-10
91485049	rs34789563	1.50226e-22	-0.296783	-2.84417e-10
91485582	rs12907667	1.44095e-22	-0.338449	-2.84417e-10
91485663	rs113435518	3.71206e-23	-1.69475	-2.84417e-10
91485698	rs145502142	7.44789e-23	-3.50751e-10	-0.998405
91486305	rs8034551	8.71688e-23	-0.841074	-2.84417e-10
91486535	rs143242237	1.27668e-22	-3.50751e-10	-0.459486
91486853	rs12913674	1.22211e-22	-0.503175	-2.84417e-10
91486886	rs12913811	3.76698e-23	-1.68006	-2.84417e-10
91486958	rs145889031	7.43653e-23	-3.50751e-10	-0.999931
91487678	rs71409370	1.05352e-22	-0.651611	-2.84417e-10
91488186	rs74839044	6.2149e-23	-3.50751e-10	-1.17939
91488400	rs75102801	8.51365e-23	-3.50751e-10	-0.864665
91488472	rs57350755	1.32288e-23	-1.9782	-0.748323
91488676	rs4932379	5.90028e-23	0.17175	-1.40309
91489051	rs112135144	8.96733e-24	-2.00192	-1.11341
91489134	rs77706404	3.55147e-21	3.41704	-0.550844
91489222	rs111925238	1.09028e-23	-2.17326	-0.746641
91489452	rs67373863	2.4874e-23	-1.39438	-0.700719
91489685	rs11854429	4.08955e-21	3.57955	-0.572279
91489705	rs11857545	3.23707e-21	3.36868	-0.595179
91489802	rs2304939	1.33435e-23	-2.16772	-0.550169
91489919	rs12911432	1.05406e-22	-0.651097	-2.84417e-10
91490797	rs10459678	1.07271e-23	-2.18799	-0.748156
91490874	rs34169934	9.74421e-23	-0.729662	-2.84417e-10
91490894	rs12915155	3.09755e-21	3.36868	-0.639237
91491216	rs2304940	2.52547e-23	-1.40852	-0.671394
91491692	rs117918230	6.08144e-23	-1.20109	-2.84417e-10
91491760	rs2304941	2.4361e-23	-1.42076	-0.695179
91492034	rs28406911	7.08785e-24	-2.15935	-1.19119
91492100	rs2001749	7.46579e-24	-2.14996	-1.14863
91492231	rs3759927	1.07687e-22	-0.629692	-2.84417e-10
91492877	rs749938	1.09686e-23	-2.15656	-0.757325
91493059	rs17636026	1.89332e-23	-1.70224	-0.665766
91493207	rs7173521	8.27604e-24	-2.08879	-1.10676
91493334	rs8032947	9.88615e-24	-1.76021	-1.25758
91493589	rs35389361	3.77861e-23	-1.67698	-2.84417e-10
91493687	rs150705326	5.50394e-22	1.00171	-2.84417e-10
91493972	rs78738339	6.72131e-24	-2.16915	-1.23449
91494460	rs6496740	8.41954e-23	0.518345	-1.39413
91494471	rs8038738	3.61026e-21	3.37703	-0.494419
91494924	rs58739094	1.6867e-22	-0.180979	-2.84417e-10
91495001	rs10852139	1.43812e-23	-2.00906	-0.633942
91495264	rs12442304	1.93875e-23	-1.60037	-0.743919
91495632	rs117564299	1.11058e-22	-0.598872	-2.84417e-10
91496126	rs8039664	6.54688e-24	-2.10334	-1.32659
91496242	rs8041035	6.08845e-24	-2.19053	-1.312
91497239	rs11207	3.16816e-21	3.27806	-0.526069
91497515	rs3743452	1.47676e-21	2.57764	-0.588959
91498127	rs867468	1.45528e-21	2.54759	-0.573561
91498130	rs2001216	1.7753e-21	2.73955	-0.566748
91498246	rs2001217	5.52234e-23	0.0994507	-1.39698
91498281	rs4381579	5.53298e-23	0.106276	-1.40188
91498293	rs4505290	5.82292e-23	0.156703	-1.40124
91498429	rs12905855	8.90443e-22	2.05641	-0.573615
91498760	rs868547	1.18454e-21	2.38345	-0.615263
91499081	rs16945091	1.10258e-21	2.28971	-0.593217
91499328	rs1550638	2.01699e-23	-1.96541	-0.339321
91499346	rs1550637	6.77722e-21	3.70308	-0.190677
91499427	rs12911444	8.51981e-23	-0.863941	-2.84417e-10
91499813	rs8041774	3.62e-21	3.59037	-0.705059
91499986	rs4932380	1.2931e-23	-1.99752	-0.75178
91500260	rs11073963	1.76351e-20	4.65968	-0.190958
91500296	rs10852140	6.38702e-23	0.249589	-1.40166
91500554	rs146488462	4.51344e-23	-1.49928	-2.84417e-10
91502355	rs1105292	1.48079e-23	-2.24176	-0.371999
91502383	rs1105291	3.21684e-22	0.860564	-0.395915
91502660	rs71409373	3.89824e-23	-1.64581	-2.84417e-10
91502849	rs8038661	1.9163e-22	0.380485	-0.433839
91503049	rs6496741	2.82419e-23	-0.626939	-1.34117
91503058	rs71409374	3.64178e-23	-1.71386	-2.84417e-10
91503195	rs75390535	5.09321e-23	-3.50751e-10	-1.37843
91503752	rs1867220	9.40827e-24	-1.68652	-1.38081
91503871	rs1867219	9.49731e-24	-1.67531	-1.3826
91504181	rs3743451	1.52922e-23	-2.25254	-0.329038
91504665	rs12914031	4.1897e-23	-1.57371	-2.84417e-10
91505447	rs14484	4.44579e-23	-1.51438	-2.84417e-10
91505716	rs7166130	1.47943e-23	-2.24897	-0.365711
91505779	rs79548680	1.92388e-22	0.399655	-0.449063
91505827	rs79840930	2.22382e-23	-2.20711	-2.84417e-10
91506368	rs78514188	1.31012e-21	1.86895	-2.84417e-10
91506422	rs8028409	1.57941e-22	0.217421	-0.464118
91506452	rs2034085	6.38717e-24	-2.10421	-1.35042
91506518	rs80068698	2.26223e-23	-2.18999	-2.84417e-10
91506637	rs8037137	1.12562e-22	-0.135459	-0.449955
91506739	rs2034084	8.64313e-24	-1.77608	-1.37607
91507202	rs7171333	6.92344e-24	-2.01648	-1.35753
91507495	rs112770790	1.00779e-22	-0.0886151	-0.607378
91507779	rs191370363	2.86195e-22	-3.50751e-10	0.347753
91508028	rs76400732	4.17817e-23	-1.57646	-2.84417e-10
91508187	rs140343680	3.70527e-21	-3.50751e-10	2.90859
91508242	rs72630487	1.74364e-22	-3.50751e-10	-0.147775
91508422	rs139241557	2.40969e-23	-2.12684	-2.84417e-10
91508772	rs34797143	2.44285e-23	-2.11317	-2.84417e-10
91508803	rs4932182	7.14356e-24	-2.06584	-1.27687
91509592	rs7601	1.38405e-23	-1.50176	-1.17957
91509734	rs14280	7.37544e-24	-2.01078	-1.29998
91509858	rs79383275	3.85799e-23	-1.65619	-2.84417e-10
91509920	rs3743450	4.12937e-23	-1.58821	-2.84417e-10
91510282	rs11540565	4.02122e-23	-1.61475	-2.84417e-10
91511260	rs12910825	8.14127e-24	-1.90266	-1.30932
91511684	rs144254909	2.60422e-23	-2.0492	-2.84417e-10
91511749	rs75581761	2.16345e-23	-2.23463	-2.84417e-10
91512019	rs150296002	4.79107e-23	-1.43958	-2.84417e-10
91512067	rs2290203	4.0474e-23	-1.53284	-0.0754194
91512267	rs2290202	1.76385e-22	0.0550377	-0.191291
91513100	rs35309300	3.95523e-23	-1.6313	-2.84417e-10
91513157	rs2890156	1.70392e-22	0.0499645	-0.220781
91513322	rs145820777	3.85544e-22	-3.50751e-10	0.645734
91513325	rs34185899	3.98052e-23	-1.62492	-2.84417e-10
91513674	rs12911192	4.02625e-23	-1.6135	-2.84417e-10
91514035	rs4517768	2.54002e-23	-2.16251	0.0883471
91514707	rs59278520	1.04632e-22	-0.540992	-0.117478
91514721	rs4508401	1.18715e-23	-1.51428	-1.3205
91514760	rs11852999	2.44069e-23	-2.1818	0.0677436
91514797	rs11853024	1.32785e-23	-1.40223	-1.32054
91515263	rs28405499	5.45283e-24	-2.22116	-1.39163
91515489	rs59902579	1.04407e-22	-0.534221	-0.126405
91515638	rs28393051	5.83327e-24	-2.20331	-1.34203
91515740	rs4932381	2.48833e-23	-2.17951	0.0847875
91516004	rs28687863	5.57609e-24	-2.25229	-1.33814
91516015	rs1443256	1.15155e-23	-1.54473	-1.3205
91516737	rs35521046	3.87088e-23	-1.65285	-2.84417e-10
91516821	rs145858971	3.79123e-21	2.93152	-2.84417e-10
91517479	rs17636091	2.51729e-23	-2.15582	0.0726646
91517780	rs12898311	1.3422e-23	-1.3788	-1.33322
91517796	rs12899496	3.82309e-23	-1.66528	-2.84417e-10
91518316	rs533608690	6.8234e-23	-3.50751e-10	-1.08598
91519291	rs8031915	1.2992e-23	-1.41329	-1.3313
91519642	rs8035844	1.28458e-22	-0.47209	0.0187732
91519649	rs112458643	3.61476e-23	-1.72131	-2.84417e-10
91519660	rs8036430	4.38777e-23	-1.63321	0.105697
91519846	rs72759311	2.15836e-23	-2.23699	-2.84417e-10
91520099	rs8037254	1.30563e-23	-1.39832	-1.34133
91520131	rs12595025	1.64205e-22	0.11293	-0.320736
91520150	rs77871209	3.59365e-23	-1.72717	-2.84417e-10
91520159	rs12595029	1.32992e-23	-1.3846	-1.33661
91520287	rs12594925	9.30687e-23	-0.338284	-0.437299
91520308	rs12595052	3.05872e-23	-1.84666	-0.0416813
91520319	rs12593261	1.1501e-23	-1.57942	-1.28707
91521337	rs8042680	1.35385e-23	-1.35296	-1.35043
91521898	rs7167128	1.29748e-23	-1.39832	-1.34759
91521938	rs28708411	6.32642e-24	-2.25406	-1.21013
91522022	rs60640465	2.86922e-23	-2.16251	0.210216
91522070	rs8032722	4.37698e-23	-1.67358	0.143607
91522092	rs113343095	1.41444e-22	0.729593	-1.08661
91522253	rs8026714	1.22551e-22	-0.15332	-0.347076
91522597	rs28384140	6.91311e-24	-2.23664	-1.13886
91522966	rs10520699	9.88125e-23	-0.715697	-2.84417e-10
91523036	rs6496742	4.67844e-23	-1.60698	0.143607
91523222	rs78074442	4.97138e-23	-1.40264	-2.84417e-10
91523713	rs1867226	1.33559e-22	-0.437677	0.0232995
91524546	rs11854833	7.60586e-24	-2.2482	-1.0318
91525197	rs2301826	3.56197e-23	-1.91553	0.179513
91525318	rs11857612	6.829e-24	-2.25407	-1.13367
91525414	rs11855081	6.87339e-24	-2.24556	-1.1357
91525706	rs58694789	6.28307e-22	-3.50751e-10	1.13411
91526275	rs7180016	1.50213e-22	-0.335889	0.0390206
91527152	rs2285937	1.24912e-22	-0.520693	0.0393827
91527272	rs191367880	7.31051e-23	-3.50751e-10	-1.01702
91527451	rs8031684	1.28419e-22	-0.504565	0.0509389
91528070	rs2301825	1.46376e-22	-0.0726831	-0.250059
91528358	rs6496743	1.25273e-23	-1.43436	-1.34665
91528703	rs144802245	5.27522e-23	-1.34332	-2.84417e-10
91528823	rs34881088	3.6967e-23	-1.6989	-2.84417e-10
91528875	rs150333865	1.61774e-22	-0.00678648	-0.215931
91528961	rs8036115	1.44163e-22	-0.504565	0.166586
91529039	rs8037460	7.47133e-24	-2.22579	-1.07206
91529122	rs8042518	1.45529e-22	-0.504565	0.176023
91529452	rs60290423	1.54732e-22	-0.0229468	-0.244282
91530158	rs11853073	5.63962e-23	-1.61906	0.342537
91530182	rs144821440	8.01797e-23	-3.50751e-10	-0.92465
91530379	rs77332486	2.13786e-23	-2.24653	-2.84417e-10
91530675	rs8026781	1.9599e-22	-0.265951	0.235091
91530820	rs8028856	6.13865e-23	-1.60594	0.414204
91531039	rs144838796	6.82743e-23	-3.50751e-10	-1.08539
91531352	rs3803563	2.05063e-22	-0.248707	0.263103
91531798	rs17692742	3.65504e-23	-2.1927	0.482472
91531995	rs12594752	2.16522e-22	0.232204	-0.163435
91532630	rs6496745	2.17319e-22	-0.23139	0.303837
91532772	rs78128561	2.19046e-23	-2.22222	-2.84417e-10
91532869	rs6496746	1.84891e-22	-0.32411	0.234953
91533068	rs12899639	2.32162e-23	-2.16407	-2.84417e-10
91533296	rs13329634	6.95698e-24	-2.25391	-1.11527
91533816	rs8025699	2.26787e-22	-0.192318	0.307407
91534048	rs142848463	6.78378e-23	-3.50751e-10	-1.0918
91534106	rs12905197	3.74127e-23	-1.68691	-2.84417e-10
91534294	rs112553294	2.07311e-22	-0.211541	0.236839
91534373	rs72630488	3.69585e-23	-2.15202	0.452896
91534869	rs34210112	2.32162e-23	-2.16407	-2.84417e-10
91535329	rs76119208	2.02131e-22	0.170103	-0.170109
91536110	rs74037604	6.97309e-24	-2.1705	-1.19636
91536179	rs11855755	6.99285e-24	-2.25357	-1.11046
91536225	rs73502775	2.2679e-22	-0.161194	0.276297
91536627	rs6496747	1.30722e-23	-1.36904	-1.36939
91537070	rs12101952	7.41926e-24	-2.24968	-1.05516
91537136	rs12101302	6.73314e-24	-2.18394	-1.21793
91537406	rs72630489	4.82093e-23	-2.15016	0.716796
91537724	rs3784777	5.283e-23	-3.50751e-10	-1.34184
91537820	rs113028686	2.44708e-23	-2.11144	-2.84417e-10
91538767	rs2218342	3.2874e-22	0.486348	-2.84417e-10
91538907	rs34315029	2.81171e-23	-1.97254	-2.84417e-10
91538920	rs78029804	2.24693e-22	0.202916	-0.0971014
91539572	rs2386584	1.36794e-23	-1.63436	-1.05867
91540013	rs8042416	4.37788e-23	-2.19681	0.667043
91540326	rs112792074	2.3724e-23	-0.996621	-1.14581
91540777	rs34835304	2.1263e-23	-2.25195	-2.84417e-10
91540864	rs4932184	4.6798e-23	-2.17244	0.709358
91541648	rs12907381	2.1263e-23	-2.25195	-2.84417e-10
91541735	rs876874	4.16118e-23	-2.21264	0.632098
91542337	rs3743449	4.84752e-23	-2.19681	0.768944
91542696	rs144173340	5.70126e-23	-3.50751e-10	-1.26565
91542795	rs147817266	2.19087e-23	-2.22203	-2.84417e-10
91543407	rs11858306	6.66294e-24	-2.21412	-1.19824
91543520	rs112551166	2.1297e-23	-2.25036	-2.84417e-10
91543761	rs11073964	1.50006e-23	-1.56073	-1.04011
91544076	rs12899811	5.35687e-23	-0.287673	-1.04028
91544185	rs16945157	2.08764e-23	-1.08916	-1.18114
91544417	rs72759321	5.05817e-23	-2.17486	0.789524
91544831	rs12439887	4.1032e-23	-2.18233	0.587761
91544845	rs11073965	4.68202e-23	-2.1927	0.730096
91544900	rs35290216	2.15216e-23	-2.23987	-2.84417e-10
91545211	rs3743448	4.61856e-23	-2.19477	0.718521
91545904	rs3784776	4.5187e-23	-2.2071	0.708987
91546497	rs4244883	1.36374e-23	-1.51518	-1.18092
91546711	rs4522397	1.45846e-23	-1.46927	-1.15969
91546751	rs35949207	2.14342e-23	-2.24393	-2.84417e-10
91546755	rs7170130	3.75631e-23	-2.20225	0.51935
91546936	rs6496748	1.50708e-23	-1.48073	-1.11543
91547497	rs35096138	2.14144e-23	-2.24486	-2.84417e-10
91547732	rs71409378	2.14144e-23	-2.24486	-2.84417e-10
91548307	rs149121639	6.84259e-23	-3.50751e-10	-1.08317
91548601	rs3826033	3.92503e-22	0.867588	-0.203964
91549822	rs3826032	3.52283e-23	-2.20225	0.455178
91550953	rs3743447	3.1012e-23	-2.23555	0.361005
91551639	rs66571706	2.12346e-23	-2.25329	-2.84417e-10
91551686	rs67082128	2.12183e-23	-2.25406	-2.84417e-10
91551714	rs12439788	3.43453e-23	-2.19198	0.41952
91551876	rs79253100	3.53277e-22	0.65729	-0.09896
91552003	rs6496749	7.60189e-24	-1.93899	-1.34153
91552331	rs76398696	5.16867e-23	-3.50751e-10	-1.36372
91552679	rs35441561	2.17519e-23	-2.22922	-2.84417e-10
91553382	rs12148524	2.39358e-23	-2.13354	-2.84417e-10
91553612	rs57486507	3.51945e-23	-2.20333	0.455294
91553954	rs56838761	3.30171e-23	-2.22301	0.411111
91554148	rs76935633	1.07379e-23	-1.56244	-1.3727
91554198	rs12148648	2.13157e-23	-2.24948	-2.84417e-10
91554425	rs10775251	7.29175e-24	-2.06568	-1.2565
91554813	rs79529701	5.8964e-24	-2.15865	-1.37593
91554854	rs34734460	2.12188e-23	-2.25404	-2.84417e-10
91555077	rs6496750	2.15625e-23	-2.23797	-2.84417e-10
91555287	rs12148592	2.12321e-23	-2.25341	-2.84417e-10
91556937	rs77477989	9.78796e-24	-1.6914	-1.33636
91557186	rs1972926	2.13807e-23	-2.17402	-0.0724147
91558165	rs117741099	2.45821e-23	-2.1069	-2.84417e-10
91558457	rs7183740	6.27166e-23	-1.20784	0.0375443
91558553	rs112369229	6.81484e-24	-2.0306	-1.35922
91558570	rs12438273	2.97395e-23	-2.22318	0.306741
91558772	rs71409379	2.12203e-23	-2.25396	-2.84417e-10
91560004	rs78644628	6.52911e-22	-3.50751e-10	1.17252
91560025	rs78153571	1.56104e-22	-0.2584	-2.84417e-10
91560078	rs873130	2.74136e-23	-2.23709	0.23921
91560133	rs67954926	2.15069e-23	-2.24055	-2.84417e-10
91560367	rs11857433	2.83851e-23	-2.07376	0.110706
91560860	rs7179329	2.12211e-23	-2.25393	-2.84417e-10
91561061	rs11542638	9.02556e-24	-1.77671	-1.33215
91561182	rs3743445	7.22276e-23	-1.06039	0.0312874
91561446	rs7164916	7.29097e-24	-1.9494	-1.37288
91561586	rs12161921	3.19352e-23	-2.06224	0.217031
91561824	rs117800975	5.77138e-23	-3.50751e-10	-1.25342
91562005	rs8026678	7.42975e-24	-1.95851	-1.34492
91562106	rs111321156	6.77893e-24	-2.03229	-1.36281
91562279	rs11073966	7.2397e-24	-1.95002	-1.37932
91562676	rs76814764	2.12264e-23	-2.25367	-2.84417e-10
91562937	rs1108351	2.79763e-23	-2.03751	0.0599506
91563154	rs143409785	2.21009e-23	-2.2133	-2.84417e-10
91563324	rs184389304	6.14041e-23	-3.50751e-10	-1.19144
91563513	rs12595616	7.87135e-24	-1.89472	-1.35097
91563829	rs1867225	7.88424e-24	-1.90486	-1.33919
91563927	rs111554382	8.40784e-24	-1.82079	-1.35896
91564453	rs68102919	2.25684e-23	-2.23345	0.0410814
91564756	rs28478359	3.11107e-23	-2.08527	0.213905
91564808	rs7177975	2.12614e-23	-2.25203	-2.84417e-10
91565486	rs2289617	4.96657e-23	-3.50751e-10	-1.40361
91565804	rs11073967	7.93471e-24	-1.87265	-1.36502
91566224	rs12148829	2.13516e-23	-2.2478	-2.84417e-10
91566505	rs12148902	2.12275e-23	-2.25362	-2.84417e-10
91566862	rs7162685	7.42139e-24	-1.90358	-1.40097
91567729	rs73497966	2.12257e-23	-2.25371	-2.84417e-10
91567781	rs59940905	2.193e-23	-2.22107	-2.84417e-10
91567789	rs139975367	3.53757e-23	-1.7429	-2.84417e-10
91567985	rs4932382	6.82045e-24	-2.19209	-1.19691
91568020	rs113006694	2.12222e-23	-2.25387	-2.84417e-10
91568285	rs113637295	8.35745e-24	-1.92136	-1.26441
91568988	rs71409380	2.19382e-23	-2.22069	-2.84417e-10
91569154	rs7181393	5.33254e-24	-2.24225	-1.39284
91569281	rs7175023	6.65014e-24	-2.17063	-1.24366
91569298	rs7177049	5.42344e-24	-2.23884	-1.37935
91569886	rs116879965	6.48299e-23	-1.13715	-2.84417e-10
91570109	rs111665100	1.01537e-22	-0.688493	-2.84417e-10
91570362	rs148370586	2.52692e-23	-2.07934	-2.84417e-10
91570377	rs113361242	1.21141e-22	-0.511966	-2.84417e-10
91570627	rs34864584	6.13456e-24	-2.12323	-1.37175
91570683	rs79487369	2.12357e-23	-2.25324	-2.84417e-10
91570743	rs12593877	8.06581e-24	-1.92774	-1.29355
91570879	rs76447756	2.12578e-23	-2.2522	-2.84417e-10
91571086	rs4101133	9.94961e-24	-1.71418	-1.29721
91572014	rs113200426	1.35235e-23	-1.66532	-1.03917
91572189	rs35388628	2.12699e-23	-2.25163	-2.84417e-10
91572275	rs71409381	2.12649e-23	-2.25186	-2.84417e-10
91573286	rs4273013	2.13082e-23	-2.24983	-2.84417e-10
91573419	rs17692802	7.29536e-24	-2.25002	-1.07166
91573449	rs1972927	5.92379e-24	-2.13155	-1.39839
91573504	rs17515485	2.12197e-23	-2.25399	-2.84417e-10
91573717	rs35538153	2.12211e-23	-2.25392	-2.84417e-10
91573790	rs143766807	2.45454e-23	-2.1084	-2.84417e-10
91574405	rs12437470	7.68811e-24	-2.24473	-1.02451
91574757	rs1443253	6.728e-24	-2.05281	-1.34983
91574940	rs71409383	2.12193e-23	-2.25401	-2.84417e-10
91575297	rs11629955	6.83654e-24	-2.20388	-1.18276
91575366	rs12913602	2.124e-23	-2.25304	-2.84417e-10
91575419	rs9920813	7.16137e-24	-1.94981	-1.39041
91576037	rs8025949	2.66371e-23	-2.02662	-2.84417e-10
91576063	rs112704080	2.16075e-23	-2.23588	-2.84417e-10
91576065	rs28463966	5.54846e-24	-2.25072	-1.34468
91576399	rs79845803	6.51311e-23	-3.50751e-10	-1.13252
91576909	rs112882739	2.14176e-23	-2.24471	-2.84417e-10
91576946	rs11632664	3.81992e-23	-1.66611	-2.84417e-10
91577230	rs112788623	2.69839e-23	-2.01368	-2.84417e-10
91577311	rs77552372	2.80652e-23	-1.97439	-2.84417e-10
91577336	rs75829532	2.592e-23	-2.0539	-2.84417e-10
91577446	rs62621079	2.15745e-23	-2.23741	-2.84417e-10
91577544	rs563742170	6.8977e-23	-3.50751e-10	-1.07515
91577731	rs113374200	2.69137e-23	-2.01628	-2.84417e-10
91577747	rs72759398	7.08339e-24	-2.14731	-1.20386
91577975	rs12910000	2.12705e-23	-2.2516	-2.84417e-10
91578240	rs11073968	1.03493e-23	-1.8459	-1.12609
91578850	rs7182701	6.59608e-23	-1.11986	-2.84417e-10
91579417	rs17692820	8.81855e-24	-2.03868	-1.09338
91579581	rs28673416	7.23325e-24	-2.23735	-1.09289
91580027	rs138949040	2.23989e-23	-2.19991	-2.84417e-10
91580593	rs4932383	1.45509e-23	-1.53165	-1.09962
91580961	rs12908102	7.16062e-24	-2.12271	-1.21761
91580974	rs113025169	1.18497e-23	-2.2524	-0.58422
91581086	rs1443252	1.56683e-23	-1.41978	-1.1375
91581269	rs7179335	6.89141e-24	-2.25367	-1.12497
91581429	rs12908917	1.27177e-23	-1.70783	-1.05809
91581490	rs12911825	1.55879e-23	-1.89014	-0.672286
91581656	rs7179039	7.00894e-24	-1.97221	-1.38952
91582079	rs2892067	8.26194e-24	-2.1709	-1.02636
91582217	rs4932384	8.21636e-24	-2.15854	-1.04425
91582257	rs4331318	1.81093e-23	-1.78464	-0.627852
91582276	rs4932385	8.16725e-24	-2.16784	-1.04095
91582496	rs61692854	1.99639e-23	-1.83906	-0.475933
91582778	rs7161892	1.42661e-23	-2.24666	-0.404379
91583024	rs1978957	5.48075e-24	-2.22513	-1.38255
91583103	rs113597974	8.93857e-24	-2.11029	-1.00826
91583109	rs12440559	8.24984e-23	-3.50751e-10	-0.896141
91583204	rs75873986	2.19308e-23	-2.22103	-2.84417e-10
91583305	rs11073969	5.44341e-24	-2.22669	-1.38783
91583432	rs11856007	8.35425e-24	-1.90372	-1.28243
91583629	rs11856726	8.28354e-24	-1.90657	-1.28808
91583779	rs7170305	2.25414e-23	-2.19357	-2.84417e-10
91583951	rs72761305	2.15105e-23	-2.24038	-2.84417e-10
91583977	rs113353477	8.69993e-24	-1.91247	-1.23314
91584172	rs13329485	8.16371e-24	-1.93541	-1.27381
91584219	rs72761306	3.20587e-23	-1.32628	-0.515078
91584382	rs76259145	2.12182e-23	-2.25406	-2.84417e-10
91584404	rs17515520	1.15163e-23	-1.81436	-1.05079
91584655	rs13329081	1.03088e-23	-1.84336	-1.13256
91584796	rs13329425	7.54462e-24	-1.95088	-1.3372
91584845	rs12708586	5.96417e-24	-2.24936	-1.27379
91584875	rs113319726	7.66708e-24	-1.93759	-1.33439
91584924	rs28600015	8.17185e-24	-1.88959	-1.31864
91584945	rs28491439	8.03324e-24	-1.89529	-1.33004
91585411	rs77455556	1.01114e-23	-1.80709	-1.18817
91585877	rs115873335	2.14424e-23	-2.24355	-2.84417e-10
91585983	rs13379689	2.18051e-23	-2.22678	-2.84417e-10
91586005	rs13379662	2.17687e-23	-2.22845	-2.84417e-10
91586112	rs56364844	4.03896e-23	-1.34027	-0.270075
91586210	rs4932386	5.58381e-24	-2.18627	-1.40278
91586237	rs8032568	1.17856e-23	-1.97099	-0.871057
91586580	rs7175820	7.24845e-24	-2.25225	-1.07589
91586775	rs7182870	4.39633e-23	-1.36541	-0.160156
91586876	rs7183058	2.72579e-23	-1.63213	-0.371451
91586988	rs12916927	3.12044e-23	-1.05819	-0.810168
91587713	rs13379582	1.22718e-23	-2.15766	-0.643959
91588006	rs12916522	7.65696e-23	-1.38505	0.414326
91588040	rs12916539	8.61224e-23	-1.39319	0.540036
91588547	rs1005060	4.11376e-23	-2.04062	0.448623
91588698	rs12907910	3.39741e-23	-1.46788	-0.315446
91589221	rs12904572	3.07198e-23	-1.65135	-0.232665
91589625	rs12913355	3.87425e-23	-1.45405	-0.197933
91590252	rs139722671	3.47272e-22	0.541186	-2.84417e-10
91590259	rs12910149	6.9655e-23	-1.37948	0.314118
91590266	rs8034041	2.12593e-23	-2.25212	-2.84417e-10
91590570	rs117343863	4.87407e-23	-1.42241	-2.84417e-10
91590585	rs1550639	9.76119e-24	-2.17665	-0.853853
91590587	rs12912907	4.78033e-23	-1.41679	-0.0250385
91590730	rs11073970	2.32066e-23	-2.16449	-2.84417e-10
91590752	rs11073971	2.33931e-23	-2.15648	-2.84417e-10
91590851	rs11073972	6.17533e-24	-2.16691	-1.32145
91591074	rs3892339	2.85207e-23	-1.44484	-0.513455
91591163	rs9708159	2.15168e-23	-2.24009	-2.84417e-10
91591577	rs7495901	2.48261e-23	-1.07968	-1.01734
91591582	rs7494896	1.5605e-23	-1.84149	-0.719834
91591801	rs7495967	9.84859e-24	-1.89493	-1.12666
91592185	rs4353459	2.03558e-23	-2.25285	-0.042705
91592269	rs2386586	1.27445e-23	-1.38164	-1.38218
91592297	rs2386587	2.9557e-23	-2.22571	0.303111
91592332	rs2386588	2.58948e-23	-2.08646	0.0315881
91592668	rs56303839	3.58133e-23	-2.11135	0.38075
91592717	rs12906332	2.08214e-23	-2.25364	-0.0192972
91592893	rs12906053	1.3986e-23	-2.25031	-0.420554
91593190	rs4932396	2.69039e-23	-2.25298	0.236335
91593224	rs116344362	2.12195e-23	-2.254	-2.84417e-10
91593235	rs115026818	2.12205e-23	-2.25395	-2.84417e-10
91593512	rs12439400	1.15284e-23	-2.24214	-0.621968
91593736	rs17515533	8.98336e-24	-2.19018	-0.923369
91593843	rs74039245	2.18582e-23	-1.19378	-1.03057
91593988	rs11632734	5.42277e-24	-2.24668	-1.37163
91594316	rs7178704	8.00711e-24	-1.82494	-1.40366
91594325	rs2197238	6.45e-24	-2.05238	-1.39246
91594709	rs76099252	7.70788e-24	-1.94113	-1.32555
91594721	rs6496751	8.82513e-24	-2.08375	-1.04756
91594726	rs6496752	8.76123e-24	-2.09032	-1.04827
91594746	rs6496753	8.79594e-24	-2.06328	-1.07135
91594882	rs6496754	7.19993e-24	-2.17956	-1.15529
91594955	rs6496755	7.826e-24	-2.11904	-1.13243
91595082	rs6496757	7.04664e-24	-2.16229	-1.19408
91595128	rs6496758	7.28916e-24	-2.12139	-1.20114
91595479	rs12911097	6.50074e-24	-2.18911	-1.24789
91595505	rs10152752	5.28185e-24	-2.24104	-1.4036
91595612	rs10152760	6.94066e-24	-2.06914	-1.30239
91595849	rs145719472	1.04715e-22	-3.50751e-10	-0.657679
91596017	rs10852141	1.24841e-23	-2.08795	-0.696512
91596122	rs10852142	1.24857e-23	-2.08157	-0.702762
91596371	rs1443254	6.58163e-24	-2.25379	-1.17085
91596397	rs9920001	6.62364e-24	-2.25395	-1.16433
91596456	rs1838098	6.44142e-24	-2.25291	-1.19327
91596578	rs80064599	2.12278e-23	-2.25361	-2.84417e-10
91596579	rs1838097	6.6251e-24	-2.24981	-1.16825
91596690	rs1838096	6.54758e-24	-2.25393	-1.1759
91596901	rs4594240	6.65546e-24	-2.25397	-1.15952
91596953	rs12899605	6.56802e-24	-2.25404	-1.17267
91597040	rs12903780	6.56802e-24	-2.25404	-1.17267
91597071	rs12903797	6.80291e-24	-2.02804	-1.36353
91597072	rs12917461	6.52569e-24	-2.25407	-1.1791
91597275	rs7162047	6.73875e-24	-2.25376	-1.14729
91597310	rs58481941	2.66116e-23	-2.02758	-2.84417e-10
91597326	rs7169000	6.42634e-24	-2.25403	-1.19448
91597561	rs7167011	6.32421e-24	-2.25285	-1.21168
91597602	rs7169180	6.3647e-24	-2.25242	-1.20574
91597696	rs7168710	6.33643e-24	-2.25285	-1.20975
91597783	rs72761402	2.58344e-23	-2.05721	-2.84417e-10
91597885	rs16945189	6.29885e-24	-2.25393	-1.21462
91598250	rs12909705	5.89876e-24	-2.23634	-1.29784
91598441	rs12905289	5.90925e-24	-2.25325	-1.27916
91599312	rs881431	6.23354e-24	-2.18028	-1.2987
91599511	rs1609450	6.06151e-24	-2.19453	-1.31243
91599522	rs117443645	2.14597e-23	-2.24275	-2.84417e-10
91599600	rs998434	6.06875e-24	-2.19099	-1.31478
91599620	rs11630026	2.888e-23	-1.94577	-2.84417e-10
91599958	rs11630140	2.75724e-23	-1.99211	-2.84417e-10
91600055	rs17636331	7.1938e-23	-3.50751e-10	-1.03312
91601045	rs28624702	5.00397e-23	-1.3961	-2.84417e-10
91601075	rs2386589	9.62147e-24	-1.69984	-1.34509
91601184	rs1530356	6.00221e-24	-2.20482	-1.31197
91601250	rs1968575	6.01662e-24	-2.20482	-1.30958
91601264	rs2386590	6.01662e-24	-2.20482	-1.30958
91601381	rs17593891	2.79033e-23	-1.98018	-2.84417e-10
91601429	rs1530355	5.93569e-24	-2.21126	-1.31668
91601687	rs62026720	2.2149e-23	-2.21113	-2.84417e-10
91601718	rs12907204	6.05073e-24	-2.20159	-1.30715
91601831	rs12905656	5.99336e-24	-2.20159	-1.31668
91601963	rs12905835	7.21062e-24	-2.19048	-1.14288
91602013	rs2120186	2.73895e-23	-1.99876	-2.84417e-10
91602284	rs12912474	6.05439e-24	-2.20345	-1.30469
91602313	rs12441987	6.04609e-24	-2.20482	-1.30469
91602447	rs11073974	6.05981e-24	-2.20794	-1.2993
91602603	rs11073975	7.26655e-24	-2.23887	-1.08677
91603372	rs7179789	7.43285e-24	-2.15947	-1.14354
91603399	rs7177990	5.83595e-24	-2.2381	-1.30678
91603533	rs138204948	9.12659e-23	-0.795144	-2.84417e-10
91603888	rs113658474	2.58038e-23	-2.0584	-2.84417e-10
91603965	rs8024267	5.89681e-24	-2.22999	-1.30452
91603972	rs8023704	5.88231e-24	-2.22999	-1.30698
91604000	rs8024404	6.18582e-24	-2.25391	-1.23275
91604374	rs8029458	6.95473e-24	-2.17903	-1.19046
91604402	rs116908496	4.7154e-23	-1.4555	-2.84417e-10
91604722	rs8038073	7.4657e-24	-2.17267	-1.12593
91604827	rs150753668	4.98649e-23	-3.50751e-10	-1.3996
91605112	rs1867227	2.15788e-23	-2.23721	-2.84417e-10
91605459	rs17515658	2.82335e-23	-1.96841	-2.84417e-10
91605521	rs8043449	5.75316e-24	-2.25172	-1.30745
91605788	rs146635529	2.17876e-23	-2.22758	-2.84417e-10
91605822	rs17593961	2.82335e-23	-1.96841	-2.84417e-10
91605903	rs78437790	4.0417e-23	-1.60967	-2.84417e-10
91605910	rs72763111	8.81678e-24	-2.2337	-0.898569
91606155	rs11852711	7.4939e-24	-2.19838	-1.09645
91606169	rs11634737	2.84798e-23	-1.95973	-2.84417e-10
91606522	rs548919393	4.96967e-23	-3.50751e-10	-1.40298
91606734	rs186308669	5.40493e-23	-3.50751e-10	-1.31902
91607247	rs12904713	9.16771e-24	-1.73221	-1.36103
91607304	rs11636513	2.82335e-23	-1.96841	-2.84417e-10
91607594	rs80331223	6.78424e-23	-1.09173	-2.84417e-10
91607711	rs62025199	2.23164e-23	-2.2036	-2.84417e-10
91607981	rs142339226	3.42161e-23	-1.77622	-2.84417e-10
91608447	rs149301573	1.35454e-22	-0.400291	-2.84417e-10
91608934	rs7183383	3.02132e-23	-1.90064	-2.84417e-10
91608959	rs77232286	7.83839e-23	-0.947303	-2.84417e-10
91609153	rs117203682	2.28711e-23	-2.17904	-2.84417e-10
91609255	rs12441109	1.01836e-23	-1.63021	-1.35793
91609463	rs12441151	9.28202e-24	-1.80132	-1.27952
91609508	rs7166672	2.93731e-23	-1.92884	-2.84417e-10
91609674	rs11635637	2.76519e-23	-1.98923	-2.84417e-10
91609872	rs189232863	8.28825e-23	-0.891497	-2.84417e-10
91610206	rs10152367	6.49909e-24	-2.18842	-1.24884
91610234	rs28653132	2.78842e-23	-1.98086	-2.84417e-10
91610731	rs11631982	1.01354e-23	-1.94609	-1.0468
91611049	rs7173977	9.14813e-24	-2.04338	-1.05199
91611191	rs6496759	7.17668e-24	-2.05437	-1.28372
91611435	rs7174718	8.30384e-24	-2.06498	-1.12722
91611496	rs41389645	7.97682e-24	-1.83762	-1.39476
91612257	rs41527751	2.294e-23	-2.17604	-2.84417e-10
91612282	rs62025201	2.24703e-23	-2.19673	-2.84417e-10
91612404	rs72763120	7.57987e-24	-2.09434	-1.18909
91612816	rs72763122	2.49736e-23	-2.0911	-2.84417e-10
91613047	rs10152123	5.34012e-24	-2.25049	-1.38319
91613100	rs1314056	2.12219e-23	-2.25389	-2.84417e-10
91613289	rs10152205	5.3018e-24	-2.25395	-1.38692
91613294	rs35070340	7.13446e-24	-2.10317	-1.24081
91613331	rs11855751	7.06842e-24	-2.07682	-1.27646
91613364	rs35025483	5.58754e-24	-2.21325	-1.37513
91613750	rs145538372	1.09148e-22	-3.50751e-10	-0.616218
91613817	rs12708587	5.37605e-24	-2.22612	-1.40085
91614301	rs28391699	2.1946e-23	-2.22034	-2.84417e-10
91614480	rs11636210	2.36535e-23	-2.14541	-2.84417e-10
91614527	rs11073976	5.4501e-24	-2.22173	-1.39155
91614718	rs11073977	5.72052e-24	-2.17424	-1.39062
91614897	rs11073978	5.71613e-24	-2.16444	-1.40119
91615255	rs12901849	5.36999e-24	-2.25317	-1.37492
91615818	rs28588020	5.53678e-24	-2.19435	-1.40316
91616368	rs11857235	5.91453e-24	-2.12784	-1.40367
91617293	rs17692973	5.25733e-24	-2.24698	-1.40232
91617539	rs77605602	9.31461e-23	-0.774752	-2.84417e-10
91617756	rs28626807	2.12589e-23	-2.25215	-2.84417e-10
91617765	rs8023256	6.06706e-24	-2.12325	-1.3828
91617831	rs8023408	5.6483e-24	-2.17514	-1.40243
91617856	rs28690806	2.14385e-23	-2.24373	-2.84417e-10
91620968	rs117328987	5.15092e-23	-3.50751e-10	-1.36716
91621356	rs28817309	2.15564e-23	-2.23825	-2.84417e-10
91621499	rs112113568	2.18801e-23	-2.22334	-2.84417e-10
91621526	rs73500906	2.18801e-23	-2.22334	-2.84417e-10
91621914	rs76260894	2.18556e-23	-2.22446	-2.84417e-10
91621922	rs7164433	6.52302e-24	-2.2406	-1.19298
91621924	rs12905142	5.24142e-24	-2.25407	-1.39826
91621988	rs57067281	2.18082e-23	-2.22664	-2.84417e-10
91621992	rs60439892	2.18082e-23	-2.22664	-2.84417e-10
91622044	rs58834554	2.18082e-23	-2.22664	-2.84417e-10
91622130	rs57868778	2.18082e-23	-2.22664	-2.84417e-10
91622201	rs74825772	2.25771e-23	-2.19199	-2.84417e-10
91622244	rs59109315	2.17853e-23	-2.22769	-2.84417e-10
91622281	rs10852143	5.99373e-24	-2.12848	-1.38973
91622404	rs10852144	6.00583e-24	-2.12848	-1.38771
91622472	rs73500909	2.17626e-23	-2.22873	-2.84417e-10
91622507	rs12102092	2.18481e-23	-2.22481	-2.84417e-10
91622661	rs76814004	2.17626e-23	-2.22873	-2.84417e-10
91623345	rs60539380	2.15807e-23	-2.23712	-2.84417e-10
91623354	rs138222901	5.73935e-23	-3.50751e-10	-1.25899
91623466	rs59361303	2.15628e-23	-2.23795	-2.84417e-10
91623631	rs78808336	5.47132e-23	-1.30682	-2.84417e-10
91623661	rs58931806	2.15454e-23	-2.23876	-2.84417e-10
91623738	rs58439155	2.15454e-23	-2.23876	-2.84417e-10
91623828	rs57459485	2.15284e-23	-2.23955	-2.84417e-10
91623959	rs76413357	2.27509e-23	-2.18432	-2.84417e-10
91624006	rs12101592	6.00959e-24	-2.11422	-1.40134
91624172	rs73500911	2.16568e-23	-2.2336	-2.84417e-10
91624597	rs113632776	2.16178e-23	-2.2354	-2.84417e-10
91624707	rs113553620	2.16178e-23	-2.2354	-2.84417e-10
91625153	rs60651474	2.15628e-23	-2.23795	-2.84417e-10
91625334	rs117578997	2.16178e-23	-2.2354	-2.84417e-10
91625335	rs146649879	2.16178e-23	-2.2354	-2.84417e-10
91625473	rs12912722	6.02638e-24	-2.11122	-1.40155
91625543	rs73501149	2.15119e-23	-2.24031	-2.84417e-10
91625567	rs73501150	2.15628e-23	-2.23795	-2.84417e-10
91625625	rs138846619	2.21354e-23	-2.21174	-2.84417e-10
91626250	rs1609891	2.15048e-23	-2.24065	-2.84417e-10
91626263	rs11634620	2.74216e-23	-1.99759	-2.84417e-10
91626291	rs1609892	2.14803e-23	-2.24179	-2.84417e-10
91626456	rs1609893	2.14803e-23	-2.24179	-2.84417e-10
91626496	rs1609751	2.13991e-23	-2.24557	-2.84417e-10
91626561	rs1971628	2.14225e-23	-2.24448	-2.84417e-10
91626760	rs1609750	8.15943e-24	-1.81558	-1.39417
91626824	rs1609749	2.12947e-23	-2.25046	-2.84417e-10
91627063	rs12903637	8.35586e-24	-1.79347	-1.39249
91627418	rs189025467	5.13716e-23	-3.50751e-10	-1.36984
91627635	rs184745494	2.03374e-22	0.00612602	-2.84417e-10
91627919	rs8029674	2.46091e-23	-2.1058	-2.84417e-10
91628206	rs8035224	6.59605e-24	-2.02124	-1.40121
91628236	rs8030866	2.50263e-23	-2.08899	-2.84417e-10
91628638	rs2106537	6.70073e-24	-2.00558	-1.40113
91630242	rs1314055	7.33264e-24	-1.91292	-1.40367
91630397	rs112642829	2.4093e-23	-2.127	-2.84417e-10
91630527	rs12900674	5.26603e-24	-2.24971	-1.39793
91630708	rs12901537	5.2194e-24	-2.25293	-1.40361
91631301	rs16945219	2.12369e-23	-2.25318	-2.84417e-10
91631489	rs7169677	8.61323e-24	-1.7708	-1.38482
91631651	rs77404990	6.68063e-23	-1.10712	-2.84417e-10
91632229	rs1314054	9.18219e-24	-1.7051	-1.38656
91632709	rs11858035	8.18515e-24	-1.8051	-1.4015
91632862	rs151148571	5.85999e-23	-1.23819	-2.84417e-10
91635725	rs373990045	1.14275e-22	-3.50751e-10	-0.570313
91637119	rs75448720	8.29052e-24	-1.79122	-1.40259
91637123	rs12148894	2.12891e-23	-2.25073	-2.84417e-10
91637294	rs139743811	1.35257e-22	-3.50751e-10	-0.401741
91638117	rs117980568	5.55077e-23	-3.50751e-10	-1.2924
91638268	rs12148148	2.12468e-23	-2.25271	-2.84417e-10
91638361	rs7168252	8.19137e-24	-1.82561	-1.38023
91639061	rs12148260	7.7425e-24	-1.88349	-1.37871
91639344	rs191067290	1.7075e-22	-0.168722	-2.84417e-10
91639497	rs28821916	5.67054e-24	-2.1757	-1.39794
91640469	rs79495298	2.12184e-23	-2.25405	-2.84417e-10
91641492	rs72763148	2.53172e-23	-2.07744	-2.84417e-10
91641596	rs1314051	1.0317e-23	-1.59383	-1.3813
91642886	rs145924797	4.32625e-23	-1.54164	-2.84417e-10
91643385	rs2520607	2.12783e-23	-2.25123	-2.84417e-10
91643435	rs6496760	5.85125e-24	-2.14441	-1.39786
91643486	rs12915905	2.32292e-23	-1.7623	-0.401212
91644590	rs11854586	7.66777e-24	-1.86878	-1.40312
91644607	rs75954521	1.19472e-22	0.354714	-0.880548
91644981	rs11854736	2.23541e-23	-0.824566	-1.37735
91645122	rs4423396	2.63195e-23	-0.658376	-1.38023
91645274	rs12913734	8.68317e-24	-1.8683	-1.27923
91645411	rs12913299	1.7631e-23	-1.03742	-1.40185
91645528	rs11634420	3.00495e-23	-1.90607	-2.84417e-10
91645757	rs186632749	3.49622e-23	-1.75465	-2.84417e-10
91646049	rs80209009	2.12568e-23	-2.25224	-2.84417e-10
91646050	rs2023714	1.57022e-23	-1.15888	-1.39624
91646199	rs76068675	2.33533e-23	-2.15818	-2.84417e-10
91646733	rs77643232	1.3353e-22	0.38923	-0.803826
91647194	rs12903174	1.48744e-23	-1.22467	-1.38461
91647440	rs2023713	1.34768e-23	-1.31754	-1.3904
91647790	rs4587951	1.48744e-23	-1.22467	-1.38461
91647804	rs4577064	1.30107e-23	-1.34894	-1.39421
91648185	rs11073980	1.58723e-23	-1.15888	-1.38547
91648208	rs11073981	1.4503e-23	-1.25761	-1.37695
91648764	rs12913562	1.41314e-23	-1.28008	-1.38045
91648988	rs75139284	2.9899e-23	-1.9111	-2.84417e-10
91650402	rs9672566	1.79718e-23	-1.04494	-1.37518
91650699	rs58722282	1.86353e-23	-1.47529	-0.908571
91650732	rs12372945	3.39343e-23	-1.78449	-2.84417e-10
91651105	rs78477827	2.25765e-23	-2.19201	-2.84417e-10
91652590	rs77618734	2.3194e-23	-2.16502	-2.84417e-10
91653042	rs55667733	7.02709e-24	-2.0652	-1.29395
91653111	rs2520606	1.00705e-23	-1.59775	-1.40157
91653491	rs146511751	2.28788e-23	-2.17871	-2.84417e-10
91653821	rs56339858	3.95586e-23	-1.63114	-2.84417e-10
91653999	rs8029048	3.54778e-23	-1.74001	-2.84417e-10
91654035	rs2520605	1.02476e-23	-1.59205	-1.38983
91654229	rs117038101	2.43963e-23	-2.11449	-2.84417e-10
91654346	rs8029605	7.17824e-24	-2.04838	-1.28949
91654518	rs148839192	5.01442e-23	-3.50751e-10	-1.39402
91655120	rs2520604	1.24284e-23	-1.3926	-1.39633
91655161	rs77403698	1.20011e-23	-1.66647	-1.15745
91655437	rs193226882	5.31899e-23	-3.50751e-10	-1.33505
91655953	rs17594138	1.91115e-22	-0.0560456	-2.84417e-10
91656488	rs77521015	2.54657e-23	-2.07159	-2.84417e-10
91657017	rs186849905	5.09767e-23	-3.50751e-10	-1.37755
91657071	rs76362541	2.25115e-23	-2.19489	-2.84417e-10
91657730	rs75243781	2.23608e-23	-2.20161	-2.84417e-10
91657788	rs78710420	2.2384e-23	-2.20058	-2.84417e-10
91659826	rs117015823	2.60045e-22	-3.50751e-10	0.251935
91659842	rs8031636	4.51931e-23	-1.49798	-2.84417e-10
91660076	rs8032126	5.0526e-23	-1.38643	-2.84417e-10
91660936	rs78800797	1.05262e-23	-1.74717	-1.20788
91661719	rs2597909	9.7114e-24	-1.88346	-1.15216
91661923	rs72764718	7.19235e-24	-1.97639	-1.35951
91662418	rs8024928	4.72942e-23	-1.45253	-2.84417e-10
91662716	rs8034560	7.45114e-24	-1.91746	-1.38309
91662852	rs8028497	7.15246e-24	-1.97639	-1.36507
91663116	rs2597908	4.64433e-23	-1.47069	-2.84417e-10
91663356	rs8035623	7.21939e-24	-1.95316	-1.37899
91663477	rs6496761	5.14417e-23	-1.36847	-2.84417e-10
91664327	rs16945236	2.19063e-23	-2.22215	-2.84417e-10
91664657	rs17641976	1.48443e-23	-1.66236	-0.948939
91664874	rs16945239	2.23604e-23	-2.20163	-2.84417e-10
91664969	rs56725913	2.12181e-23	-2.25407	-2.84417e-10
91665048	rs60491380	2.12252e-23	-2.25373	-2.84417e-10
91665392	rs17515887	8.20149e-24	-2.10823	-1.09637
91665685	rs16974233	2.12886e-23	-2.25075	-2.84417e-10
91666238	rs72764719	3.8578e-23	-1.65624	-2.84417e-10
91666449	rs56017302	1.43888e-23	-1.64655	-0.995918
91667890	rs2520603	1.30269e-23	-1.43517	-1.30674
91667987	rs55886708	1.63137e-23	-1.541	-0.975914
91668312	rs76490697	1.63914e-23	-1.62158	-0.890579
91668584	rs142797658	2.92129e-23	-1.93431	-2.84417e-10
91668591	rs74038060	1.76966e-23	-1.58522	-0.850328
91668642	rs17594201	9.48066e-24	-1.66998	-1.38969
91668855	rs117597915	1.98618e-22	-0.0175366	-2.84417e-10
91669696	rs2051719	3.35329e-23	-0.392749	-1.40365
91669778	rs28642316	2.84613e-23	-1.96038	-2.84417e-10
91670208	rs73503181	6.47079e-24	-2.04341	-1.39821
91670831	rs12591346	4.96769e-23	-3.50751e-10	-1.40338
91670958	rs72764720	2.62341e-23	-2.04186	-2.84417e-10
91671076	rs8024171	8.86207e-24	-1.73439	-1.39276
91671352	rs146774908	9.51029e-23	-0.753961	-2.84417e-10
91671471	rs146971962	1.06149e-22	-3.50751e-10	-0.644082
91671537	rs150529584	1.20347e-22	-3.50751e-10	-0.518545
91672472	rs117835857	2.37624e-22	-3.50751e-10	0.16177
91674891	rs72764722	2.61219e-23	-2.04615	-2.84417e-10
91675359	rs11852252	2.21594e-23	-2.21066	-2.84417e-10
91675447	rs111347634	2.39657e-23	-2.1323	-2.84417e-10
91676166	rs1000641	3.67244e-23	-1.70548	-2.84417e-10
91676168	rs1984873	1.2767e-23	-1.39375	-1.36831
91676518	rs17594236	2.6642e-23	-2.02643	-2.84417e-10
91677062	rs78550693	3.42816e-23	-1.77431	-2.84417e-10
91677494	rs11637140	2.74149e-23	-1.99783	-2.84417e-10
91677557	rs1003759	2.81423e-23	-1.97165	-2.84417e-10
91677777	rs11637280	2.63554e-23	-2.03725	-2.84417e-10
91677993	rs11633643	2.66207e-23	-2.02723	-2.84417e-10
91678297	rs6496762	1.4492e-23	-1.36956	-1.26577
91678502	rs4932575	1.20391e-23	-1.45685	-1.36391
91679365	rs74808347	5.37743e-23	-1.32412	-2.84417e-10
91680665	rs28478878	2.56803e-23	-2.0632	-2.84417e-10
91680915	rs79491027	2.44099e-23	-2.11393	-2.84417e-10
91681408	rs75484585	6.50535e-23	-3.50751e-10	-1.13371
91681434	rs72764724	2.58507e-23	-2.05658	-2.84417e-10
91681481	rs72764726	2.487e-23	-2.09526	-2.84417e-10
91681546	rs72764728	2.57698e-23	-2.05972	-2.84417e-10
91681754	rs57245562	2.44099e-23	-2.11393	-2.84417e-10
91681794	rs56986708	2.45083e-23	-2.10991	-2.84417e-10
91682308	rs74577788	2.46086e-23	-2.10583	-2.84417e-10
91682418	rs77127879	2.48145e-23	-2.09749	-2.84417e-10
91682535	rs72764730	2.46086e-23	-2.10583	-2.84417e-10
91682883	rs72764731	2.45083e-23	-2.10991	-2.84417e-10
91683020	rs72764732	2.50178e-23	-2.08933	-2.84417e-10
91683127	rs79977430	2.48145e-23	-2.09749	-2.84417e-10
91683250	rs7162013	5.82365e-24	-2.20527	-1.34172
91683281	rs117676316	2.3057e-23	-2.17095	-2.84417e-10
91683551	rs72764733	2.59135e-23	-2.05416	-2.84417e-10
91683875	rs72764734	2.45016e-23	-2.11018	-2.84417e-10
91683947	rs72764735	2.59135e-23	-2.05416	-2.84417e-10
91684287	rs16945255	2.42092e-23	-2.12219	-2.84417e-10
91684406	rs72764736	2.60448e-23	-2.0491	-2.84417e-10
91684697	rs11639373	2.40248e-23	-2.12983	-2.84417e-10
91684770	rs7163341	3.21692e-23	-1.83791	-2.84417e-10
91685009	rs7163914	2.41459e-23	-2.12481	-2.84417e-10
91685417	rs74038062	1.92296e-23	-0.971053	-1.38142
91685519	rs17594278	3.361e-23	-1.7941	-2.84417e-10
91685523	rs72764737	3.39787e-23	-1.78319	-2.84417e-10
91685592	rs12148632	3.19198e-23	-1.8457	-2.84417e-10
91685622	rs12148191	6.62685e-23	-1.11521	-2.84417e-10
91685704	rs12148633	3.25529e-23	-1.82606	-2.84417e-10
91686041	rs7170234	3.22495e-23	-1.83542	-2.84417e-10
91686147	rs7169775	3.13139e-23	-1.86486	-2.84417e-10
91686195	rs72764739	3.09744e-23	-1.87576	-2.84417e-10
91686239	rs77573390	2.92537e-23	-1.93292	-2.84417e-10
91686253	rs76763960	2.82532e-23	-1.96771	-2.84417e-10
91686262	rs75958546	2.87419e-23	-1.95057	-2.84417e-10
91686312	rs72764740	3.09744e-23	-1.87576	-2.84417e-10
91686453	rs17516032	3.14993e-23	-1.85896	-2.84417e-10
91686653	rs77286987	2.77978e-23	-1.98396	-2.84417e-10
91687159	rs16945257	2.34829e-23	-0.762963	-1.38969
91687671	rs55697176	2.45471e-23	-0.71994	-1.38839
91688097	rs72764741	2.57853e-23	-2.05911	-2.84417e-10
91688541	rs74381521	2.13502e-23	-2.24786	-2.84417e-10
91688613	rs76700998	5.67921e-24	-2.18376	-1.38835
91689209	rs111681086	6.50143e-23	-1.13431	-2.84417e-10
91689720	rs12905734	1.16699e-23	-1.51045	-1.34146
91689835	rs28421189	2.48394e-23	-0.771264	-1.32522
91690215	rs118045833	5.94147e-23	-3.50751e-10	-1.22438
91690321	rs16945263	2.75422e-23	-0.598797	-1.39441
91690612	rs7498036	9.54647e-24	-1.69351	-1.35924
91691040	rs16945265	5.65211e-24	-2.18855	-1.38834
91691601	rs11635739	5.4399e-24	-2.25213	-1.36303
91692221	rs9672243	9.51316e-24	-1.77986	-1.27639
91692274	rs17516053	2.712e-23	-2.00865	-2.84417e-10
91692344	rs2214075	1.88457e-23	-1.10839	-1.26425
91693462	rs2188461	5.61725e-24	-2.22808	-1.355
91694413	rs12915458	2.35919e-23	-2.14802	-2.84417e-10
91695065	rs8031361	8.69261e-24	-1.9328	-1.21365
91695171	rs9672495	1.93774e-23	-0.946383	-1.39843
91695362	rs9672505	1.55076e-23	-1.18872	-1.37888
91695396	rs9672512	2.07612e-23	-0.873819	-1.40201
91695442	rs111283367	2.26793e-23	-2.18747	-2.84417e-10
91695726	rs59134725	1.74473e-23	-1.04926	-1.40047
91695745	rs55917369	1.74684e-23	-1.04926	-1.39926
91695901	rs10520697	2.20744e-23	-2.2145	-2.84417e-10
91696326	rs11637978	6.42218e-24	-2.04903	-1.40013
91696344	rs11637698	2.19449e-23	-2.22039	-2.84417e-10
91696439	rs7498001	8.65058e-24	-2.05201	-1.09929
91696459	rs7498005	1.00623e-23	-1.90474	-1.09538
91696799	rs72764745	2.16832e-23	-2.23238	-2.84417e-10
91697711	rs2040579	1.03805e-23	-1.92193	-1.04707
91698668	rs2214074	6.47483e-23	-1.13841	-2.84417e-10
91698850	rs2188460	2.22033e-23	-2.20868	-2.84417e-10
91698922	rs12148251	2.27555e-23	-2.18411	-2.84417e-10
91698948	rs2040578	1.111e-22	0.474427	-1.07292
91699075	rs6416561	3.51387e-23	-0.349244	-1.40037
91699218	rs17594412	5.7158e-23	-1.2631	-2.84417e-10
91699438	rs4932594	6.27984e-24	-2.10371	-1.36786
91699547	rs16945273	5.71187e-23	-1.26379	-2.84417e-10
91699672	rs2073987	2.17292e-23	-1.0142	-1.21606
91701104	rs2892181	1.7415e-23	-1.23758	-1.214
91701308	rs17594433	5.20891e-23	-1.35597	-2.84417e-10
91701451	rs74038081	1.76469e-23	-1.03622	-1.40214
91701583	rs62025204	8.41017e-24	-2.01413	-1.16534
91701602	rs79864850	5.29974e-23	-1.33868	-2.84417e-10
91701707	rs17516129	4.40272e-23	-1.52411	-2.84417e-10
91702198	rs6496764	7.12362e-24	-2.07297	-1.27254
91702229	rs74038083	1.62866e-23	-1.12048	-1.3981
91702387	rs6496765	6.67572e-24	-2.22119	-1.18925
91702472	rs8030384	1.52303e-23	-1.18927	-1.39636
91702513	rs7497672	6.95301e-24	-2.09147	-1.27827
91703286	rs11855328	7.62637e-24	-2.05865	-1.21866
91703434	rs11857735	7.74479e-24	-2.04441	-1.21749
91703543	rs7497920	7.62584e-24	-2.05159	-1.22579
91703562	rs3862440	6.79226e-24	-2.08986	-1.30328
91703627	rs10152960	2.14559e-23	-2.24292	-2.84417e-10
91703634	rs149421068	5.6425e-23	-1.27601	-2.84417e-10
91703911	rs2078879	1.56229e-23	-1.16861	-1.39157
91703983	rs2078878	7.68079e-24	-2.04441	-1.22579
91704121	rs2028023	7.58449e-24	-2.04674	-1.23608
91704124	rs2028022	7.79481e-24	-2.02968	-1.22579
91704167	rs75680058	4.86302e-23	-1.42468	-2.84417e-10
91704492	rs719987	2.16899e-23	-0.931231	-1.30084
91704597	rs719986	7.57224e-24	-2.05865	-1.22579
91704651	rs719985	2.24059e-23	-0.913963	-1.28563
91704782	rs2007573	5.25402e-23	-1.34734	-2.84417e-10
91704996	rs72764752	5.25402e-23	-1.34734	-2.84417e-10
91705151	rs187171325	1.54141e-22	-0.271052	-2.84417e-10
91705286	rs117932772	2.25258e-22	0.108326	-2.84417e-10
91705337	rs11858243	9.27365e-24	-1.89979	-1.18195
91705442	rs11858273	7.75455e-24	-2.0306	-1.23004
91705959	rs12591682	6.33139e-24	-2.22921	-1.23419
91706026	rs12593338	7.73508e-24	-2.02305	-1.2401
91706137	rs12593523	7.8807e-24	-2.0453	-1.1992
91706143	rs113252802	5.80273e-23	-1.24801	-2.84417e-10
91706150	rs12591161	6.62774e-24	-2.22174	-1.19592
91706385	rs12591767	6.34329e-24	-2.22921	-1.23232
91706456	rs139346643	2.31057e-23	-2.16884	-2.84417e-10
91706487	rs76342490	6.46989e-24	-2.22921	-1.21255
91706501	rs55932911	1.64674e-23	-1.12299	-1.38454
91706820	rs148472235	1.6045e-23	-1.13197	-1.40155
91706922	rs148761946	2.19046e-23	-0.913963	-1.30826
91706938	rs112299524	9.06623e-24	-1.92902	-1.17534
91707242	rs4332726	6.37149e-24	-2.22921	-1.22788
91707460	rs111917749	1.64204e-23	-1.12933	-1.38106
91707667	rs4932520	6.4106e-24	-2.22921	-1.22176
91707786	rs4932521	7.04141e-24	-2.04318	-1.31393
91708237	rs994652	6.86443e-24	-2.07797	-1.3046
91708262	rs994651	6.81941e-24	-2.08455	-1.3046
91708286	rs147644181	5.85586e-23	-1.23889	-2.84417e-10
91708396	rs7496913	9.08216e-24	-1.92453	-1.17808
91708421	rs139110013	5.85586e-23	-1.23889	-2.84417e-10
91708489	rs2006849	6.79186e-24	-2.09101	-1.30219
91708516	rs59119768	1.53075e-23	-1.20146	-1.37912
91709053	rs78646975	8.01457e-23	-3.50751e-10	-0.925074
91709776	rs57374761	1.72722e-23	-1.08202	-1.37781
91709953	rs150943310	2.16788e-23	-2.23258	-2.84417e-10
91710038	rs12899732	8.96767e-24	-1.9215	-1.1938
91710125	rs12899894	8.92725e-24	-1.93021	-1.1896
91710338	rs75193159	3.82762e-23	-1.66409	-2.84417e-10
91710377	rs74800409	5.15997e-23	-1.3654	-2.84417e-10
91710476	rs114334675	5.6425e-23	-1.27601	-2.84417e-10
91710665	rs72764756	5.1161e-23	-1.37394	-2.84417e-10
91710667	rs72764757	4.73562e-23	-0.0555362	-1.39569
91710801	rs11631514	5.20891e-23	-1.35597	-2.84417e-10
91710911	rs11073983	5.4454e-23	-1.31157	-2.84417e-10
91710914	rs11073984	5.39302e-23	-1.32123	-2.84417e-10
91711209	rs12905479	6.4635e-24	-2.2272	-1.21555
91711353	rs72764759	4.98792e-23	-1.39932	-2.84417e-10
91711475	rs72764760	4.98792e-23	-1.39932	-2.84417e-10
91711748	rs72764761	5.1161e-23	-1.37394	-2.84417e-10
91711883	rs74038091	1.51312e-23	-1.21875	-1.37342
91711936	rs72764762	4.94218e-23	-1.40853	-2.84417e-10
91712074	rs11638187	4.94218e-23	-1.40853	-2.84417e-10
91712169	rs11638199	4.94218e-23	-1.40853	-2.84417e-10
91712410	rs59677390	1.27805e-23	-1.38684	-1.37416
91712420	rs57102165	5.52143e-24	-2.24016	-1.36012
91712437	rs11633199	6.32371e-24	-2.08819	-1.37642
91712789	rs17594552	6.22518e-24	-2.08939	-1.39093
91712804	rs72764763	4.90118e-23	-1.41686	-2.84417e-10
91713116	rs12902702	1.41037e-23	-1.4782	-1.18428
91713175	rs183551499	2.30751e-23	-2.17016	-2.84417e-10
91713321	rs72764764	5.78605e-24	-2.18478	-1.36869
91713459	rs75859643	1.20568e-23	-1.44608	-1.37321
91713513	rs147748642	9.8454e-23	-3.50751e-10	-0.719331
91713611	rs112396280	5.54488e-24	-2.23662	-1.35943
91713953	rs77803198	2.1234e-23	-2.25332	-2.84417e-10
91714616	rs11634757	5.6425e-23	-1.27601	-2.84417e-10
91715178	rs74038094	5.78344e-24	-2.2003	-1.35362
91715408	rs74038095	1.0602e-23	-1.63411	-1.31377
91715492	rs76480488	4.79804e-23	-1.43813	-2.84417e-10
91715496	rs75082574	4.87068e-23	-1.4231	-2.84417e-10
91715511	rs11856697	1.09989e-23	-1.58209	-1.32904
91715848	rs1467928	3.92702e-23	-1.63845	-2.84417e-10
91716130	rs2157908	4.05581e-23	-1.60619	-2.84417e-10
91716455	rs148987425	2.65594e-23	-2.02954	-2.84417e-10
91717145	rs730617	8.62983e-24	-1.92785	-1.22585
91717237	rs756874	1.22872e-23	-2.08721	-0.713149
91717328	rs756873	5.22305e-24	-2.25245	-1.40339
91717352	rs886144	5.33967e-24	-2.23555	-1.3982
91717522	rs138071570	5.25338e-23	-3.50751e-10	-1.34746
91717593	rs2012517	1.09604e-23	-1.64767	-1.26696
91717772	rs2012503	1.24635e-23	-1.47294	-1.31317
91717996	rs730616	8.99766e-24	-1.91839	-1.19357
91718129	rs28479583	7.16613e-24	-1.94122	-1.39833
91718192	rs11858835	7.05288e-24	-1.95482	-1.40066
91718245	rs41376547	2.20109e-23	-2.21738	-2.84417e-10
91718329	rs77031540	3.21737e-23	-1.83777	-2.84417e-10
91718355	rs75770669	5.12864e-23	-1.3715	-2.84417e-10
91718667	rs11852888	7.09089e-24	-1.94917	-1.40094
91718694	rs11856151	5.91793e-24	-2.13473	-1.39621
91718726	rs7165426	5.92903e-24	-2.13473	-1.39433
91719059	rs7166009	6.00754e-24	-2.11931	-1.39659
91720141	rs28877973	6.50569e-24	-2.04467	-1.39157
91720158	rs28782496	6.55226e-24	-2.03764	-1.39147
91722604	rs147201008	2.78993e-23	-1.98032	-2.84417e-10
91723744	rs143770404	1.71868e-23	-1.22116	-1.24362
91724460	rs112692111	6.67205e-24	-2.01278	-1.39821
91724488	rs12439167	7.78584e-24	-1.86325	-1.39336
91724986	rs12594268	7.83826e-24	-1.85655	-1.39335
91725082	rs12594296	7.51744e-24	-1.90065	-1.39104
91725595	rs2013065	7.83634e-24	-1.85694	-1.39321
91725982	rs2028021	7.76711e-24	-1.86656	-1.39246
91726181	rs2028020	7.65978e-24	-1.88546	-1.38748
91726281	rs8037378	7.48264e-24	-1.90388	-1.39246
91726468	rs9806585	7.66543e-24	-1.87607	-1.39613
91726967	rs2028019	7.68243e-24	-1.87607	-1.39391
91727125	rs7497813	1.83059e-23	-1.00151	-1.40019
91727431	rs113736778	5.44492e-23	-3.50751e-10	-1.31165
91727549	rs62025249	4.95443e-23	-1.40605	-2.84417e-10
91727575	rs8032314	7.60748e-24	-1.88546	-1.39433
91727637	rs4322639	7.81202e-24	-1.85694	-1.39632
91727917	rs4502199	7.76461e-24	-1.86656	-1.39278
91728221	rs9806253	7.71661e-24	-1.87607	-1.38947
91728343	rs9646229	1.1584e-23	-1.45688	-1.40241
91728501	rs8031740	1.84291e-23	-0.999283	-1.39571
91728564	rs12912255	7.69092e-24	-1.87607	-1.39281
91728761	rs137870238	3.39817e-23	-1.7831	-2.84417e-10
91729075	rs146390349	1.20439e-22	-3.50751e-10	-0.517775
91729126	rs17516375	1.09274e-23	-1.51656	-1.40109
91729476	rs12898212	1.19852e-23	-1.42612	-1.39913
91729615	rs144295476	2.63908e-23	-2.0359	-2.84417e-10
91729782	rs16945290	2.15598e-23	-2.23809	-2.84417e-10
91729887	rs11858387	9.58161e-24	-1.65809	-1.39099
91730042	rs11073985	2.15482e-23	-0.839955	-1.39867
91730241	rs8038612	2.11871e-23	-0.858339	-1.39719
91730329	rs12592874	9.33062e-24	-1.67515	-1.40046
91731289	rs117874501	5.31563e-23	-3.50751e-10	-1.33568
91731446	rs2106481	1.12103e-23	-1.49342	-1.39866
91731905	rs7495949	1.122e-23	-1.49074	-1.40049
91731958	rs7495738	1.2173e-23	-1.40921	-1.40049
91732192	rs8031077	1.94657e-23	-0.93732	-1.40295
91732319	rs8029994	1.21781e-23	-1.40921	-1.40007
91733625	rs115759999	2.76721e-23	-1.9885	-2.84417e-10
91733709	rs6496769	7.25375e-24	-1.95184	-1.37556
91733923	rs60336190	2.67084e-23	-2.02394	-2.84417e-10
91734073	rs7498035	1.07677e-23	-1.53321	-1.39916
91734381	rs113473179	2.6116e-23	-2.04637	-2.84417e-10
91734427	rs58276564	5.78118e-24	-2.16846	-1.38586
91734430	rs12440457	1.70483e-23	-1.10909	-1.36378
91734565	rs138517739	2.24275e-23	-2.19863	-2.84417e-10
91734624	rs7173731	1.90171e-23	-0.964408	-1.39917
91734660	rs74741146	2.3544e-23	-2.15005	-2.84417e-10
91734807	rs7167305	1.56275e-23	-1.17876	-1.38113
91734876	rs11853445	8.60489e-24	-2.03167	-1.12492
91734963	rs12904818	4.69846e-23	-1.4591	-2.84417e-10
91735215	rs12903449	5.88275e-23	0.0501871	-1.2845
91735222	rs17693330	9.66042e-24	-1.85629	-1.18459
91736017	rs148455926	7.93409e-23	-3.50751e-10	-0.935167
91736401	rs1476078	3.53976e-23	-1.74228	-2.84417e-10
91736465	rs1476077	2.31088e-23	-2.16871	-2.84417e-10
91736818	rs113015746	2.41776e-23	-2.12349	-2.84417e-10
91737234	rs7180671	2.36638e-23	-2.14497	-2.84417e-10
91738915	rs117684000	6.83968e-23	-3.50751e-10	-1.08359
91739682	rs8038237	2.96082e-23	-1.92087	-2.84417e-10
91739918	rs78058433	2.44859e-23	-2.11082	-2.84417e-10
91740103	rs8038323	8.70018e-24	-1.81421	-1.33137
91740241	rs145489103	5.25565e-23	-3.50751e-10	-1.34703
91741080	rs111491001	3.66669e-23	-1.70705	-2.84417e-10
91741162	rs149053118	2.57575e-23	-2.06019	-2.84417e-10
91741176	rs74454900	3.4968e-23	-1.75449	-2.84417e-10
91741276	rs75770815	3.54309e-23	-1.74134	-2.84417e-10
91741725	rs539161853	2.62073e-23	-2.04288	-2.84417e-10
91742077	rs76246778	2.28731e-23	-2.17896	-2.84417e-10
91742084	rs2285531	7.56598e-24	-1.90132	-1.38394
91742174	rs16945332	2.77942e-23	-1.98409	-2.84417e-10
91742369	rs2285530	2.97075e-23	-0.627437	-1.29009
91742578	rs2285529	3.97333e-23	-0.412586	-1.21414
91742669	rs2285528	5.36394e-23	-0.0732109	-1.25343
91742800	rs2285527	5.16999e-23	-0.0968851	-1.26658
91743776	rs11858470	1.11218e-22	0.494899	-1.09233
91743859	rs8039294	9.6698e-23	-0.737328	-2.84417e-10
91744030	rs8040825	1.37619e-22	0.724679	-1.10911
91744088	rs80289545	6.00986e-23	-1.21293	-2.84417e-10
91744194	rs16945351	6.23657e-23	-1.17591	-2.84417e-10
91744509	rs8040569	8.71655e-23	0.335204	-1.17632
91744542	rs60591252	5.40361e-23	-1.31927	-2.84417e-10
91744815	rs77948771	7.44529e-23	0.0232827	-1.02204
91745246	rs11854467	1.27113e-23	-1.53673	-1.2297
91745278	rs7182325	2.57575e-23	-2.06019	-2.84417e-10
91746999	rs17693473	1.04501e-22	-3.50751e-10	-0.659725
91748620	rs117776961	9.53799e-23	-3.50751e-10	-0.751053
91749626	rs2892184	2.75947e-23	-1.30053	-0.690766
91750233	rs17642414	8.75653e-23	-3.50751e-10	-0.836536
91750392	rs75734330	5.02163e-23	-3.50751e-10	-1.39258
91750577	rs79000402	2.52464e-23	-2.08024	-2.84417e-10
91750726	rs111759312	9.17948e-23	-3.50751e-10	-0.789365
91750729	rs11073986	5.73106e-23	-0.738794	-0.521641
91750737	rs11073987	3.05596e-23	-0.839102	-1.05014
91750750	rs112405032	9.03117e-23	-3.50751e-10	-0.805653
91750918	rs73507035	9.82666e-23	-3.50751e-10	-0.721236
91751259	rs75889043	1.1254e-22	-3.50751e-10	-0.585612
91751282	rs56696933	1.03548e-22	-3.50751e-10	-0.668887
91751317	rs78546717	1.03812e-22	-3.50751e-10	-0.666335
91751346	rs79773720	1.01047e-22	-3.50751e-10	-0.693331
91751370	rs17642426	9.56833e-23	-3.50751e-10	-0.747877
91751493	rs17693503	9.68262e-23	-3.50751e-10	-0.736003
91751533	rs59252241	9.72179e-23	-3.50751e-10	-0.731966
91751605	rs77737759	7.15764e-23	-1.03816	-2.84417e-10
91751738	rs17693509	9.86369e-23	-3.50751e-10	-0.717476
91751858	rs17642438	1.07274e-22	-3.50751e-10	-0.633539
91752284	rs73515583	9.44202e-23	-3.50751e-10	-0.761165
91752550	rs112098333	9.86369e-23	-3.50751e-10	-0.717476
91753224	rs79958190	6.68275e-23	-0.370803	-0.736003
91753243	rs78933845	1.03442e-22	-3.50751e-10	-0.669912
91753375	rs113648862	9.02321e-23	-0.806536	-2.84417e-10
91753505	rs146136679	1.03112e-22	-0.673101	-2.84417e-10
91753516	rs73515588	1.0118e-22	-3.50751e-10	-0.692024
91753540	rs7170681	3.05101e-22	1.02937	-0.617653
91753863	rs72748102	6.09515e-23	-1.19884	-2.84417e-10
91754000	rs17642450	1.05295e-22	-3.50751e-10	-0.652157
91754096	rs7171800	2.38731e-22	0.801042	-0.634627
91754122	rs77735883	1.06146e-22	-3.50751e-10	-0.644107
91754236	rs11853803	1.22887e-23	-2.01185	-0.788393
91754363	rs17642462	9.80546e-23	-3.50751e-10	-0.723396
91754438	rs117887116	2.46227e-23	-2.10525	-2.84417e-10
91755636	rs112352950	1.04456e-22	-0.660151	-2.84417e-10
91755854	rs17594915	5.98836e-23	-1.21652	-2.84417e-10
91755911	rs116902473	4.44982e-23	-1.51347	-2.84417e-10
91756128	rs146963253	2.40964e-23	-2.12686	-2.84417e-10
91756134	rs112933294	2.52784e-22	0.886671	-0.663056
91756482	rs7173778	9.14074e-23	-3.50751e-10	-0.793594
91756835	rs143100214	2.12231e-23	-2.25383	-2.84417e-10
91757009	rs80148096	9.21391e-23	-3.50751e-10	-0.785621
91757035	rs76726857	2.24905e-23	-2.19583	-2.84417e-10
91757488	rs75951885	2.12422e-23	-2.25293	-2.84417e-10
91757595	rs17693539	9.22201e-23	-3.50751e-10	-0.784742
91758053	rs77155037	9.06506e-23	-3.50751e-10	-0.801909
91758790	rs12440739	5.66621e-23	-3.50751e-10	-1.27182
91759434	rs77769893	9.00969e-23	-3.50751e-10	-0.808035
91759969	rs116900754	8.64092e-23	-3.50751e-10	-0.849827
91760349	rs140207659	7.94541e-23	-3.50751e-10	-0.933741
91760353	rs145173060	1.35479e-22	-0.400105	-2.84417e-10
91760646	rs3815023	7.86506e-23	-3.50751e-10	-0.943905
91760825	rs16945369	8.06022e-24	-1.99062	-1.23136
91761333	rs113179732	1.33805e-22	-0.41254	-2.84417e-10
91761554	rs6496772	1.04356e-23	-1.89948	-1.06422
91761568	rs6496773	7.52243e-24	-1.946	-1.34503
91762000	rs8043369	3.80293e-23	-0.320431	-1.35013
91762287	rs73517605	4.35129e-23	-0.161738	-1.37413
91762463	rs75024219	5.52403e-23	-1.29723	-2.84417e-10
91762834	rs7165564	3.20621e-22	1.86161	-1.40027
91763148	rs7166153	5.37313e-23	-0.191715	-1.13321
91763365	rs80050836	6.84728e-23	-3.50751e-10	-1.08248
91763472	rs78996014	5.33148e-23	-1.33271	-2.84417e-10
91764507	rs74812884	6.58862e-23	-3.50751e-10	-1.12099
91764781	rs73517609	6.06675e-23	-0.15366	-1.04985
91764988	rs17594929	2.7618e-22	1.71513	-1.403
91764992	rs74587705	5.5334e-23	-1.29553	-2.84417e-10
91765080	rs75545948	6.58862e-23	-3.50751e-10	-1.12099
91765519	rs117887940	4.85765e-23	-1.42578	-2.84417e-10
91765766	rs7496780	1.34928e-23	-1.37255	-1.33421
91765920	rs79019892	2.90417e-22	1.76512	-1.40272
91766514	rs77194054	6.43963e-23	-3.50751e-10	-1.14386
91768400	rs11630131	1.54313e-22	1.12711	-1.39705
91768511	rs57288276	1.35124e-22	-0.402725	-2.84417e-10
91768838	rs2028018	2.23161e-23	-2.20361	-2.84417e-10
91769465	rs2073967	3.75914e-23	-0.566782	-1.11536
91770251	rs7179149	5.59784e-23	-0.357588	-0.926366
91770370	rs62026588	4.3132e-23	-1.54466	-2.84417e-10
91770647	rs6496774	4.61401e-23	-0.290369	-1.18687
91770765	rs77497095	6.06653e-23	-3.50751e-10	-1.20355
91771148	rs57173318	3.07477e-23	-1.8831	-2.84417e-10
91771509	rs11853906	3.06034e-23	-1.88781	-2.84417e-10
91771597	rs8029075	7.47394e-23	-0.00751188	-0.987402
91771906	rs79269053	6.22199e-23	-3.50751e-10	-1.17825
91772565	rs8034168	1.84121e-23	-1.42681	-0.9691
91772653	rs76323910	6.13758e-23	-3.50751e-10	-1.1919
91772726	rs8034482	1.58782e-23	-1.31094	-1.23303
91772793	rs8035254	1.7994e-23	-1.43825	-0.980634
91773107	rs117515292	6.81345e-23	-1.08744	-2.84417e-10
91774883	rs1002556	1.60533e-22	1.12847	-1.35889
91775481	rs9673021	3.14746e-23	-1.85974	-2.84417e-10
91775662	rs17693605	5.85888e-23	-3.50751e-10	-1.23838
91776094	rs114410985	2.38578e-23	-2.13681	-2.84417e-10
91776331	rs7183676	5.00231e-23	-0.0407308	-1.35571
91776726	rs76705121	5.8489e-23	-3.50751e-10	-1.24008
91776744	rs11631668	4.78065e-23	-0.0845499	-1.35721
91776802	rs11631712	5.07609e-23	-0.243009	-1.13879
91776828	rs11631720	4.7887e-23	-0.0845499	-1.35553
91777099	rs62026591	5.35941e-23	-1.32748	-2.84417e-10
91777154	rs8028331	4.38403e-23	-0.184803	-1.34357
91777225	rs6496776	4.91505e-23	-0.0637372	-1.3503
91777269	rs75228484	6.01981e-23	-3.50751e-10	-1.21128
91777385	rs80082284	5.86156e-23	-3.50751e-10	-1.23792
91777407	rs6496777	4.97405e-23	-0.0407308	-1.36137
91777776	rs2214076	6.04676e-23	0.0674725	-1.27428
91778108	rs2188462	5.89811e-23	0.0439207	-1.27562
91778715	rs8038425	5.79713e-23	0.0226121	-1.27158
91779152	rs3784773	6.56061e-23	-0.098485	-1.02677
91779204	rs3784772	1.53931e-23	-1.53722	-1.03778
91779592	rs6496778	5.5464e-23	-0.0197137	-1.27347
91779785	rs76522880	7.9704e-23	-0.930601	-2.84417e-10
91779814	rs16945403	2.12828e-23	-2.25102	-2.84417e-10
91781170	rs144300406	1.11387e-22	-3.50751e-10	-0.595908
91782095	rs62026592	5.42301e-23	-1.31568	-2.84417e-10
91782138	rs3784771	5.78962e-23	-3.50751e-10	-1.25027
91782259	rs977681	1.3316e-23	-1.64408	-1.07588
91782834	rs72655642	2.28484e-22	1.45937	-1.33683
91783311	rs3784768	5.61523e-23	-0.0353819	-1.24547
91783403	rs6496779	4.43247e-23	-0.251656	-1.26572
91783717	rs56325903	4.60291e-23	-1.47965	-2.84417e-10
91783807	rs8026662	2.11916e-23	-1.01558	-1.23973
91783874	rs118049527	2.50447e-23	-2.08826	-2.84417e-10
91783985	rs1005143	6.17374e-24	-2.12648	-1.36214
91784007	rs1005142	3.80537e-23	-1.66992	-2.84417e-10
91784428	rs76297582	6.34837e-23	-1.15814	-2.84417e-10
91784477	rs1005141	2.9753e-23	-0.541334	-1.37466
91784528	rs117239529	2.96253e-23	-1.92029	-2.84417e-10
91784856	rs8027320	6.35049e-24	-2.20741	-1.25298
91784904	rs994778	6.26802e-24	-2.23889	-1.23457
91784934	rs11638996	6.41081e-24	-2.22181	-1.22912
91785293	rs719176	6.25144e-24	-2.23707	-1.23904
91785562	rs7172040	3.85879e-23	-0.424543	-1.23144
91785573	rs112643138	5.85707e-23	-1.23869	-2.84417e-10
91785827	rs11856509	5.10642e-23	-3.50751e-10	-1.37584
91785937	rs16945424	2.1292e-23	-2.25059	-2.84417e-10
91785958	rs16945429	6.23666e-24	-2.21232	-1.26615
91785992	rs11853153	6.22122e-24	-2.2148	-1.26615
91786286	rs8027716	6.3738e-24	-2.19698	-1.25975
91786707	rs8033801	6.19379e-24	-2.20444	-1.28094
91786881	rs17516708	3.97083e-23	-0.371469	-1.25589
91787150	rs11073988	1.24355e-23	-1.49179	-1.29658
91787404	rs11637499	7.55993e-23	0.238405	-1.22188
91788023	rs145905036	2.03969e-22	-3.50751e-10	0.00904817
91788205	rs79863589	5.88284e-23	-1.2343	-2.84417e-10
91788348	rs7179469	6.07383e-24	-2.20686	-1.29807
91789091	rs992748	8.15814e-24	-1.91369	-1.29622
91789347	rs992747	9.86843e-24	-1.74982	-1.26975
91790251	rs8031572	8.64532e-24	-1.75272	-1.39918
91790302	rs17595027	9.71207e-24	-1.76038	-1.27517
91790619	rs60116180	5.58295e-23	-1.28662	-2.84417e-10
91791462	rs2078877	1.6694e-23	-1.104	-1.38987
91791468	rs2078876	6.3725e-24	-2.07413	-1.3828
91791639	rs2078875	5.58515e-24	-2.25374	-1.33507
91791692	rs2078874	3.38744e-23	-0.499118	-1.28714
91792067	rs8042596	7.05243e-24	-2.04373	-1.31182
91792146	rs62026593	4.09189e-23	-1.59733	-2.84417e-10
91792178	rs8041730	5.76728e-24	-2.25394	-1.30278
91792215	rs144618127	2.12455e-23	-2.25278	-2.84417e-10
91792237	rs74040150	2.12281e-23	-2.2536	-2.84417e-10
91792339	rs8027769	2.52881e-23	-2.07859	-2.84417e-10
91792436	rs17642609	5.18867e-23	-3.50751e-10	-1.35986
91792444	rs8042096	7.74201e-24	-1.95588	-1.30638
91792751	rs56303595	6.14681e-24	-2.13111	-1.36187
91793112	rs200296317	9.39015e-24	-1.7563	-1.31296
91793114	rs11853103	8.6112e-24	-1.86563	-1.29023
91793330	rs62026595	4.55838e-23	-1.48937	-2.84417e-10
91793376	rs11853193	5.83685e-24	-2.2499	-1.29483
91793412	rs11853198	5.81256e-24	-2.25368	-1.29522
91794183	rs78413762	2.90667e-23	-1.19875	-0.740578
91794292	rs11854057	5.15865e-23	-3.50751e-10	-1.36566
91794423	rs8034568	5.94384e-24	-2.23955	-1.28702
91794506	rs62026596	4.20243e-23	-1.57067	-2.84417e-10
91794549	rs142898512	5.15946e-23	-3.50751e-10	-1.3655
91794634	rs8027498	5.77174e-24	-2.24241	-1.31354
91794842	rs11856373	5.1454e-23	-3.50751e-10	-1.36823
91795124	rs79725910	5.10467e-23	-3.50751e-10	-1.37618
91795173	rs12909119	6.79958e-23	-1.08947	-2.84417e-10
91795203	rs17693706	5.15928e-23	-3.50751e-10	-1.36554
91795758	rs16945457	3.04084e-23	-1.8942	-2.84417e-10
91795811	rs80324630	5.15026e-23	-3.50751e-10	-1.36729
91795859	rs2074084	5.67729e-24	-2.25284	-1.3196
91795921	rs78068964	2.12487e-23	-2.25263	-2.84417e-10
91796296	rs74686949	5.15474e-23	-3.50751e-10	-1.36642
91796537	rs2285625	5.45979e-24	-2.25077	-1.36074
91796583	rs2269799	5.70009e-24	-2.25052	-1.31792
91797561	rs12101329	3.88115e-23	-1.6502	-2.84417e-10
91797571	rs12101330	3.91173e-23	-1.64236	-2.84417e-10
91797847	rs118075415	5.2022e-23	-3.50751e-10	-1.35725
91797866	rs2269798	4.22429e-23	-0.348031	-1.21745
91798199	rs72750207	2.17992e-23	-2.22705	-2.84417e-10
91798222	rs2269797	7.22929e-24	-2.03674	-1.29404
91798573	rs62026598	5.22157e-23	-1.35354	-2.84417e-10
91798619	rs2269796	5.1737e-23	-3.50751e-10	-1.36275
91798905	rs11857893	5.1737e-23	-3.50751e-10	-1.36275
91799024	rs2269795	7.35182e-24	-2.05315	-1.26082
91799643	rs2285624	3.72654e-23	-0.438372	-1.25248
91799863	rs11073989	6.39145e-24	-2.17679	-1.27717
91800046	rs1076179	7.32486e-24	-2.07265	-1.245
91800081	rs11858887	5.31413e-23	-3.50751e-10	-1.33597
91801266	rs1079535	9.09013e-24	-1.9786	-1.12313
91801597	rs1075839	5.44524e-24	-2.22372	-1.39046
91801907	rs1075840	7.30771e-24	-2.08348	-1.23651
91802567	rs10852146	8.40439e-24	-1.7806	-1.39957
91802782	rs11854154	2.16456e-23	-2.23412	-2.84417e-10
91803019	rs73520042	5.84602e-24	-2.23331	-1.30985
91803102	rs74696755	5.50572e-23	-3.50751e-10	-1.30055
91803109	rs12909322	2.92805e-23	-1.932	-2.84417e-10
91803214	rs16945465	3.31884e-23	-1.80672	-2.84417e-10
91803254	rs16945469	5.97031e-24	-2.24086	-1.28126
91803567	rs16945475	2.14161e-23	-2.24478	-2.84417e-10
91803857	rs8038914	2.15393e-23	-2.23904	-2.84417e-10
91803858	rs150419082	6.31114e-23	-3.50751e-10	-1.16402
91803891	rs8040924	2.14021e-23	-2.24543	-2.84417e-10
91804778	rs62026599	2.76753e-23	-1.98838	-2.84417e-10
91804842	rs12908998	4.75166e-23	-1.44784	-2.84417e-10
91804948	rs12910392	3.35716e-23	-1.79524	-2.84417e-10
91805060	rs16945481	2.76753e-23	-1.98838	-2.84417e-10
91805261	rs16945485	2.81048e-23	-1.97298	-2.84417e-10
91805491	rs180696657	5.49052e-23	-3.50751e-10	-1.30331
91805589	rs59347374	2.1231e-23	-2.25346	-2.84417e-10
91805716	rs77643373	2.60024e-23	-2.05073	-2.84417e-10
91805818	rs79884087	2.12288e-23	-2.25356	-2.84417e-10
91805865	rs11852740	2.12684e-23	-2.2517	-2.84417e-10
91805874	rs11855090	2.12684e-23	-2.2517	-2.84417e-10
91806064	rs77951693	5.50937e-23	-3.50751e-10	-1.29989
91806171	rs62026600	8.84443e-24	-2.1138	-1.01533
91806310	rs17595167	6.5718e-23	-0.417547	-0.706001
91806560	rs62652916	9.59878e-24	-2.09262	-0.954668
91806967	rs11856263	5.50672e-23	-3.50751e-10	-1.30037
91807148	rs11856312	5.43663e-23	-3.50751e-10	-1.31318
91807351	rs11856372	5.47467e-23	-3.50751e-10	-1.3062
91807442	rs57788091	2.12219e-23	-2.25389	-2.84417e-10
91808322	rs148227062	2.4512e-23	-2.10976	-2.84417e-10
91808728	rs2239994	7.07459e-24	-2.1575	-1.19491
91809240	rs78177478	1.20797e-22	0.203762	-0.718574
91809372	rs12914276	7.7935e-23	-0.30033	-0.652715
91810011	rs11629714	8.83357e-23	0.0870169	-0.914793
91810426	rs2301665	5.30935e-23	-0.0707694	-1.2661
91810450	rs28414859	5.73132e-23	-3.50751e-10	-1.26039
91810997	rs56175742	1.01788e-23	-1.78356	-1.20505
91811278	rs62026602	2.27764e-23	-2.1832	-2.84417e-10
91811384	rs11637525	4.66936e-22	1.91092	-1.07365
91811464	rs73520053	5.46148e-23	-3.50751e-10	-1.30861
91811749	rs3743444	6.59167e-24	-2.02324	-1.39988
91811892	rs62026603	2.26591e-23	-2.18836	-2.84417e-10
91812223	rs62026604	2.28672e-23	-2.17921	-2.84417e-10
91812240	rs11854137	5.42496e-23	-3.50751e-10	-1.31533
91812453	rs6496780	7.56279e-23	0.379151	-1.36225
91812545	rs62026605	2.28701e-23	-2.17909	-2.84417e-10
91812778	rs6496781	1.14953e-22	0.794045	-1.35845
91812780	rs6496782	1.11011e-22	0.75837	-1.35767
91813729	rs9302350	1.29393e-23	-1.60932	-1.13934
91813982	rs150100737	4.96847e-23	-3.50751e-10	-1.40322
91814059	rs9744250	5.1365e-23	-3.50751e-10	-1.36996
91814290	rs72478460	1.84855e-23	-1.19819	-1.19374
91814294	rs118104094	5.63986e-23	-3.50751e-10	-1.27648
91814460	rs62026608	1.93385e-23	-1.23651	-1.11031
91814588	rs10438438	8.39761e-23	0.247294	-1.12568
91815768	rs62026609	2.20042e-23	-2.21769	-2.84417e-10
91815808	rs79931341	5.30827e-23	-3.50751e-10	-1.33707
91815971	rs2239993	2.60468e-23	-0.948414	-1.10061
91816024	rs116922550	7.53152e-23	-0.987239	-2.84417e-10
91816143	rs2239992	6.6471e-24	-2.22675	-1.18799
91816196	rs72655644	2.33037e-23	-0.96522	-1.19509
91816218	rs59009172	2.2408e-23	-2.1995	-2.84417e-10
91816255	rs60665994	2.21422e-23	-2.21144	-2.84417e-10
91816343	rs61680841	2.2271e-23	-2.20563	-2.84417e-10
91816772	rs8032397	7.10901e-24	-2.16767	-1.17989
91817604	rs62026611	6.79783e-24	-2.2339	-1.15842
91817813	rs11854719	6.81306e-24	-2.24284	-1.14723
91817943	rs79366199	5.26776e-23	-3.50751e-10	-1.34473
91817982	rs62026628	2.22256e-23	-2.20768	-2.84417e-10
91818020	rs57997226	6.78153e-24	-2.239	-1.15571
91818278	rs61594879	2.29576e-23	-2.17527	-2.84417e-10
91818451	rs62026631	2.27644e-23	-2.18372	-2.84417e-10
91818963	rs12593719	5.34128e-23	-3.50751e-10	-1.33087
91819232	rs62026632	2.28376e-23	-2.18051	-2.84417e-10
91819789	rs2106694	6.18555e-24	-2.21028	-1.27642
91819838	rs62026633	1.04566e-23	-1.68632	-1.27537
91819974	rs72750212	1.9342e-23	-1.17934	-1.16731
91819997	rs62026634	2.2908e-23	-2.17743	-2.84417e-10
91820085	rs2892185	6.80686e-24	-2.2128	-1.17819
91820133	rs6496783	9.61465e-24	-1.76616	-1.27947
91820243	rs7169368	1.91198e-23	-1.16586	-1.19234
91820275	rs7176398	1.11115e-23	-1.54221	-1.35873
91821018	rs2106693	2.15455e-23	-2.23876	-2.84417e-10
91821157	rs2106692	1.22291e-23	-1.57087	-1.23423
91821201	rs2106691	2.15455e-23	-2.23876	-2.84417e-10
91821342	rs62026635	2.14663e-23	-2.24244	-2.84417e-10
91821703	rs12916045	4.79689e-23	-0.422841	-1.01553
91822074	rs8043200	6.39469e-23	0.082955	-1.23382
91822517	rs62026636	2.14663e-23	-2.24244	-2.84417e-10
91822913	rs7167433	2.23834e-23	-2.2006	-2.84417e-10
91822943	rs77967018	5.54889e-23	-3.50751e-10	-1.29274
91823024	rs2239991	5.55699e-23	-3.50751e-10	-1.29128
91823437	rs2239990	1.74457e-23	-1.20032	-1.24951
91823725	rs2239989	5.50778e-23	-3.50751e-10	-1.30017
91823828	rs78759129	2.33437e-23	-2.15859	-2.84417e-10
91824248	rs11854020	5.56516e-23	-3.50751e-10	-1.28981
91824744	rs10468143	1.05915e-23	-1.67974	-1.26913
91824848	rs117151433	2.14502e-23	-2.24319	-2.84417e-10
91825027	rs1117388	5.8398e-24	-2.24581	-1.29841
91825123	rs1117387	5.97087e-24	-2.24332	-1.27871
91825645	rs11854895	7.59064e-24	-2.0656	-1.21641
91826961	rs76658297	5.76823e-23	-3.50751e-10	-1.25397
91827077	rs16945508	7.39098e-24	-2.19649	-1.11217
91827264	rs2301664	6.06667e-24	-2.25393	-1.25218
91827271	rs117361551	4.00515e-23	-1.61876	-2.84417e-10
91827438	rs34715451	4.9264e-23	-1.41173	-2.84417e-10
91827520	rs79830882	5.64492e-23	-3.50751e-10	-1.27558
91827534	rs7169561	4.10442e-23	-1.59427	-2.84417e-10
91828691	rs11857061	2.22026e-23	-2.20871	-2.84417e-10
91829283	rs11853779	5.70935e-23	-3.50751e-10	-1.26423
91830097	rs74038450	6.38175e-24	-2.23848	-1.217
91830260	rs34540818	5.84826e-23	-3.50751e-10	-1.24019
91830481	rs17516986	2.48868e-23	-2.09458	-2.84417e-10
91830931	rs12902496	4.88198e-23	-1.42078	-2.84417e-10
91831977	rs141126955	8.18935e-23	-0.903501	-2.84417e-10
91834178	rs12595353	1.66329e-23	-1.70164	-0.795902
91834540	rs75669900	4.29246e-23	-1.54947	-2.84417e-10
91835070	rs72750218	2.28644e-23	-2.17934	-2.84417e-10
91835351	rs80189677	4.13375e-23	-1.48141	-0.105741
91836118	rs2387107	6.82994e-23	-3.50751e-10	-1.08502
91836121	rs147346196	6.86517e-23	-3.50751e-10	-1.07987
91836122	rs16945523	2.11199e-23	-0.944047	-1.31466
91836373	rs16945529	4.21388e-23	-1.56795	-2.84417e-10
91836627	rs17693814	1.56705e-22	-3.50751e-10	-0.254555
91836645	rs75467612	1.51314e-23	-1.58922	-1.00292
91836812	rs150015551	2.28231e-22	0.121436	-2.84417e-10
91836884	rs2188753	6.7809e-23	-1.06706	-0.0251705
91837820	rs17642758	6.80322e-23	-3.50751e-10	-1.08894
91838636	rs76527902	3.86339e-23	-1.65479	-2.84417e-10
91838644	rs149432533	8.04665e-23	-3.50751e-10	-0.92108
91838700	rs75230084	7.82895e-23	-3.50751e-10	-0.948507
91839056	rs7169918	1.70811e-23	-1.82431	-0.64664
91840188	rs2016687	6.34575e-23	-3.50751e-10	-1.15855
91840273	rs150083944	7.38028e-23	-3.50751e-10	-1.00752
91840526	rs74323376	9.02626e-23	-3.50751e-10	-0.806198
91840902	rs78246529	7.15427e-23	-3.50751e-10	-1.03863
91841239	rs17642783	7.27596e-23	-3.50751e-10	-1.02176
91842332	rs139656548	7.21504e-23	-3.50751e-10	-1.03017
91842940	rs111777759	3.64999e-23	-1.71161	-2.84417e-10
91845047	rs73520624	7.39438e-23	-3.50751e-10	-1.00562
91845184	rs75691325	7.73486e-23	-3.50751e-10	-0.960598
91845738	rs79254829	7.55753e-23	-3.50751e-10	-0.983791
91845804	rs146886140	7.61523e-23	-3.50751e-10	-0.976185
91845819	rs2078961	2.22997e-23	-2.20435	-2.84417e-10
91845937	rs58373364	7.0449e-23	-3.50751e-10	-1.05403
91846269	rs79317514	1.90922e-22	-3.50751e-10	-0.0570569
91846896	rs17693904	1.39348e-22	-3.50751e-10	-0.371947
91847769	rs183625712	5.20443e-23	-3.50751e-10	-1.35682
91847999	rs11632812	1.41947e-23	-1.45362	-1.20243
91848073	rs77031510	2.37576e-22	-3.50751e-10	0.161569
91848169	rs74427091	2.41705e-23	-2.12379	-2.84417e-10
91848235	rs17642836	3.58157e-22	-3.50751e-10	0.572051
91848283	rs17693916	3.59651e-22	-3.50751e-10	0.576214
91848304	rs77970055	4.06061e-22	-3.50751e-10	0.697584
91848429	rs117020997	3.22652e-22	-3.50751e-10	0.467653
91848487	rs75683639	3.21143e-22	-3.50751e-10	0.462966
91848496	rs76646682	3.22652e-22	-3.50751e-10	0.467653
91848668	rs115904526	2.71229e-22	-3.50751e-10	0.294044
91848736	rs145365621	2.28363e-23	-2.18057	-2.84417e-10
91848962	rs17693934	2.54227e-22	-3.50751e-10	0.229307
91849083	rs1111466	2.34548e-22	-3.50751e-10	0.148738
91849101	rs4300624	2.37718e-22	-3.50751e-10	0.162166
91849108	rs4464059	2.36687e-22	-3.50751e-10	0.157816
91849172	rs4633687	2.31361e-22	-3.50751e-10	0.13506
91849354	rs2387108	2.59577e-22	-3.50751e-10	0.250132
91849411	rs2387109	2.40841e-22	-3.50751e-10	0.175216
91849426	rs17517123	2.95011e-23	-1.92449	-2.84417e-10
91850029	rs55908413	8.30129e-24	-1.93691	-1.2556
91850236	rs142412466	3.12038e-23	-1.86838	-2.84417e-10
91851140	rs151126349	5.02767e-23	-3.50751e-10	-1.39138
91851532	rs17595447	4.32584e-23	-1.54173	-2.84417e-10
91851538	rs77001859	4.11243e-22	-3.50751e-10	0.710263
91851605	rs78566258	5.27009e-23	-1.34429	-2.84417e-10
91852014	rs58879971	1.65959e-22	-3.50751e-10	-0.197177
91852286	rs36024313	1.58772e-23	-2.23596	-0.308075
91852466	rs36031235	1.67557e-23	-2.23033	-0.259847
91852839	rs8039678	2.23515e-23	-2.20203	-2.84417e-10
91852862	rs6496784	2.08145e-23	-2.25082	-0.0224457
91853375	rs73510417	2.1024e-22	-3.50751e-10	0.0393314
91853489	rs116919425	2.32375e-23	-2.16315	-2.84417e-10
91853732	rs141339106	2.1959e-23	-2.21974	-2.84417e-10
91854279	rs8030927	2.38168e-22	-3.50751e-10	0.164054
91854603	rs142477770	2.35912e-22	-3.50751e-10	0.154537
91854979	rs17642911	1.96914e-22	-3.50751e-10	-0.0261553
91855042	rs12900791	2.04069e-23	-2.171	-0.122051
91855118	rs77183475	2.40684e-22	-3.50751e-10	0.174562
91855155	rs74038459	2.22578e-22	-3.50751e-10	0.096356
91855581	rs8026639	1.33858e-23	-2.22197	-0.492749
91855708	rs117871283	3.59036e-23	-1.72808	-2.84417e-10
91855847	rs12900080	4.79099e-23	-1.4396	-2.84417e-10
91856187	rs12902360	1.50146e-23	-2.20071	-0.399189
91856421	rs148232630	3.36778e-23	-1.79208	-2.84417e-10
91856784	rs76595501	1.68057e-22	-3.50751e-10	-0.18462
91856990	rs143340182	1.71089e-22	-3.50751e-10	-0.166739
91857078	rs113341989	1.59235e-22	-3.50751e-10	-0.238538
91857185	rs12912207	1.70564e-23	-2.24828	-0.224116
91857537	rs79737150	2.32472e-22	0.139848	-2.84417e-10
91857951	rs17595461	6.06671e-23	-0.916339	-0.287181
91857992	rs140473167	2.16713e-23	-2.23293	-2.84417e-10
91858466	rs35660688	4.70081e-23	-1.4586	-2.84417e-10
91858580	rs79535332	1.75182e-22	-3.50751e-10	-0.143094
91858658	rs143484277	2.17978e-23	-2.22711	-2.84417e-10
91858695	rs7183991	4.56946e-23	-1.48694	-2.84417e-10
91859298	rs7163567	1.3698e-23	-2.23753	-0.45414
91859533	rs77483156	1.68829e-22	-3.50751e-10	-0.180034
91859668	rs75626193	4.49487e-23	-1.5034	-2.84417e-10
91860108	rs144751763	1.64286e-22	-3.50751e-10	-0.207314
91860428	rs12904745	4.4951e-23	-1.50335	-2.84417e-10
91860733	rs74887829	5.03628e-23	-1.38967	-2.84417e-10
91861870	rs17642943	1.26473e-22	-3.50751e-10	-0.468892
91862038	rs17595496	5.37483e-23	-1.32461	-2.84417e-10
91862634	rs190909607	4.68647e-23	-1.46166	-2.84417e-10
91863550	rs6496785	8.25808e-24	-1.82345	-1.37428
91863693	rs17642968	1.15165e-22	-3.50751e-10	-0.562557
91863732	rs7176547	4.28571e-23	-1.55105	-2.84417e-10
91863741	rs17694043	1.50468e-22	-3.50751e-10	-0.295173
91863780	rs17694049	1.17915e-22	-3.50751e-10	-0.538957
91863981	rs17694061	1.53893e-22	-3.50751e-10	-0.272666
91864363	rs17642986	1.1576e-22	-3.50751e-10	-0.557402
91864394	rs17642998	1.25582e-22	-3.50751e-10	-0.47596
91864481	rs78565378	8.13398e-23	-3.50751e-10	-0.910285
91864596	rs17694067	1.21069e-22	-3.50751e-10	-0.512561
91864718	rs74038480	1.22083e-22	-3.50751e-10	-0.50422
91864818	rs8026136	1.35918e-23	-2.24073	-0.458725
91864840	rs17643003	1.24103e-22	-3.50751e-10	-0.48781
91864912	rs34794771	4.44555e-23	-1.51443	-2.84417e-10
91865479	rs7170752	1.30016e-22	-3.50751e-10	-0.441265
91865828	rs7171356	1.46459e-22	-3.50751e-10	-0.322172
91866376	rs74038485	1.40158e-22	-3.50751e-10	-0.366147
91866952	rs6496786	8.0957e-24	-1.81398	-1.4036
91867157	rs79073406	1.70105e-22	-3.50751e-10	-0.172503
91867217	rs113455128	7.73918e-23	-0.96004	-2.84417e-10
91867267	rs57961651	1.7175e-22	-3.50751e-10	-0.162879
91867366	rs61589814	1.74259e-22	-3.50751e-10	-0.148375
91867378	rs58503475	1.72581e-22	-3.50751e-10	-0.158053
91867990	rs73510428	1.73377e-22	-3.50751e-10	-0.15345
91868376	rs8030366	8.15236e-24	-1.92227	-1.28835
91868668	rs117471830	3.15597e-23	-1.85704	-2.84417e-10
91868724	rs8034967	1.36601e-22	-3.50751e-10	-0.391857
91869114	rs72750226	1.74895e-22	-0.144738	-2.84417e-10
91869521	rs77368341	1.97332e-22	-3.50751e-10	-0.0240332
91870100	rs12910718	2.29851e-23	-2.17407	-2.84417e-10
91870233	rs1073167	6.15203e-24	-2.17479	-1.31735
91870332	rs79586007	2.41529e-23	-2.12452	-2.84417e-10
91870347	rs28819413	2.12621e-23	-2.25199	-2.84417e-10
91871068	rs114549807	1.74259e-22	-3.50751e-10	-0.148375
91871204	rs2387110	9.80259e-24	-1.89332	-1.13296
91871553	rs8025209	1.53926e-23	-2.2497	-0.32534
91872037	rs74326558	4.54415e-23	-1.49249	-2.84417e-10
91872711	rs7170688	5.6097e-24	-2.18377	-1.40066
91872722	rs7170695	5.31492e-24	-2.24164	-1.39676
91873086	rs80196221	4.07635e-23	-1.60113	-2.84417e-10
91873427	rs138204367	2.48945e-23	-2.09428	-2.84417e-10
91873590	rs2188752	8.61579e-24	-2.15835	-0.996973
91873601	rs11855529	1.85097e-22	-3.50751e-10	-0.0880401
91873725	rs7177108	7.7301e-24	-2.1742	-1.0896
91873887	rs7178775	5.71933e-24	-2.16185	-1.40322
91874283	rs1079537	9.67884e-24	-2.19952	-0.839454
91874316	rs1079536	7.32364e-24	-2.20487	-1.11295
91875062	rs16945601	1.89769e-22	-3.50751e-10	-0.0631147
91875080	rs28386929	2.12199e-23	-2.25398	-2.84417e-10
91875442	rs17694138	2.14554e-22	-3.50751e-10	0.0596391
91875553	rs17643052	2.03709e-22	-3.50751e-10	0.00777389
91875630	rs1120074	1.81433e-23	-2.17357	-0.237055
91875828	rs183685281	2.21399e-23	-2.21154	-2.84417e-10
91876227	rs7164009	1.60245e-23	-2.24545	-0.289357
91877548	rs12903864	2.40418e-23	-2.12913	-2.84417e-10
91878049	rs78061278	5.14082e-23	-3.50751e-10	-1.36912
91878532	rs12148732	6.17085e-24	-2.14203	-1.34705
91878664	rs8035347	1.31396e-23	-2.17336	-0.559926
91878677	rs186578766	4.17005e-23	-1.57841	-2.84417e-10
91878867	rs7496820	1.89285e-23	-2.21435	-0.153898
91878879	rs147881041	2.53024e-23	-2.07802	-2.84417e-10
91879306	rs1120511	2.62406e-23	-2.18097	0.139355
91879552	rs17643094	2.45815e-22	-3.50751e-10	0.195657
91879738	rs7181485	1.47367e-23	-2.23506	-0.383516
91880057	rs17694175	2.20595e-22	-3.50751e-10	0.0874076
91880377	rs7161757	5.60804e-24	-2.25064	-1.33408
91880886	rs146223907	4.81167e-23	-1.43529	-2.84417e-10
91881260	rs17694187	2.72888e-22	-3.50751e-10	0.300142
91881601	rs141644426	5.00668e-23	-3.50751e-10	-1.39556
91881849	rs12908746	3.70737e-23	-1.69601	-2.84417e-10
91882084	rs28555604	2.13137e-23	-2.24957	-2.84417e-10
91882374	rs1125314	1.52195e-23	-2.18085	-0.405499
91883115	rs62026640	2.22086e-23	-2.20844	-2.84417e-10
91883593	rs16945630	4.24456e-23	-1.9814	0.420701
91883854	rs12899782	4.01802e-23	-1.61555	-2.84417e-10
91883935	rs7162374	1.3131e-23	-2.25042	-0.483525
91884024	rs28547455	5.69813e-24	-2.17227	-1.39651
91884200	rs28451850	5.63614e-24	-2.17967	-1.40006
91884382	rs79172133	2.33165e-23	-2.15976	-2.84417e-10
91884730	rs28678705	6.09565e-24	-2.15496	-1.34638
91885014	rs10520695	4.25252e-23	-1.98073	0.421905
91885310	rs28718817	2.15607e-23	-2.23805	-2.84417e-10
91885836	rs56855082	9.21306e-24	-1.73586	-1.35244
91886448	rs17643123	5.38878e-24	-2.25342	-1.37118
91886851	rs72750241	3.62687e-23	-1.71796	-2.84417e-10
91886993	rs117879635	2.55485e-23	-2.06834	-2.84417e-10
91887072	rs1858998	5.87701e-24	-2.19608	-1.34179
91888186	rs6496787	8.21392e-24	-2.19469	-1.0084
91888242	rs7178608	8.29931e-24	-2.18123	-1.01152
91888417	rs8023468	9.66463e-24	-2.04227	-0.998173
91889307	rs7183633	1.13749e-23	-1.84224	-1.03527
91889397	rs28431021	2.12272e-23	-2.25364	-2.84417e-10
91889460	rs76646445	7.83932e-24	-2.22415	-1.02562
91889538	rs12903595	4.15408e-23	-1.58224	-2.84417e-10
91889641	rs2188751	8.18514e-24	-2.2365	-0.970095
91890189	rs7174357	1.01149e-23	-2.02431	-0.970602
91890739	rs72750243	3.35124e-23	-1.79701	-2.84417e-10
91892184	rs12915861	4.27752e-23	-1.55296	-2.84417e-10
91892205	rs117434713	2.46521e-23	-2.10406	-2.84417e-10
91892351	rs76516409	5.6214e-24	-2.25163	-1.33071
91892493	rs8024092	8.17244e-23	-0.905569	-2.84417e-10
91892774	rs11852456	3.75618e-23	-1.68293	-2.84417e-10
91893829	rs12904957	4.27752e-23	-1.55296	-2.84417e-10
91893855	rs79570411	2.30204e-23	-2.17254	-2.84417e-10
91894353	rs12907538	4.18921e-23	-1.57382	-2.84417e-10
91894619	rs7165856	4.33133e-23	-1.54046	-2.84417e-10
91894756	rs7166063	3.94657e-23	-1.63349	-2.84417e-10
91895076	rs1125458	6.0951e-24	-2.21316	-1.28828
91895484	rs7170577	5.68762e-24	-2.21143	-1.3592
91896491	rs17694259	1.20513e-21	-3.50751e-10	1.78542
91896612	rs12912727	7.51151e-24	-2.21729	-1.0752
91897601	rs7163044	5.82083e-24	-2.25399	-1.29348
91897748	rs12898915	6.57389e-24	-2.16502	-1.26079
91897781	rs12899041	6.97933e-24	-2.12414	-1.24183
91897862	rs112485216	2.39266e-23	-2.13393	-2.84417e-10
91898319	rs74346843	2.57931e-23	-2.05881	-2.84417e-10
91898453	rs9302351	6.33838e-24	-2.24025	-1.22205
91898943	rs1125976	1.87193e-23	-2.22724	-0.152121
91899463	rs111703902	5.40945e-23	-1.31819	-2.84417e-10
91900072	rs12915198	4.89816e-23	-1.41748	-2.84417e-10
91900301	rs7177152	9.59902e-24	-2.19082	-0.856436
91900625	rs10520694	1.48217e-23	-2.2505	-0.362327
91900798	rs78771307	6.59018e-23	-1.12076	-2.84417e-10
91901038	rs12439990	1.68105e-23	-2.24441	-0.242502
91901922	rs79389783	1.99537e-22	-3.50751e-10	-0.0129225
91902053	rs12441067	6.66074e-24	-2.21469	-1.198
91902179	rs12438149	7.48944e-24	-2.17978	-1.11564
91902235	rs7166563	5.98798e-24	-2.23874	-1.28043
91902854	rs74541894	2.2342e-23	-2.20245	-2.84417e-10
91903137	rs1111187	5.81206e-24	-2.24489	-1.3041
91903314	rs117009807	7.05406e-23	-1.05273	-2.84417e-10
91903663	rs79141035	6.10906e-23	-1.19656	-2.84417e-10
91904021	rs11073996	5.96897e-24	-2.25003	-1.27232
91904138	rs55891363	7.84769e-23	-0.946117	-2.84417e-10
91904287	rs117468415	2.32205e-23	-2.16389	-2.84417e-10
91904309	rs76105807	7.39749e-23	-1.0052	-2.84417e-10
91904560	rs80102616	2.40252e-23	-2.12982	-2.84417e-10
91905595	rs4486861	9.97835e-24	-2.17525	-0.833255
91905903	rs74651658	9.41634e-23	-0.763889	-2.84417e-10
91906062	rs12899616	4.65989e-23	-1.46734	-2.84417e-10
91906182	rs28756010	6.63437e-24	-2.25278	-1.16388
91906690	rs75667379	1.12257e-22	-3.50751e-10	-0.588134
91906902	rs12900694	5.39458e-23	-1.32094	-2.84417e-10
91907471	rs4278721	9.93845e-22	-3.50751e-10	1.59266
91907565	rs150351242	7.63857e-23	-0.973125	-2.84417e-10
91907611	rs138020693	9.55189e-22	-3.50751e-10	1.55299
91907665	rs7170523	8.23448e-24	-2.25202	-0.948572
91908031	rs79836078	7.37689e-23	-3.50751e-10	-1.00798
91908112	rs8036423	7.51038e-24	-2.21286	-1.07977
91908258	rs138586307	1.6763e-22	-3.50751e-10	-0.18716
91908285	rs77549749	1.79892e-22	-3.50751e-10	-0.116563
91909115	rs11634165	5.55725e-24	-2.23467	-1.35915
91909323	rs5021331	9.13847e-24	-2.15346	-0.942971
91909362	rs11637976	6.39346e-24	-2.20798	-1.24566
91909430	rs79405989	6.24653e-23	0.21905	-1.39336
91909513	rs78241091	6.17534e-24	-2.20798	-1.28037
91909875	rs12443360	9.02118e-24	-2.12643	-0.982912
91910193	rs148056968	6.38544e-24	-2.23632	-1.21858
91910321	rs34943288	3.03446e-23	-1.37179	-0.52451
91910626	rs7167175	9.08184e-24	-2.10739	-0.995252
91911449	rs79229588	7.57763e-24	-2.19027	-1.09345
91911474	rs8033124	9.80627e-24	-1.62645	-1.39945
91911761	rs78153589	3.14405e-23	-1.86082	-2.84417e-10
91912081	rs8034737	6.63717e-24	-2.19452	-1.22172
91912124	rs9972541	3.21577e-23	-1.28396	-0.554304
91912289	rs151252766	2.55129e-23	-2.06974	-2.84417e-10
91912757	rs12914041	3.04235e-23	-1.25606	-0.637649
91912829	rs117023902	8.42114e-23	-3.50751e-10	-0.875591
91912978	rs77415127	2.18794e-23	-2.22338	-2.84417e-10
91913946	rs12900377	1.16542e-23	-1.49038	-1.36287
91914475	rs190673597	1.96608e-22	-3.50751e-10	-0.0277085
91914708	rs117327685	2.1222e-23	-2.25388	-2.84417e-10
91915136	rs6496789	3.26532e-23	-1.23	-0.592975
91915834	rs76548962	2.99064e-22	0.661102	-0.269365
91916266	rs11630057	9.25752e-24	-2.04143	-1.04205
91916506	rs76056705	1.35699e-23	-1.3804	-1.32066
91916854	rs76644155	7.07981e-24	-2.21742	-1.13425
91916944	rs7496004	7.99543e-24	-2.11215	-1.1179
91917978	rs58377354	2.40355e-22	0.46738	-0.294182
91918150	rs55888361	2.35473e-22	0.46738	-0.314703
91918404	rs4932525	5.08303e-23	-0.256543	-1.12389
91919030	rs61310238	1.1109e-23	-2.23608	-0.66508
91919538	rs12903434	8.41641e-24	-1.84556	-1.33318
91919792	rs11853306	5.69367e-24	-2.16947	-1.4001
91919814	rs56165203	3.24718e-22	-3.50751e-10	0.474036
91919882	rs55742783	2.43368e-22	-3.50751e-10	0.185655
91920121	rs59467920	1.07007e-23	-1.78651	-1.1521
91920132	rs60108296	1.02217e-23	-1.81705	-1.16736
91920178	rs57508531	1.03761e-23	-1.79476	-1.17466
91920206	rs7174162	1.04819e-23	-1.87002	-1.08925
91920522	rs7173692	8.59335e-24	-1.76514	-1.39279
91920641	rs34753425	1.01931e-22	0.33304	-1.01767
91920743	rs55723424	8.35601e-24	-1.79207	-1.39387
91921032	rs7174648	7.83599e-24	-1.8528	-1.3974
91921234	rs4586406	2.31559e-23	-1.01641	-1.15026
91921773	rs56412460	1.38837e-23	-1.78466	-0.893544
91921780	rs4932526	2.99468e-23	-0.642501	-1.267
91922022	rs4932487	2.199e-23	-2.21833	-2.84417e-10
91922209	rs7181278	8.51009e-24	-1.78012	-1.38755
91922212	rs7181954	8.33948e-24	-1.79726	-1.39066
91922739	rs7162929	3.91179e-23	-0.393055	-1.24928
91923337	rs7164154	1.28037e-23	-1.44271	-1.31648
91923606	rs141371674	3.85092e-23	-1.65802	-2.84417e-10
91924246	rs12907208	2.80376e-23	-1.35306	-0.622317
91924296	rs9920435	2.79569e-23	-1.8635	-0.114755
91924569	rs9920122	2.32912e-23	-0.869188	-1.29166
91924607	rs80350156	2.29829e-23	-2.17417	-2.84417e-10
91924929	rs7402244	2.58518e-23	-1.40906	-0.647482
91925433	rs112277805	1.99971e-23	-2.22239	-0.0909419
91925514	rs12911655	2.20723e-23	-0.951433	-1.26316
91925871	rs7173092	1.05696e-23	-1.64741	-1.30353
91926335	rs4589531	1.56184e-23	-1.15819	-1.40228
```
