## Supplementary material for "Characterization of shared and ancestry-specific signals driving complex traits using multi-ancestry fine-mapping": susiex_nc2.cs80.snp

```
BP	SNP
20656	chr16:20656:C:T
21132	chr16:21132:C:T
21256	chr16:21256:G:C
23773	chr16:23773:C:A
24483	chr16:24483:TTTTG:T
28296	chr16:28296:T:C
33629	chr16:33629:C:A
33802	chr16:33802:G:A
33950	chr16:33950:G:A
34053	chr16:34053:C:T
34170	chr16:34170:C:T
34294	chr16:34294:C:T
34373	chr16:34373:G:A
34780	chr16:34780:G:A
34943	chr16:34943:C:T
35057	chr16:35057:C:G
35065	chr16:35065:G:A
35109	chr16:35109:G:C
35149	chr16:35149:G:A
35187	chr16:35187:C:T
35561	chr16:35561:C:T
35658	chr16:35658:G:A
35667	chr16:35667:C:A
35697	chr16:35697:G:C
35957	chr16:35957:C:T
35961	chr16:35961:C:T
35995	chr16:35995:G:C
36361	chr16:36361:G:A
36671	chr16:36671:T:C
36756	chr16:36756:G:A
37217	chr16:37217:A:G
37321	chr16:37321:G:A
37376	chr16:37376:C:A
37829	chr16:37829:A:G
37844	chr16:37844:G:A
38087	chr16:38087:A:G
38165	chr16:38165:C:A
38228	chr16:38228:G:A
38245	chr16:38245:C:T
38246	chr16:38246:G:A
38366	chr16:38366:G:A
38377	chr16:38377:G:C
38543	chr16:38543:G:C
38544	chr16:38544:G:A
38552	chr16:38552:C:T
38607	chr16:38607:A:G
38807	chr16:38807:CTG:C
38871	chr16:38871:T:C
38974	chr16:38974:A:G
38997	chr16:38997:A:G
39077	chr16:39077:G:A
39279	chr16:39279:C:G
39397	chr16:39397:G:A
39527	chr16:39527:T:C
39561	chr16:39561:G:A
39659	chr16:39659:A:C
39681	chr16:39681:C:T
39992	chr16:39992:G:A
40024	chr16:40024:A:G
40031	chr16:40031:T:C
40070	chr16:40070:G:A
40138	chr16:40138:T:C
40318	chr16:40318:T:C
40538	chr16:40538:T:C
40599	chr16:40599:T:C
40876	chr16:40876:T:TA
40879	chr16:40879:T:A
40914	chr16:40914:G:A
41010	chr16:41010:G:A
41062	chr16:41062:G:C
41309	chr16:41309:C:T
41423	chr16:41423:G:T
41622	chr16:41622:A:G
41628	chr16:41628:C:T
41785	chr16:41785:G:A
41805	chr16:41805:G:A
41922	chr16:41922:G:A
42070	chr16:42070:G:A
42160	chr16:42160:A:G
42310	chr16:42310:G:A
42391	chr16:42391:G:A
42503	chr16:42503:T:C
42559	chr16:42559:T:G
42843	chr16:42843:A:G
42888	chr16:42888:G:A
42901	chr16:42901:T:C
42976	chr16:42976:T:C
43015	chr16:43015:A:C
43392	chr16:43392:T:C
43507	chr16:43507:G:A
43811	chr16:43811:G:A
44090	chr16:44090:G:A
44205	chr16:44205:A:G
44220	chr16:44220:G:A
44269	chr16:44269:G:A
44535	chr16:44535:G:A
44585	chr16:44585:AGATCAGGAGGCT:A
44808	chr16:44808:G:C
44853	chr16:44853:G:A
44919	chr16:44919:G:A
44924	chr16:44924:C:T
45254	chr16:45254:C:T
45481	chr16:45481:C:T
45514	chr16:45514:A:G
45722	chr16:45722:A:T
45845	chr16:45845:A:T
46215	chr16:46215:C:T
46313	chr16:46313:G:C
46320	chr16:46320:G:C
46405	chr16:46405:C:T
46650	chr16:46650:G:C
46747	chr16:46747:A:T
46987	chr16:46987:C:G
47354	chr16:47354:A:G
47541	chr16:47541:G:A
47610	chr16:47610:G:A
48170	chr16:48170:A:G
48385	chr16:48385:T:C
48423	chr16:48423:T:C
48678	chr16:48678:T:G
48860	chr16:48860:AAGAAG:A
49353	chr16:49353:A:G
49557	chr16:49557:G:A
49565	chr16:49565:G:A
49743	chr16:49743:G:A
49988	chr16:49988:C:T
50024	chr16:50024:T:A
50147	chr16:50147:T:C
50244	chr16:50244:C:T
50654	chr16:50654:T:C
51214	chr16:51214:G:C
51263	chr16:51263:G:A
51936	chr16:51936:T:C
52184	chr16:52184:C:G
52202	chr16:52202:T:C
52538	chr16:52538:G:A
53009	chr16:53009:A:T
53341	chr16:53341:G:C
53456	chr16:53456:C:T
53933	chr16:53933:C:A
54552	chr16:54552:A:G
54874	chr16:54874:C:T
54921	chr16:54921:C:A
55100	chr16:55100:A:C
55152	chr16:55152:T:C
55156	chr16:55156:C:T
55320	chr16:55320:A:G
55325	chr16:55325:G:A
55444	chr16:55444:C:T
56706	chr16:56706:C:T
56745	chr16:56745:C:T
56777	chr16:56777:G:C
57162	chr16:57162:C:G
57275	chr16:57275:T:G
57457	chr16:57457:G:A
58238	chr16:58238:C:A
58409	chr16:58409:C:T
58586	chr16:58586:T:C
58910	chr16:58910:G:A
59290	chr16:59290:G:A
59332	chr16:59332:A:G
59667	chr16:59667:A:G
59673	chr16:59673:A:G
60053	chr16:60053:G:A
60167	chr16:60167:T:C
60180	chr16:60180:G:A
60642	chr16:60642:C:T
60829	chr16:60829:T:A
61249	chr16:61249:C:T
62114	chr16:62114:G:A
62328	chr16:62328:A:T
63029	chr16:63029:G:A
63495	chr16:63495:G:C
63650	chr16:63650:C:T
63926	chr16:63926:A:G
63972	chr16:63972:T:C
64091	chr16:64091:C:T
64444	chr16:64444:A:C
64740	chr16:64740:C:T
65187	chr16:65187:C:T
65509	chr16:65509:G:A
65659	chr16:65659:C:A
65819	chr16:65819:C:T
65958	chr16:65958:A:G
66309	chr16:66309:A:G
66498	chr16:66498:C:T
66949	chr16:66949:G:C
67052	chr16:67052:G:A
67196	chr16:67196:G:A
67333	chr16:67333:G:A
67804	chr16:67804:G:A
67923	chr16:67923:C:T
68579	chr16:68579:C:T
68623	chr16:68623:G:T
68700	chr16:68700:G:A
68749	chr16:68749:G:C
68811	chr16:68811:C:G
69008	chr16:69008:A:C
69021	chr16:69021:G:A
69280	chr16:69280:A:G
69471	chr16:69471:A:G
69731	chr16:69731:G:T
69839	chr16:69839:C:G
70072	chr16:70072:A:G
70108	chr16:70108:A:G
70361	chr16:70361:A:C
70890	chr16:70890:C:A
71477	chr16:71477:G:A
71757	chr16:71757:G:A
72352	chr16:72352:C:T
72784	chr16:72784:T:C
72884	chr16:72884:T:A
72970	chr16:72970:G:A
73283	chr16:73283:C:T
73778	chr16:73778:A:G
73898	chr16:73898:A:T
74142	chr16:74142:A:G
74266	chr16:74266:C:T
74473	chr16:74473:T:C
74695	chr16:74695:A:G
75020	chr16:75020:C:T
75054	chr16:75054:G:A
75182	chr16:75182:A:G
75232	chr16:75232:G:A
75286	chr16:75286:C:T
75343	chr16:75343:C:G
75463	chr16:75463:C:T
75562	chr16:75562:C:T
75617	chr16:75617:C:T
75758	chr16:75758:T:C
75898	chr16:75898:G:A
76220	chr16:76220:G:A
76275	chr16:76275:T:C
76329	chr16:76329:G:A
76589	chr16:76589:A:C
76663	chr16:76663:G:T
76945	chr16:76945:G:A
77747	chr16:77747:C:T
77828	chr16:77828:C:T
77906	chr16:77906:C:T
78451	chr16:78451:G:T
78512	chr16:78512:G:A
78992	chr16:78992:C:CCTGT
79026	chr16:79026:A:G
79224	chr16:79224:C:T
79267	chr16:79267:G:GT
79655	chr16:79655:C:T
79904	chr16:79904:C:T
79916	chr16:79916:G:C
79918	chr16:79918:T:G
79937	chr16:79937:T:A
80169	chr16:80169:C:G
80198	chr16:80198:C:T
80407	chr16:80407:G:C
80445	chr16:80445:T:C
80664	chr16:80664:C:G
80893	chr16:80893:C:T
81110	chr16:81110:C:T
81372	chr16:81372:T:C
81470	chr16:81470:G:A
81553	chr16:81553:CT:C
81566	chr16:81566:C:A
82851	chr16:82851:G:A
83614	chr16:83614:T:A
83689	chr16:83689:C:G
83767	chr16:83767:G:T
83879	chr16:83879:A:G
83947	chr16:83947:G:A
83964	chr16:83964:G:A
84125	chr16:84125:A:C
84458	chr16:84458:A:G
84746	chr16:84746:T:C
84935	chr16:84935:C:T
86143	chr16:86143:C:T
86259	chr16:86259:A:G
86637	chr16:86637:A:C
87315	chr16:87315:T:G
87595	chr16:87595:C:T
87596	chr16:87596:G:A
87861	chr16:87861:C:T
88020	chr16:88020:C:T
88208	chr16:88208:G:A
88366	chr16:88366:T:C
88680	chr16:88680:G:A
88756	chr16:88756:C:T
89038	chr16:89038:C:G
89069	chr16:89069:G:A
89088	chr16:89088:T:C
89134	chr16:89134:G:A
89369	chr16:89369:G:A
89439	chr16:89439:G:C
89603	chr16:89603:C:G
89619	chr16:89619:C:T
89636	chr16:89636:C:T
89638	chr16:89638:A:G
90176	chr16:90176:G:A
90492	chr16:90492:G:A
91062	chr16:91062:A:C
91598	chr16:91598:C:G
91651	chr16:91651:G:A
91661	chr16:91661:C:T
91707	chr16:91707:C:A
91708	chr16:91708:T:G
92716	chr16:92716:C:T
92827	chr16:92827:T:C
93798	chr16:93798:T:C
93887	chr16:93887:T:C
94253	chr16:94253:C:T
94430	chr16:94430:A:G
94560	chr16:94560:G:A
94596	chr16:94596:T:G
94597	chr16:94597:T:G
94733	chr16:94733:G:A
94913	chr16:94913:T:C
95034	chr16:95034:G:A
95222	chr16:95222:G:C
95284	chr16:95284:C:T
95713	chr16:95713:G:A
95939	chr16:95939:G:A
96174	chr16:96174:C:G
96489	chr16:96489:G:C
96494	chr16:96494:C:T
96573	chr16:96573:G:A
97283	chr16:97283:C:T
97525	chr16:97525:T:C
97698	chr16:97698:C:T
97707	chr16:97707:A:G
97753	chr16:97753:G:C
97816	chr16:97816:C:T
97867	chr16:97867:C:G
97935	chr16:97935:G:A
97972	chr16:97972:G:A
98436	chr16:98436:T:C
98469	chr16:98469:G:A
98533	chr16:98533:C:T
98755	chr16:98755:T:C
98830	chr16:98830:C:T
98850	chr16:98850:A:G
99395	chr16:99395:A:G
99618	chr16:99618:C:T
100639	chr16:100639:G:A
100696	chr16:100696:A:G
100697	chr16:100697:C:T
100706	chr16:100706:AT:A
100744	chr16:100744:C:T
100766	chr16:100766:G:A
100828	chr16:100828:A:G
100831	chr16:100831:T:C
100864	chr16:100864:G:A
101289	chr16:101289:A:G
101340	chr16:101340:C:T
101359	chr16:101359:G:A
101968	chr16:101968:G:A
102203	chr16:102203:C:T
102222	chr16:102222:G:A
102474	chr16:102474:A:T
103235	chr16:103235:A:G
103656	chr16:103656:G:A
103659	chr16:103659:G:A
104223	chr16:104223:G:A
104846	chr16:104846:C:T
105057	chr16:105057:ACTC:A
105322	chr16:105322:A:G
105346	chr16:105346:G:A
105553	chr16:105553:C:T
105891	chr16:105891:A:C
105893	chr16:105893:G:T
105908	chr16:105908:G:A
105968	chr16:105968:C:G
107042	chr16:107042:C:T
108246	chr16:108246:C:T
108326	chr16:108326:A:T
108439	chr16:108439:T:C
108991	chr16:108991:C:T
109009	chr16:109009:C:A
109020	chr16:109020:G:A
109213	chr16:109213:C:G
109342	chr16:109342:A:G
109503	chr16:109503:G:A
109646	chr16:109646:G:C
109686	chr16:109686:T:A
109712	chr16:109712:C:A
109809	chr16:109809:T:C
109915	chr16:109915:T:C
109916	chr16:109916:A:G
110179	chr16:110179:G:C
110228	chr16:110228:C:T
110414	chr16:110414:C:G
110604	chr16:110604:T:G
110670	chr16:110670:T:C
111489	chr16:111489:C:T
111588	chr16:111588:T:G
112241	chr16:112241:G:A
112496	chr16:112496:G:C
112999	chr16:112999:G:A
113086	chr16:113086:GAAC:G
113352	chr16:113352:A:C
113419	chr16:113419:C:T
113426	chr16:113426:C:T
113599	chr16:113599:G:A
113627	chr16:113627:C:T
113681	chr16:113681:G:C
114679	chr16:114679:A:C
115359	chr16:115359:T:C
115375	chr16:115375:T:C
115379	chr16:115379:AAAAG:A
115472	chr16:115472:C:A
115782	chr16:115782:G:A
116147	chr16:116147:A:T
116581	chr16:116581:G:A
116598	chr16:116598:G:A
116663	chr16:116663:A:C
116755	chr16:116755:G:A
116923	chr16:116923:C:T
116961	chr16:116961:C:T
117051	chr16:117051:A:G
117166	chr16:117166:C:T
117746	chr16:117746:T:C
117834	chr16:117834:G:A
118111	chr16:118111:G:C
118184	chr16:118184:T:C
118535	chr16:118535:C:T
118847	chr16:118847:C:A
119801	chr16:119801:T:A
119925	chr16:119925:C:T
119955	chr16:119955:G:A
120077	chr16:120077:G:C
120329	chr16:120329:C:T
120753	chr16:120753:C:G
121096	chr16:121096:A:G
121452	chr16:121452:C:T
121835	chr16:121835:C:T
122010	chr16:122010:G:T
122017	chr16:122017:C:T
122026	chr16:122026:C:T
122048	chr16:122048:G:T
122153	chr16:122153:A:G
122612	chr16:122612:T:A
122647	chr16:122647:A:C
123130	chr16:123130:C:T
123146	chr16:123146:T:C
123184	chr16:123184:G:A
123309	chr16:123309:T:C
124170	chr16:124170:G:A
124197	chr16:124197:A:G
124373	chr16:124373:T:C
124411	chr16:124411:A:G
124718	chr16:124718:A:T
124744	chr16:124744:T:C
124861	chr16:124861:G:C
124904	chr16:124904:C:T
125187	chr16:125187:G:A
125435	chr16:125435:C:T
125651	chr16:125651:G:A
125727	chr16:125727:G:A
125728	chr16:125728:C:T
126158	chr16:126158:C:T
126377	chr16:126377:C:T
126744	chr16:126744:A:G
126842	chr16:126842:G:A
126872	chr16:126872:A:G
127003	chr16:127003:A:T
127021	chr16:127021:C:T
127182	chr16:127182:T:C
127359	chr16:127359:C:T
127870	chr16:127870:GA:G
128052	chr16:128052:C:T
128544	chr16:128544:G:A
128736	chr16:128736:C:G
128763	chr16:128763:G:A
128971	chr16:128971:T:C
129678	chr16:129678:A:G
130407	chr16:130407:AAAAC:A
130530	chr16:130530:G:A
130720	chr16:130720:A:G
131207	chr16:131207:C:T
131378	chr16:131378:G:A
131670	chr16:131670:G:T
132468	chr16:132468:C:T
132615	chr16:132615:A:G
132819	chr16:132819:G:A
132909	chr16:132909:T:C
133671	chr16:133671:C:T
133783	chr16:133783:C:T
133886	chr16:133886:T:A
134243	chr16:134243:A:C
134257	chr16:134257:TG:T
134356	chr16:134356:C:T
134821	chr16:134821:C:T
135087	chr16:135087:T:A
135102	chr16:135102:A:G
135103	chr16:135103:G:C
135124	chr16:135124:A:G
135142	chr16:135142:T:C
135391	chr16:135391:A:C
135897	chr16:135897:A:G
136044	chr16:136044:A:G
136340	chr16:136340:C:T
136721	chr16:136721:G:A
136813	chr16:136813:T:A
137135	chr16:137135:C:T
137444	chr16:137444:T:C
137510	chr16:137510:A:G
137582	chr16:137582:C:T
137789	chr16:137789:T:G
138049	chr16:138049:G:A
138117	chr16:138117:C:G
138546	chr16:138546:GGCGGAGGGGGCCTGAGGAGGGCAGGGGTGGAGGCGGAGGGGGCCTGAGGAGGACAGGGGTGGTGGTGGACGC:G
138734	chr16:138734:G:T
138769	chr16:138769:C:T
138868	chr16:138868:G:A
139833	chr16:139833:G:A
139972	chr16:139972:T:C
140238	chr16:140238:C:T
140255	chr16:140255:C:G
140366	chr16:140366:A:C
140969	chr16:140969:A:G
141111	chr16:141111:G:A
141307	chr16:141307:C:T
141369	chr16:141369:C:T
141678	chr16:141678:C:T
141895	chr16:141895:A:C
142331	chr16:142331:C:G
142773	chr16:142773:C:T
143089	chr16:143089:G:A
143241	chr16:143241:C:T
143587	chr16:143587:G:A
144788	chr16:144788:C:G
144846	chr16:144846:G:A
145177	chr16:145177:C:T
145571	chr16:145571:G:A
145727	chr16:145727:C:T
145769	chr16:145769:ATTCT:A
146072	chr16:146072:A:G
146167	chr16:146167:TAAG:T
146219	chr16:146219:T:A
146238	chr16:146238:C:T
146264	chr16:146264:C:T
146470	chr16:146470:A:G
146498	chr16:146498:G:T
146607	chr16:146607:G:C
146839	chr16:146839:G:T
146855	chr16:146855:T:C
146991	chr16:146991:G:A
147370	chr16:147370:T:C
147417	chr16:147417:A:C
147443	chr16:147443:A:G
147662	chr16:147662:C:T
148026	chr16:148026:T:C
148197	chr16:148197:G:A
148408	chr16:148408:T:C
148609	chr16:148609:C:T
148836	chr16:148836:T:C
148909	chr16:148909:G:A
149047	chr16:149047:C:T
149541	chr16:149541:G:A
149639	chr16:149639:T:C
150074	chr16:150074:A:G
150407	chr16:150407:G:A
150422	chr16:150422:C:T
150629	chr16:150629:C:T
150761	chr16:150761:A:C
150914	chr16:150914:T:C
151390	chr16:151390:C:A
151566	chr16:151566:T:C
151621	chr16:151621:C:T
151703	chr16:151703:C:T
152033	chr16:152033:A:C
152050	chr16:152050:C:A
152414	chr16:152414:T:A
152700	chr16:152700:C:T
154671	chr16:154671:C:T
154986	chr16:154986:GC:G
155036	chr16:155036:G:A
155133	chr16:155133:T:C
155156	chr16:155156:A:G
155428	chr16:155428:G:A
156056	chr16:156056:G:C
156262	chr16:156262:A:T
156866	chr16:156866:A:C
157018	chr16:157018:C:T
157048	chr16:157048:A:C
157219	chr16:157219:G:A
157360	chr16:157360:A:G
157362	chr16:157362:T:C
157373	chr16:157373:TA:T
157451	chr16:157451:A:C
157612	chr16:157612:T:C
157732	chr16:157732:C:G
157910	chr16:157910:C:G
158040	chr16:158040:C:G
158086	chr16:158086:C:T
158762	chr16:158762:C:T
158875	chr16:158875:G:T
158999	chr16:158999:G:A
159002	chr16:159002:G:A
159052	chr16:159052:A:G
159078	chr16:159078:G:C
159269	chr16:159269:A:G
159817	chr16:159817:T:C
159889	chr16:159889:G:T
160895	chr16:160895:A:C
160975	chr16:160975:T:G
160978	chr16:160978:T:C
161015	chr16:161015:A:G
161040	chr16:161040:AG:A
161091	chr16:161091:G:A
162043	chr16:162043:G:A
162053	chr16:162053:G:A
162056	chr16:162056:T:C
162650	chr16:162650:C:T
165220	chr16:165220:T:G
165380	chr16:165380:G:A
166042	chr16:166042:C:A
166081	chr16:166081:G:C
166091	chr16:166091:T:C
166352	chr16:166352:G:A
166421	chr16:166421:G:T
166594	chr16:166594:T:C
166821	chr16:166821:G:A
167089	chr16:167089:C:T
168203	chr16:168203:G:A
168533	chr16:168533:T:C
168561	chr16:168561:C:T
168742	chr16:168742:A:G
169010	chr16:169010:T:C
170327	chr16:170327:A:G
170341	chr16:170341:T:G
170529	chr16:170529:C:T
170534	chr16:170534:T:C
170554	chr16:170554:A:G
170584	chr16:170584:C:T
170613	chr16:170613:T:C
171058	chr16:171058:T:C
171152	chr16:171152:T:C
171228	chr16:171228:T:A
171231	chr16:171231:T:A
171282	chr16:171282:A:G
171286	chr16:171286:C:T
172141	chr16:172141:C:T
174704	chr16:174704:C:T
174811	chr16:174811:A:C
174893	chr16:174893:G:A
175186	chr16:175186:A:G
175300	chr16:175300:C:T
175387	chr16:175387:C:A
175577	chr16:175577:CCCTCCTCCA:C
175820	chr16:175820:T:C
177647	chr16:177647:G:A
177694	chr16:177694:A:G
178070	chr16:178070:C:A
178307	chr16:178307:G:A
178571	chr16:178571:C:T
178748	chr16:178748:G:A
178970	chr16:178970:G:A
179093	chr16:179093:A:C
179163	chr16:179163:G:C
179477	chr16:179477:G:A
180317	chr16:180317:C:G
180579	chr16:180579:A:G
180725	chr16:180725:G:C
180818	chr16:180818:C:T
181168	chr16:181168:C:T
181551	chr16:181551:A:G
182143	chr16:182143:C:T
182354	chr16:182354:G:A
182761	chr16:182761:G:A
182980	chr16:182980:AAAG:A
183071	chr16:183071:T:C
183115	chr16:183115:G:A
183232	chr16:183232:A:T
183273	chr16:183273:C:T
183371	chr16:183371:AG:A
183410	chr16:183410:C:G
183654	chr16:183654:T:C
183740	chr16:183740:G:A
183819	chr16:183819:G:A
184010	chr16:184010:G:A
184267	chr16:184267:C:T
184356	chr16:184356:C:T
184429	chr16:184429:A:G
184633	chr16:184633:G:C
184682	chr16:184682:G:A
184792	chr16:184792:C:CA
185491	chr16:185491:C:T
185679	chr16:185679:G:A
185684	chr16:185684:C:G
185868	chr16:185868:C:T
187324	chr16:187324:T:C
187433	chr16:187433:C:T
187454	chr16:187454:A:G
187495	chr16:187495:G:A
187864	chr16:187864:G:A
187915	chr16:187915:T:A
188238	chr16:188238:T:C
188930	chr16:188930:C:T
189494	chr16:189494:A:G
189619	chr16:189619:G:A
190339	chr16:190339:T:C
190341	chr16:190341:C:G
190529	chr16:190529:C:G
190710	chr16:190710:T:A
190761	chr16:190761:T:C
191211	chr16:191211:G:T
191386	chr16:191386:T:C
191585	chr16:191585:G:A
191618	chr16:191618:A:G
191651	chr16:191651:C:A
191800	chr16:191800:G:A
191979	chr16:191979:C:T
192032	chr16:192032:G:A
192313	chr16:192313:C:A
192557	chr16:192557:G:A
192771	chr16:192771:A:G
193095	chr16:193095:T:C
193387	chr16:193387:C:T
193500	chr16:193500:T:A
193643	chr16:193643:T:C
193656	chr16:193656:G:A
193872	chr16:193872:C:T
193964	chr16:193964:C:T
194045	chr16:194045:C:T
194155	chr16:194155:G:A
194181	chr16:194181:G:A
194610	chr16:194610:C:T
194786	chr16:194786:G:A
195048	chr16:195048:T:C
195065	chr16:195065:T:C
195303	chr16:195303:T:G
195652	chr16:195652:G:C
195692	chr16:195692:G:C
195741	chr16:195741:A:T
196219	chr16:196219:G:A
196281	chr16:196281:G:A
196298	chr16:196298:C:T
196426	chr16:196426:AC:A
196523	chr16:196523:TAACA:T
197871	chr16:197871:G:T
197889	chr16:197889:A:G
197963	chr16:197963:C:T
198006	chr16:198006:C:T
198130	chr16:198130:T:G
198148	chr16:198148:A:G
198149	chr16:198149:G:C
198152	chr16:198152:A:G
198326	chr16:198326:T:C
198358	chr16:198358:T:C
198419	chr16:198419:T:C
198548	chr16:198548:C:G
198738	chr16:198738:A:G
199023	chr16:199023:C:T
199271	chr16:199271:G:A
199465	chr16:199465:C:T
199497	chr16:199497:C:T
199585	chr16:199585:A:G
199703	chr16:199703:G:A
200329	chr16:200329:C:T
200443	chr16:200443:T:C
200806	chr16:200806:CAGG:C
201333	chr16:201333:T:C
201492	chr16:201492:T:C
202206	chr16:202206:G:A
202225	chr16:202225:G:A
202245	chr16:202245:AG:A
202361	chr16:202361:C:A
202764	chr16:202764:T:G
202828	chr16:202828:C:T
203087	chr16:203087:G:A
203477	chr16:203477:T:A
203485	chr16:203485:T:C
203559	chr16:203559:T:C
203566	chr16:203566:G:A
204218	chr16:204218:C:T
204289	chr16:204289:A:G
204299	chr16:204299:A:T
204551	chr16:204551:A:G
204885	chr16:204885:C:T
205306	chr16:205306:T:C
205742	chr16:205742:G:A
205824	chr16:205824:C:T
208320	chr16:208320:A:C
208922	chr16:208922:G:A
209315	chr16:209315:C:T
209761	chr16:209761:T:A
210337	chr16:210337:C:A
210522	chr16:210522:C:T
210943	chr16:210943:C:T
211117	chr16:211117:C:T
211364	chr16:211364:A:C
211690	chr16:211690:CTCTCTA:C
211738	chr16:211738:G:A
211820	chr16:211820:G:A
211867	chr16:211867:T:A
211908	chr16:211908:A:T
212300	chr16:212300:C:A
212801	chr16:212801:A:G
212811	chr16:212811:TC:T
212846	chr16:212846:C:T
212945	chr16:212945:C:G
213009	chr16:213009:C:T
213361	chr16:213361:G:C
213900	chr16:213900:G:C
214298	chr16:214298:G:C
214424	chr16:214424:T:C
214643	chr16:214643:C:T
214794	chr16:214794:T:A
215026	chr16:215026:C:T
215160	chr16:215160:C:T
215250	chr16:215250:G:A
215552	chr16:215552:G:A
215592	chr16:215592:C:T
215796	chr16:215796:G:C
215880	chr16:215880:TC:T
216250	chr16:216250:C:T
216251	chr16:216251:C:T
216526	chr16:216526:G:C
217164	chr16:217164:G:A
217698	chr16:217698:ACT:A
218047	chr16:218047:G:C
218520	chr16:218520:A:G
218605	chr16:218605:C:G
218652	chr16:218652:C:T
219034	chr16:219034:G:A
219068	chr16:219068:A:G
219907	chr16:219907:A:G
220289	chr16:220289:C:A
220994	chr16:220994:T:C
221008	chr16:221008:T:C
221699	chr16:221699:T:C
222283	chr16:222283:C:A
222775	chr16:222775:C:T
223135	chr16:223135:G:A
223168	chr16:223168:G:A
223296	chr16:223296:T:C
223326	chr16:223326:G:A
223336	chr16:223336:G:A
224245	chr16:224245:G:A
224618	chr16:224618:T:G
225197	chr16:225197:C:T
225250	chr16:225250:G:A
225393	chr16:225393:AGAGAAT:A
225997	chr16:225997:TG:T
226188	chr16:226188:G:A
226322	chr16:226322:C:T
226453	chr16:226453:T:C
226516	chr16:226516:T:C
226615	chr16:226615:G:A
226755	chr16:226755:T:A
227007	chr16:227007:A:C
227065	chr16:227065:C:G
227125	chr16:227125:A:C
227192	chr16:227192:T:C
227459	chr16:227459:G:A
227913	chr16:227913:A:G
229089	chr16:229089:G:C
229118	chr16:229118:C:G
229146	chr16:229146:G:T
229265	chr16:229265:C:T
229453	chr16:229453:G:A
230060	chr16:230060:G:A
230397	chr16:230397:T:C
230861	chr16:230861:T:C
231300	chr16:231300:G:A
231668	chr16:231668:G:C
231749	chr16:231749:T:G
231886	chr16:231886:G:A
232162	chr16:232162:G:A
232574	chr16:232574:GC:G
233228	chr16:233228:G:A
233233	chr16:233233:T:C
233330	chr16:233330:A:G
233402	chr16:233402:T:A
233489	chr16:233489:C:T
233492	chr16:233492:G:A
233885	chr16:233885:A:C
233911	chr16:233911:G:A
233956	chr16:233956:T:G
234033	chr16:234033:C:T
234305	chr16:234305:T:C
234697	chr16:234697:G:A
234987	chr16:234987:C:T
235118	chr16:235118:G:A
235120	chr16:235120:T:G
235300	chr16:235300:G:A
235314	chr16:235314:C:T
235927	chr16:235927:C:T
235969	chr16:235969:A:G
236009	chr16:236009:T:C
236088	chr16:236088:G:C
236388	chr16:236388:T:G
236502	chr16:236502:A:G
236588	chr16:236588:G:A
236595	chr16:236595:A:C
236619	chr16:236619:TA:T
236803	chr16:236803:G:A
236983	chr16:236983:T:C
237211	chr16:237211:T:C
237383	chr16:237383:G:A
237742	chr16:237742:T:C
237791	chr16:237791:G:A
238010	chr16:238010:ATTTATT:A
238303	chr16:238303:A:G
238583	chr16:238583:A:G
238590	chr16:238590:T:C
238691	chr16:238691:G:A
239342	chr16:239342:G:A
239695	chr16:239695:T:C
239840	chr16:239840:T:C
239977	chr16:239977:A:G
240305	chr16:240305:C:T
240602	chr16:240602:A:T
240626	chr16:240626:C:T
241645	chr16:241645:C:T
241734	chr16:241734:A:G
242079	chr16:242079:G:A
242251	chr16:242251:A:G
242578	chr16:242578:C:T
242669	chr16:242669:A:G
242773	chr16:242773:T:C
243168	chr16:243168:G:T
243315	chr16:243315:C:A
243530	chr16:243530:A:G
243563	chr16:243563:T:C
243594	chr16:243594:C:T
243916	chr16:243916:G:A
244103	chr16:244103:G:A
244244	chr16:244244:A:G
244386	chr16:244386:C:T
244387	chr16:244387:A:G
244672	chr16:244672:A:G
244750	chr16:244750:A:G
245118	chr16:245118:A:G
245353	chr16:245353:A:G
245715	chr16:245715:A:C
245825	chr16:245825:C:T
245839	chr16:245839:G:A
245958	chr16:245958:G:A
246293	chr16:246293:T:G
246295	chr16:246295:T:G
246568	chr16:246568:C:T
246997	chr16:246997:A:G
247025	chr16:247025:G:A
247202	chr16:247202:C:G
247511	chr16:247511:C:A
247525	chr16:247525:C:G
247604	chr16:247604:G:A
247672	chr16:247672:C:A
247751	chr16:247751:T:C
247782	chr16:247782:T:C
247927	chr16:247927:A:G
248098	chr16:248098:T:C
248138	chr16:248138:A:C
248251	chr16:248251:C:T
248588	chr16:248588:G:A
248589	chr16:248589:A:G
248861	chr16:248861:C:A
249503	chr16:249503:G:A
249924	chr16:249924:A:G
249946	chr16:249946:A:T
249959	chr16:249959:C:T
249981	chr16:249981:T:C
250007	chr16:250007:G:A
250178	chr16:250178:A:G
250211	chr16:250211:G:A
250389	chr16:250389:T:C
250394	chr16:250394:AC:A
250400	chr16:250400:T:C
250642	chr16:250642:G:A
250697	chr16:250697:T:A
250773	chr16:250773:T:C
251042	chr16:251042:C:T
251325	chr16:251325:A:G
251895	chr16:251895:C:T
251896	chr16:251896:G:A
251942	chr16:251942:A:G
252033	chr16:252033:C:CT
252158	chr16:252158:G:GGCC
252162	chr16:252162:A:G
252405	chr16:252405:T:C
252433	chr16:252433:G:A
253422	chr16:253422:G:A
253664	chr16:253664:T:C
254410	chr16:254410:C:T
254515	chr16:254515:C:T
254737	chr16:254737:G:A
254787	chr16:254787:A:C
254804	chr16:254804:A:T
255046	chr16:255046:G:A
255139	chr16:255139:C:T
255269	chr16:255269:T:C
255378	chr16:255378:G:C
255829	chr16:255829:A:G
255873	chr16:255873:G:A
256045	chr16:256045:G:A
256403	chr16:256403:T:C
257083	chr16:257083:T:C
257170	chr16:257170:C:T
257257	chr16:257257:T:G
257618	chr16:257618:A:G
257716	chr16:257716:T:G
257780	chr16:257780:G:C
257983	chr16:257983:G:A
258004	chr16:258004:C:G
258109	chr16:258109:C:G
258501	chr16:258501:CAGA:C
258733	chr16:258733:G:A
258940	chr16:258940:A:G
259156	chr16:259156:C:A
259427	chr16:259427:C:T
259446	chr16:259446:TG:T
259517	chr16:259517:C:T
259721	chr16:259721:C:T
259895	chr16:259895:C:T
259951	chr16:259951:C:T
260006	chr16:260006:G:A
260244	chr16:260244:G:A
260246	chr16:260246:C:T
260294	chr16:260294:T:C
260355	chr16:260355:C:T
260508	chr16:260508:C:T
261108	chr16:261108:G:A
261133	chr16:261133:G:A
261181	chr16:261181:C:T
261854	chr16:261854:A:G
262814	chr16:262814:T:A
263407	chr16:263407:A:G
263466	chr16:263466:C:T
263574	chr16:263574:C:T
263849	chr16:263849:C:T
264256	chr16:264256:C:T
264520	chr16:264520:AGACATAGAGCTCCAGGCACGGTCACTCTGACAGCAGTGTCCT:A
264535	chr16:264535:G:T
265437	chr16:265437:G:A
265558	chr16:265558:C:G
265840	chr16:265840:G:A
265986	chr16:265986:T:C
266217	chr16:266217:G:C
266237	chr16:266237:A:C
266296	chr16:266296:A:T
266507	chr16:266507:C:G
266778	chr16:266778:CAT:C
266804	chr16:266804:A:G
266807	chr16:266807:AGT:A
266847	chr16:266847:A:T
267059	chr16:267059:T:C
267136	chr16:267136:T:A
267547	chr16:267547:G:A
268165	chr16:268165:T:A
268176	chr16:268176:A:G
268192	chr16:268192:C:A
268245	chr16:268245:G:A
268247	chr16:268247:A:G
268353	chr16:268353:G:A
268472	chr16:268472:G:GA
268475	chr16:268475:C:G
269191	chr16:269191:G:A
269220	chr16:269220:C:T
269512	chr16:269512:A:G
269548	chr16:269548:T:C
269801	chr16:269801:T:C
269853	chr16:269853:A:G
269859	chr16:269859:T:C
269883	chr16:269883:T:C
270106	chr16:270106:G:A
270148	chr16:270148:C:T
270149	chr16:270149:T:G
270160	chr16:270160:G:A
270206	chr16:270206:G:A
270278	chr16:270278:G:A
270718	chr16:270718:A:G
270751	chr16:270751:C:T
270760	chr16:270760:C:T
270818	chr16:270818:G:A
270866	chr16:270866:G:A
271030	chr16:271030:G:A
271081	chr16:271081:C:A
271180	chr16:271180:C:T
271475	chr16:271475:C:T
271602	chr16:271602:C:G
271606	chr16:271606:T:C
271755	chr16:271755:T:G
271876	chr16:271876:T:G
271896	chr16:271896:G:A
272025	chr16:272025:G:A
272077	chr16:272077:C:A
272610	chr16:272610:C:T
272843	chr16:272843:G:A
272883	chr16:272883:C:T
272935	chr16:272935:C:T
273017	chr16:273017:T:C
273581	chr16:273581:G:A
274188	chr16:274188:C:T
274458	chr16:274458:C:A
274479	chr16:274479:C:G
275099	chr16:275099:C:G
275873	chr16:275873:C:T
276040	chr16:276040:A:T
276138	chr16:276138:A:G
276164	chr16:276164:TGGGCCGGGGGCCGAGGG:T
276576	chr16:276576:G:C
276743	chr16:276743:C:G
276773	chr16:276773:A:G
276826	chr16:276826:C:G
276934	chr16:276934:A:G
277015	chr16:277015:T:C
277060	chr16:277060:T:C
277699	chr16:277699:A:G
278092	chr16:278092:T:C
278365	chr16:278365:A:G
278472	chr16:278472:C:T
278540	chr16:278540:C:T
278916	chr16:278916:C:G
279097	chr16:279097:G:A
279129	chr16:279129:C:T
279138	chr16:279138:G:T
279211	chr16:279211:T:C
279578	chr16:279578:G:A
279671	chr16:279671:T:C
279768	chr16:279768:C:T
279819	chr16:279819:G:A
279829	chr16:279829:G:A
280001	chr16:280001:C:T
280053	chr16:280053:TGG:T
280421	chr16:280421:G:A
281094	chr16:281094:T:A
281151	chr16:281151:G:A
281215	chr16:281215:G:A
281624	chr16:281624:A:G
281777	chr16:281777:G:A
282117	chr16:282117:C:T
282816	chr16:282816:C:T
283030	chr16:283030:T:A
283284	chr16:283284:C:T
283508	chr16:283508:G:T
283697	chr16:283697:G:A
283725	chr16:283725:G:A
283933	chr16:283933:C:T
284020	chr16:284020:A:C
284164	chr16:284164:G:A
284464	chr16:284464:A:G
284612	chr16:284612:AT:A
284732	chr16:284732:C:T
284738	chr16:284738:G:A
284920	chr16:284920:C:T
285810	chr16:285810:C:T
286396	chr16:286396:G:A
286421	chr16:286421:G:A
286526	chr16:286526:T:C
286909	chr16:286909:G:A
287017	chr16:287017:G:A
287342	chr16:287342:C:T
287691	chr16:287691:C:T
287830	chr16:287830:G:C
287926	chr16:287926:T:C
287987	chr16:287987:G:A
288073	chr16:288073:C:T
288332	chr16:288332:A:AC
288474	chr16:288474:G:A
289080	chr16:289080:TTC:T
289183	chr16:289183:A:T
289291	chr16:289291:G:C
289385	chr16:289385:C:T
289415	chr16:289415:G:T
289493	chr16:289493:G:A
289727	chr16:289727:C:T
289894	chr16:289894:C:T
290161	chr16:290161:G:A
290170	chr16:290170:G:T
290403	chr16:290403:C:T
290987	chr16:290987:C:CA
291120	chr16:291120:C:T
291385	chr16:291385:G:A
291441	chr16:291441:T:C
291476	chr16:291476:T:C
291500	chr16:291500:G:A
291530	chr16:291530:CCT:C
291664	chr16:291664:G:A
291885	chr16:291885:C:T
291985	chr16:291985:G:A
291988	chr16:291988:C:T
292035	chr16:292035:G:A
292055	chr16:292055:T:TG
292191	chr16:292191:A:G
292437	chr16:292437:T:C
292714	chr16:292714:G:A
292771	chr16:292771:C:T
292825	chr16:292825:C:T
293307	chr16:293307:G:A
293481	chr16:293481:G:A
293691	chr16:293691:G:A
293905	chr16:293905:T:C
294107	chr16:294107:G:A
294368	chr16:294368:C:G
294659	chr16:294659:A:G
294879	chr16:294879:G:A
295266	chr16:295266:G:A
295485	chr16:295485:A:G
295550	chr16:295550:C:CA
295791	chr16:295791:C:T
296096	chr16:296096:T:A
296142	chr16:296142:C:T
296474	chr16:296474:G:C
296533	chr16:296533:C:T
296556	chr16:296556:C:G
297326	chr16:297326:G:A
297642	chr16:297642:G:A
297850	chr16:297850:G:A
297928	chr16:297928:C:T
297929	chr16:297929:G:A
298042	chr16:298042:C:A
298233	chr16:298233:C:T
298475	chr16:298475:C:T
299047	chr16:299047:A:G
299221	chr16:299221:T:C
299293	chr16:299293:A:G
299331	chr16:299331:G:A
299638	chr16:299638:A:G
299823	chr16:299823:T:C
299836	chr16:299836:T:C
299869	chr16:299869:A:G
299985	chr16:299985:C:T
300025	chr16:300025:C:T
300455	chr16:300455:C:T
300846	chr16:300846:A:G
300886	chr16:300886:T:C
301517	chr16:301517:A:G
301673	chr16:301673:C:T
301820	chr16:301820:T:C
302736	chr16:302736:G:A
302823	chr16:302823:C:A
302943	chr16:302943:A:C
302979	chr16:302979:A:G
302992	chr16:302992:C:T
303024	chr16:303024:G:A
303091	chr16:303091:G:A
303122	chr16:303122:A:G
303312	chr16:303312:C:G
303457	chr16:303457:C:T
303582	chr16:303582:A:C
303883	chr16:303883:A:G
303899	chr16:303899:G:A
304160	chr16:304160:A:C
304493	chr16:304493:C:T
304649	chr16:304649:C:T
304914	chr16:304914:G:T
304917	chr16:304917:C:T
304943	chr16:304943:G:A
305457	chr16:305457:A:G
305692	chr16:305692:T:C
305695	chr16:305695:C:T
305870	chr16:305870:G:C
306011	chr16:306011:C:T
306105	chr16:306105:C:T
306689	chr16:306689:G:A
307140	chr16:307140:T:C
308308	chr16:308308:C:A
308357	chr16:308357:T:C
308773	chr16:308773:G:A
309567	chr16:309567:G:A
309953	chr16:309953:A:G
309955	chr16:309955:C:T
310143	chr16:310143:G:A
310317	chr16:310317:A:G
310427	chr16:310427:C:T
310888	chr16:310888:A:G
311055	chr16:311055:C:T
311321	chr16:311321:C:T
311326	chr16:311326:A:G
311516	chr16:311516:C:A
311687	chr16:311687:C:T
311703	chr16:311703:G:A
312252	chr16:312252:A:C
312459	chr16:312459:G:A
312638	chr16:312638:T:G
312691	chr16:312691:CAGG:C
313091	chr16:313091:C:T
313213	chr16:313213:A:G
313415	chr16:313415:C:T
313600	chr16:313600:G:A
313816	chr16:313816:T:C
314008	chr16:314008:G:A
314025	chr16:314025:C:T
314128	chr16:314128:C:T
314329	chr16:314329:C:A
314486	chr16:314486:G:A
315024	chr16:315024:C:A
315064	chr16:315064:G:A
315550	chr16:315550:G:A
315759	chr16:315759:C:T
316048	chr16:316048:G:C
316424	chr16:316424:G:A
317242	chr16:317242:G:A
317391	chr16:317391:G:A
317516	chr16:317516:C:T
317767	chr16:317767:T:C
317926	chr16:317926:A:G
317984	chr16:317984:C:T
318106	chr16:318106:G:A
318432	chr16:318432:T:C
318854	chr16:318854:T:C
318956	chr16:318956:G:A
319139	chr16:319139:G:C
319140	chr16:319140:G:A
319226	chr16:319226:G:A
319553	chr16:319553:T:C
319562	chr16:319562:G:A
319678	chr16:319678:G:A
320067	chr16:320067:C:T
320484	chr16:320484:T:C
321010	chr16:321010:T:C
321020	chr16:321020:A:G
321138	chr16:321138:G:A
321798	chr16:321798:T:A
322530	chr16:322530:G:A
322597	chr16:322597:A:G
323001	chr16:323001:A:C
323301	chr16:323301:C:T
323480	chr16:323480:A:T
323577	chr16:323577:C:G
323598	chr16:323598:A:G
323817	chr16:323817:C:A
323951	chr16:323951:A:G
324009	chr16:324009:T:C
324054	chr16:324054:T:C
324275	chr16:324275:T:C
324617	chr16:324617:C:T
324646	chr16:324646:T:C
324669	chr16:324669:C:G
325198	chr16:325198:C:T
325503	chr16:325503:C:T
325559	chr16:325559:C:T
325782	chr16:325782:C:T
325900	chr16:325900:A:G
326271	chr16:326271:T:C
326520	chr16:326520:G:A
326583	chr16:326583:C:T
326781	chr16:326781:G:A
326836	chr16:326836:C:T
327090	chr16:327090:C:T
327330	chr16:327330:A:C
327623	chr16:327623:A:G
327644	chr16:327644:C:G
327794	chr16:327794:G:A
327858	chr16:327858:A:G
328012	chr16:328012:G:A
328220	chr16:328220:C:T
328758	chr16:328758:C:T
329249	chr16:329249:C:G
329526	chr16:329526:T:C
329785	chr16:329785:G:A
329947	chr16:329947:T:C
329994	chr16:329994:C:G
330425	chr16:330425:C:A
330527	chr16:330527:G:A
331141	chr16:331141:C:T
331562	chr16:331562:G:C
331588	chr16:331588:AT:A
331589	chr16:331589:T:C
331716	chr16:331716:G:C
331750	chr16:331750:G:A
331825	chr16:331825:C:T
331927	chr16:331927:C:A
332045	chr16:332045:C:T
332101	chr16:332101:C:T
332299	chr16:332299:T:C
332613	chr16:332613:C:T
333035	chr16:333035:A:G
333039	chr16:333039:T:G
333307	chr16:333307:G:A
333611	chr16:333611:C:T
333765	chr16:333765:C:T
334393	chr16:334393:A:G
334433	chr16:334433:C:G
334726	chr16:334726:G:A
334926	chr16:334926:A:G
335057	chr16:335057:T:C
335469	chr16:335469:A:G
335500	chr16:335500:G:A
335717	chr16:335717:A:AT
336070	chr16:336070:G:A
336179	chr16:336179:A:G
336423	chr16:336423:G:A
336493	chr16:336493:G:A
336550	chr16:336550:G:A
336652	chr16:336652:A:T
336708	chr16:336708:T:C
336749	chr16:336749:G:A
336762	chr16:336762:A:G
336787	chr16:336787:A:T
336888	chr16:336888:G:A
337297	chr16:337297:T:C
337610	chr16:337610:G:A
337830	chr16:337830:G:A
337867	chr16:337867:C:T
338059	chr16:338059:G:A
338481	chr16:338481:C:T
338594	chr16:338594:A:G
338879	chr16:338879:C:T
338911	chr16:338911:G:A
338928	chr16:338928:A:G
338967	chr16:338967:ACAGAGTCCAGCAGAGCACCAG:A
339102	chr16:339102:G:A
339244	chr16:339244:C:T
339490	chr16:339490:G:A
339785	chr16:339785:G:T
340036	chr16:340036:C:T
340368	chr16:340368:C:G
340729	chr16:340729:A:G
340780	chr16:340780:A:G
340886	chr16:340886:A:G
340944	chr16:340944:C:T
341026	chr16:341026:G:A
341097	chr16:341097:C:T
341462	chr16:341462:T:C
341479	chr16:341479:T:A
341499	chr16:341499:G:T
342055	chr16:342055:T:A
342102	chr16:342102:G:C
342108	chr16:342108:A:G
342137	chr16:342137:G:A
342166	chr16:342166:C:T
342318	chr16:342318:A:G
342373	chr16:342373:C:T
342461	chr16:342461:C:T
342485	chr16:342485:G:A
342681	chr16:342681:G:A
342703	chr16:342703:G:A
342784	chr16:342784:C:T
342827	chr16:342827:T:C
343342	chr16:343342:T:C
343355	chr16:343355:G:A
343821	chr16:343821:C:T
343948	chr16:343948:C:T
344208	chr16:344208:G:A
344475	chr16:344475:TG:T
344483	chr16:344483:T:G
344659	chr16:344659:T:C
344768	chr16:344768:T:C
345090	chr16:345090:C:T
345158	chr16:345158:A:AG
345396	chr16:345396:G:A
345427	chr16:345427:T:A
345646	chr16:345646:G:A
345757	chr16:345757:G:A
346264	chr16:346264:A:G
347044	chr16:347044:G:T
347269	chr16:347269:A:T
347576	chr16:347576:G:T
347646	chr16:347646:T:C
347820	chr16:347820:G:A
348421	chr16:348421:G:A
348446	chr16:348446:C:A
348643	chr16:348643:A:C
348928	chr16:348928:C:G
349054	chr16:349054:C:T
349330	chr16:349330:G:A
349712	chr16:349712:C:T
350245	chr16:350245:T:C
350394	chr16:350394:G:GCTA
350475	chr16:350475:C:T
350665	chr16:350665:C:G
350767	chr16:350767:C:T
351079	chr16:351079:C:T
351209	chr16:351209:T:C
351296	chr16:351296:C:CA
351385	chr16:351385:A:G
351753	chr16:351753:T:A
351799	chr16:351799:G:A
352065	chr16:352065:A:G
352078	chr16:352078:C:T
352901	chr16:352901:G:A
352925	chr16:352925:GC:G
353094	chr16:353094:G:A
353242	chr16:353242:A:G
353289	chr16:353289:G:T
353339	chr16:353339:C:G
353966	chr16:353966:T:C
354238	chr16:354238:C:T
354579	chr16:354579:G:A
354619	chr16:354619:C:T
354750	chr16:354750:T:C
354823	chr16:354823:TG:T
355068	chr16:355068:C:T
355255	chr16:355255:C:T
355866	chr16:355866:C:T
356082	chr16:356082:G:A
356368	chr16:356368:A:G
356457	chr16:356457:G:A
356464	chr16:356464:G:T
356568	chr16:356568:T:A
356828	chr16:356828:A:T
356834	chr16:356834:C:T
356900	chr16:356900:C:T
356908	chr16:356908:G:T
357029	chr16:357029:C:T
357138	chr16:357138:C:A
357330	chr16:357330:G:C
357388	chr16:357388:G:A
357554	chr16:357554:A:G
357598	chr16:357598:A:G
357604	chr16:357604:A:C
357639	chr16:357639:ATGCCCGTAATCCCAGCTACT:A
357723	chr16:357723:G:A
357754	chr16:357754:C:T
358031	chr16:358031:C:T
358198	chr16:358198:C:T
358299	chr16:358299:C:T
358849	chr16:358849:G:A
359068	chr16:359068:A:G
359415	chr16:359415:C:T
359453	chr16:359453:C:T
359790	chr16:359790:G:A
360001	chr16:360001:C:T
360054	chr16:360054:A:G
360149	chr16:360149:G:A
360291	chr16:360291:C:T
360456	chr16:360456:C:T
360459	chr16:360459:C:T
360497	chr16:360497:G:A
360551	chr16:360551:C:T
360834	chr16:360834:A:G
361011	chr16:361011:C:T
361090	chr16:361090:C:T
361092	chr16:361092:T:C
361224	chr16:361224:C:G
361453	chr16:361453:G:A
361678	chr16:361678:G:A
361869	chr16:361869:T:C
362035	chr16:362035:C:T
362333	chr16:362333:G:A
362370	chr16:362370:A:G
362393	chr16:362393:C:T
362447	chr16:362447:G:A
362670	chr16:362670:G:A
362827	chr16:362827:C:T
362830	chr16:362830:C:T
362947	chr16:362947:G:C
363157	chr16:363157:AGG:A
363215	chr16:363215:A:G
363279	chr16:363279:T:C
363502	chr16:363502:G:T
363523	chr16:363523:T:G
363716	chr16:363716:C:T
363747	chr16:363747:A:G
363925	chr16:363925:C:A
364082	chr16:364082:G:A
364374	chr16:364374:A:T
364590	chr16:364590:A:G
364608	chr16:364608:T:G
364760	chr16:364760:G:A
364920	chr16:364920:G:A
364926	chr16:364926:T:C
364930	chr16:364930:T:C
365078	chr16:365078:C:T
365135	chr16:365135:A:G
365143	chr16:365143:C:T
365232	chr16:365232:T:C
365317	chr16:365317:G:A
365395	chr16:365395:A:G
365496	chr16:365496:C:T
365565	chr16:365565:C:T
365648	chr16:365648:T:C
365806	chr16:365806:T:C
365886	chr16:365886:T:C
365955	chr16:365955:G:A
365994	chr16:365994:C:T
366146	chr16:366146:A:C
366195	chr16:366195:C:A
366211	chr16:366211:G:A
366663	chr16:366663:C:G
366815	chr16:366815:G:A
366962	chr16:366962:C:T
367099	chr16:367099:G:A
367183	chr16:367183:T:C
367276	chr16:367276:G:A
367281	chr16:367281:G:A
367289	chr16:367289:C:T
367551	chr16:367551:C:T
367565	chr16:367565:A:C
367629	chr16:367629:G:A
367691	chr16:367691:C:G
368137	chr16:368137:G:A
368147	chr16:368147:G:A
368154	chr16:368154:G:C
368429	chr16:368429:A:G
368597	chr16:368597:G:C
368681	chr16:368681:A:G
368882	chr16:368882:C:T
368938	chr16:368938:C:T
369092	chr16:369092:A:G
369154	chr16:369154:G:A
369707	chr16:369707:G:T
369733	chr16:369733:A:C
369805	chr16:369805:A:C
370079	chr16:370079:C:T
370140	chr16:370140:G:A
370179	chr16:370179:G:A
370490	chr16:370490:C:T
370645	chr16:370645:T:G
370673	chr16:370673:A:G
370678	chr16:370678:C:T
370720	chr16:370720:C:T
370907	chr16:370907:T:C
370914	chr16:370914:C:T
371387	chr16:371387:G:A
371524	chr16:371524:C:T
371723	chr16:371723:A:C
371912	chr16:371912:G:A
372158	chr16:372158:G:A
372168	chr16:372168:A:G
372516	chr16:372516:T:G
372544	chr16:372544:A:AG
373394	chr16:373394:C:A
373420	chr16:373420:C:T
373423	chr16:373423:A:G
373619	chr16:373619:C:T
373696	chr16:373696:C:T
373775	chr16:373775:T:C
373828	chr16:373828:CCA:C
373842	chr16:373842:C:A
374288	chr16:374288:G:A
374695	chr16:374695:A:G
375277	chr16:375277:C:T
375456	chr16:375456:G:A
375605	chr16:375605:T:C
375782	chr16:375782:G:A
375785	chr16:375785:C:T
375826	chr16:375826:G:A
375937	chr16:375937:C:T
375942	chr16:375942:A:G
375962	chr16:375962:G:A
376004	chr16:376004:CCT:C
376029	chr16:376029:G:A
376095	chr16:376095:G:A
376184	chr16:376184:G:A
376432	chr16:376432:T:C
376874	chr16:376874:G:C
377010	chr16:377010:C:T
377080	chr16:377080:C:T
377309	chr16:377309:G:A
377332	chr16:377332:C:T
377349	chr16:377349:C:A
377516	chr16:377516:T:C
377657	chr16:377657:G:A
377866	chr16:377866:T:C
378001	chr16:378001:A:C
378907	chr16:378907:A:G
378916	chr16:378916:C:T
379059	chr16:379059:C:T
379129	chr16:379129:C:T
379198	chr16:379198:C:T
379207	chr16:379207:G:A
379419	chr16:379419:G:A
379691	chr16:379691:T:C
379926	chr16:379926:C:T
379951	chr16:379951:T:C
380011	chr16:380011:C:T
380153	chr16:380153:C:T
380304	chr16:380304:T:C
380345	chr16:380345:A:G
380842	chr16:380842:C:G
380851	chr16:380851:C:T
381148	chr16:381148:C:T
381209	chr16:381209:G:A
381303	chr16:381303:C:T
381609	chr16:381609:A:C
382922	chr16:382922:AG:A
383538	chr16:383538:A:G
383539	chr16:383539:A:ACGAGACAGAGCGTGGC
383552	chr16:383552:T:C
383603	chr16:383603:C:G
383843	chr16:383843:GGGTTTAC:G
384023	chr16:384023:G:A
384271	chr16:384271:G:A
384356	chr16:384356:C:T
384376	chr16:384376:G:A
384781	chr16:384781:A:G
384784	chr16:384784:A:C
385183	chr16:385183:T:C
385528	chr16:385528:G:T
386365	chr16:386365:T:G
386485	chr16:386485:G:A
386923	chr16:386923:G:A
387002	chr16:387002:G:A
387194	chr16:387194:C:T
387494	chr16:387494:G:A
387523	chr16:387523:C:T
387534	chr16:387534:A:G
387976	chr16:387976:C:T
388169	chr16:388169:A:G
388275	chr16:388275:C:T
388721	chr16:388721:A:G
388770	chr16:388770:C:T
388986	chr16:388986:T:C
388996	chr16:388996:T:C
389112	chr16:389112:TTTG:T
389310	chr16:389310:C:G
389328	chr16:389328:T:C
389550	chr16:389550:T:C
389728	chr16:389728:C:T
389776	chr16:389776:G:A
389966	chr16:389966:T:C
390334	chr16:390334:G:A
390335	chr16:390335:A:G
390383	chr16:390383:G:A
390550	chr16:390550:A:G
390563	chr16:390563:C:T
390608	chr16:390608:A:G
390725	chr16:390725:C:T
390944	chr16:390944:G:A
391017	chr16:391017:T:A
391018	chr16:391018:ATTT:A
391366	chr16:391366:T:A
391395	chr16:391395:G:A
391710	chr16:391710:T:C
391802	chr16:391802:G:C
391809	chr16:391809:C:T
391833	chr16:391833:G:A
392014	chr16:392014:G:A
392294	chr16:392294:C:T
392459	chr16:392459:C:T
392603	chr16:392603:C:T
392657	chr16:392657:A:C
392744	chr16:392744:C:T
392812	chr16:392812:G:A
392814	chr16:392814:T:TGGC
393220	chr16:393220:C:T
393693	chr16:393693:C:T
393996	chr16:393996:G:A
394004	chr16:394004:T:C
394095	chr16:394095:G:A
394276	chr16:394276:C:T
394305	chr16:394305:C:T
394348	chr16:394348:G:A
394505	chr16:394505:T:C
394605	chr16:394605:AAAT:A
394814	chr16:394814:C:T
394870	chr16:394870:A:G
394964	chr16:394964:A:G
395021	chr16:395021:C:T
395053	chr16:395053:G:A
395085	chr16:395085:G:A
395102	chr16:395102:G:A
395124	chr16:395124:C:CT
395418	chr16:395418:T:C
395550	chr16:395550:C:T
395658	chr16:395658:T:A
395734	chr16:395734:G:C
396025	chr16:396025:A:T
396056	chr16:396056:G:C
396095	chr16:396095:T:G
396187	chr16:396187:G:A
396200	chr16:396200:C:G
396362	chr16:396362:A:C
396368	chr16:396368:T:C
396503	chr16:396503:A:AT
396555	chr16:396555:C:G
396955	chr16:396955:GA:G
397366	chr16:397366:C:T
397416	chr16:397416:A:G
397457	chr16:397457:G:T
397948	chr16:397948:A:G
397963	chr16:397963:C:T
398172	chr16:398172:A:G
398401	chr16:398401:T:C
398479	chr16:398479:C:T
398561	chr16:398561:A:T
398715	chr16:398715:G:A
398931	chr16:398931:G:A
399162	chr16:399162:T:C
399178	chr16:399178:T:G
399554	chr16:399554:G:C
399574	chr16:399574:C:T
399934	chr16:399934:T:C
399979	chr16:399979:A:G
400165	chr16:400165:T:C
400362	chr16:400362:A:G
400368	chr16:400368:T:C
400759	chr16:400759:C:G
400783	chr16:400783:C:T
401161	chr16:401161:TG:T
401306	chr16:401306:T:C
401487	chr16:401487:G:A
401509	chr16:401509:C:G
402247	chr16:402247:T:C
402552	chr16:402552:T:C
402618	chr16:402618:C:T
402840	chr16:402840:C:G
403073	chr16:403073:C:T
404008	chr16:404008:C:G
404188	chr16:404188:T:A
404242	chr16:404242:T:C
404352	chr16:404352:C:T
404429	chr16:404429:G:A
404580	chr16:404580:G:A
404652	chr16:404652:C:T
405232	chr16:405232:G:A
405410	chr16:405410:A:G
405497	chr16:405497:G:C
405646	chr16:405646:A:G
405697	chr16:405697:C:T
405865	chr16:405865:C:T
405991	chr16:405991:A:G
406291	chr16:406291:G:GC
406429	chr16:406429:G:A
406483	chr16:406483:T:C
406635	chr16:406635:C:G
406642	chr16:406642:T:C
406701	chr16:406701:C:T
406855	chr16:406855:C:T
407007	chr16:407007:T:C
407071	chr16:407071:G:C
408311	chr16:408311:GTCTCTGGCCC:G
408556	chr16:408556:C:T
408570	chr16:408570:T:C
408759	chr16:408759:T:C
409044	chr16:409044:C:T
409118	chr16:409118:C:T
409162	chr16:409162:TATTTTTATTG:T
409319	chr16:409319:T:C
409450	chr16:409450:G:A
409800	chr16:409800:C:T
410123	chr16:410123:C:A
410124	chr16:410124:C:T
410274	chr16:410274:C:T
410381	chr16:410381:GCGC:G
410659	chr16:410659:C:T
410976	chr16:410976:G:A
410982	chr16:410982:G:A
411697	chr16:411697:C:T
411762	chr16:411762:T:C
412285	chr16:412285:C:T
412338	chr16:412338:G:A
412395	chr16:412395:A:G
412450	chr16:412450:AAAAG:A
412816	chr16:412816:T:C
412963	chr16:412963:C:T
412977	chr16:412977:C:T
413033	chr16:413033:C:T
413062	chr16:413062:T:A
413238	chr16:413238:T:C
413273	chr16:413273:G:A
413543	chr16:413543:G:T
413563	chr16:413563:G:A
413690	chr16:413690:C:T
413748	chr16:413748:G:A
414015	chr16:414015:A:C
414069	chr16:414069:G:A
414380	chr16:414380:C:T
414390	chr16:414390:G:A
414750	chr16:414750:CCA:C
415471	chr16:415471:A:G
415830	chr16:415830:C:T
415840	chr16:415840:G:A
416160	chr16:416160:C:T
416384	chr16:416384:C:T
416413	chr16:416413:G:A
416594	chr16:416594:C:T
416742	chr16:416742:T:C
417017	chr16:417017:T:G
417026	chr16:417026:G:T
417174	chr16:417174:GTAGTTTTCACAGTTGTC:G
417330	chr16:417330:C:T
417551	chr16:417551:A:T
417585	chr16:417585:T:C
417960	chr16:417960:G:A
417961	chr16:417961:G:GC
418055	chr16:418055:G:A
418353	chr16:418353:G:A
418420	chr16:418420:C:T
418450	chr16:418450:C:T
418964	chr16:418964:G:A
419241	chr16:419241:T:G
419345	chr16:419345:G:A
419500	chr16:419500:G:A
419751	chr16:419751:G:A
419978	chr16:419978:T:C
420233	chr16:420233:A:AGT
420297	chr16:420297:AT:A
420624	chr16:420624:G:A
421280	chr16:421280:G:A
421356	chr16:421356:C:G
421421	chr16:421421:G:A
421422	chr16:421422:G:A
421561	chr16:421561:T:A
421612	chr16:421612:C:T
422075	chr16:422075:C:A
422359	chr16:422359:C:T
422392	chr16:422392:C:T
422551	chr16:422551:G:A
422899	chr16:422899:A:T
423234	chr16:423234:A:G
423547	chr16:423547:T:C
423723	chr16:423723:C:T
423844	chr16:423844:T:C
423930	chr16:423930:A:T
423974	chr16:423974:C:T
424180	chr16:424180:G:A
424217	chr16:424217:C:T
425296	chr16:425296:G:A
425428	chr16:425428:G:A
425729	chr16:425729:C:T
425776	chr16:425776:GGCCGCCCC:G
426120	chr16:426120:G:A
426430	chr16:426430:C:G
426561	chr16:426561:G:C
426775	chr16:426775:C:T
427205	chr16:427205:A:G
427407	chr16:427407:A:G
427598	chr16:427598:A:G
427619	chr16:427619:C:G
428270	chr16:428270:A:G
428514	chr16:428514:A:G
428832	chr16:428832:T:G
429010	chr16:429010:A:G
429147	chr16:429147:G:A
429315	chr16:429315:T:G
429602	chr16:429602:C:T
430029	chr16:430029:AAC:A
430096	chr16:430096:T:C
430350	chr16:430350:C:T
430510	chr16:430510:G:A
430753	chr16:430753:C:T
430791	chr16:430791:A:G
430875	chr16:430875:A:G
430921	chr16:430921:A:C
431420	chr16:431420:C:A
431553	chr16:431553:T:G
431664	chr16:431664:C:T
431871	chr16:431871:C:T
431881	chr16:431881:T:C
432134	chr16:432134:A:G
432370	chr16:432370:T:A
432376	chr16:432376:G:A
432455	chr16:432455:C:T
432557	chr16:432557:C:T
432572	chr16:432572:C:T
433332	chr16:433332:A:G
433664	chr16:433664:C:T
433773	chr16:433773:G:A
433895	chr16:433895:T:C
434103	chr16:434103:A:G
434403	chr16:434403:C:T
435260	chr16:435260:A:G
435390	chr16:435390:A:G
435520	chr16:435520:A:G
435555	chr16:435555:T:C
435767	chr16:435767:T:G
436022	chr16:436022:G:A
436182	chr16:436182:C:T
436223	chr16:436223:T:C
436239	chr16:436239:G:A
436312	chr16:436312:G:A
436317	chr16:436317:A:C
436449	chr16:436449:C:T
436452	chr16:436452:C:G
436750	chr16:436750:A:G
436867	chr16:436867:T:C
436936	chr16:436936:A:G
437129	chr16:437129:T:G
437132	chr16:437132:G:T
437210	chr16:437210:G:A
437259	chr16:437259:CAGAG:C
437444	chr16:437444:C:T
437651	chr16:437651:C:T
438194	chr16:438194:G:A
438563	chr16:438563:G:A
438744	chr16:438744:C:T
438932	chr16:438932:C:G
439131	chr16:439131:G:A
439193	chr16:439193:A:G
439212	chr16:439212:A:G
439580	chr16:439580:A:G
439603	chr16:439603:A:C
439985	chr16:439985:A:G
440267	chr16:440267:T:A
440612	chr16:440612:T:C
440645	chr16:440645:A:G
440666	chr16:440666:A:G
440835	chr16:440835:A:G
441188	chr16:441188:T:C
441394	chr16:441394:C:T
441405	chr16:441405:C:T
441484	chr16:441484:G:T
441932	chr16:441932:A:G
442368	chr16:442368:C:G
442522	chr16:442522:G:A
442529	chr16:442529:C:T
442603	chr16:442603:A:G
442682	chr16:442682:AT:A
443018	chr16:443018:C:T
443065	chr16:443065:G:A
443086	chr16:443086:A:G
443171	chr16:443171:G:A
443604	chr16:443604:C:T
443781	chr16:443781:A:G
443807	chr16:443807:G:A
443844	chr16:443844:A:G
443995	chr16:443995:A:G
444011	chr16:444011:C:T
444346	chr16:444346:A:G
444411	chr16:444411:A:G
444538	chr16:444538:T:C
444894	chr16:444894:T:C
444929	chr16:444929:A:G
445316	chr16:445316:G:A
445331	chr16:445331:T:C
445405	chr16:445405:T:C
445538	chr16:445538:C:T
445662	chr16:445662:T:C
445950	chr16:445950:C:T
446823	chr16:446823:C:A
446950	chr16:446950:C:T
447040	chr16:447040:C:G
447164	chr16:447164:G:A
447388	chr16:447388:C:A
447721	chr16:447721:G:C
447948	chr16:447948:C:T
447990	chr16:447990:AAG:A
448617	chr16:448617:T:C
448906	chr16:448906:ACT:A
449213	chr16:449213:C:T
449348	chr16:449348:C:G
449491	chr16:449491:T:G
449500	chr16:449500:G:A
449531	chr16:449531:A:G
449999	chr16:449999:G:A
450398	chr16:450398:T:C
450443	chr16:450443:G:A
450505	chr16:450505:T:C
450648	chr16:450648:T:G
451155	chr16:451155:A:T
451369	chr16:451369:C:T
451600	chr16:451600:T:C
452022	chr16:452022:G:A
453321	chr16:453321:G:A
453369	chr16:453369:C:T
453602	chr16:453602:T:G
453947	chr16:453947:AT:A
454143	chr16:454143:T:C
454505	chr16:454505:C:T
454519	chr16:454519:G:A
454921	chr16:454921:G:A
455006	chr16:455006:C:T
455077	chr16:455077:T:G
455205	chr16:455205:C:T
455310	chr16:455310:T:C
455334	chr16:455334:C:T
455398	chr16:455398:C:T
455432	chr16:455432:C:G
455605	chr16:455605:T:C
455612	chr16:455612:T:G
455656	chr16:455656:C:T
455954	chr16:455954:C:T
455998	chr16:455998:A:G
456407	chr16:456407:C:T
456612	chr16:456612:A:G
456759	chr16:456759:C:CAACA
456906	chr16:456906:G:GC
457139	chr16:457139:G:A
457168	chr16:457168:T:C
457290	chr16:457290:T:C
457621	chr16:457621:G:C
457816	chr16:457816:C:G
457904	chr16:457904:T:C
458119	chr16:458119:G:A
458264	chr16:458264:C:T
458304	chr16:458304:G:A
458642	chr16:458642:C:T
458715	chr16:458715:T:A
459086	chr16:459086:A:T
459087	chr16:459087:G:T
459377	chr16:459377:C:T
459463	chr16:459463:T:G
459671	chr16:459671:C:T
460096	chr16:460096:G:C
460417	chr16:460417:C:T
460443	chr16:460443:T:C
460550	chr16:460550:C:T
460634	chr16:460634:G:A
460703	chr16:460703:A:G
460873	chr16:460873:G:A
460876	chr16:460876:C:CTGTGGCTGTGACTGTCTGCAGTGGCCCATGGAGGCCGTGCTGCCTCCTGCACGTGAGGAGTCAGAGGCTGTCACTGTCAGCACCGCCCCTGTTGGCGGCTTCT
461080	chr16:461080:C:T
461094	chr16:461094:C:T
461103	chr16:461103:C:T
461337	chr16:461337:G:C
461763	chr16:461763:A:C
461936	chr16:461936:T:G
462095	chr16:462095:A:T
462443	chr16:462443:G:A
462813	chr16:462813:CT:C
462896	chr16:462896:G:C
462897	chr16:462897:T:C
462910	chr16:462910:C:G
462995	chr16:462995:C:G
463091	chr16:463091:T:G
463177	chr16:463177:A:G
463281	chr16:463281:GC:G
463295	chr16:463295:G:A
463324	chr16:463324:T:C
463596	chr16:463596:G:A
463746	chr16:463746:A:G
463816	chr16:463816:C:T
464010	chr16:464010:T:C
464346	chr16:464346:C:T
464407	chr16:464407:A:C
464631	chr16:464631:C:T
464820	chr16:464820:G:A
465020	chr16:465020:G:A
465221	chr16:465221:A:T
465267	chr16:465267:C:T
465322	chr16:465322:C:T
465329	chr16:465329:A:C
465346	chr16:465346:A:G
465653	chr16:465653:A:G
465894	chr16:465894:C:T
466044	chr16:466044:C:T
466251	chr16:466251:C:T
466599	chr16:466599:C:T
466666	chr16:466666:C:T
466769	chr16:466769:T:C
466909	chr16:466909:T:C
466922	chr16:466922:T:G
467183	chr16:467183:T:C
467328	chr16:467328:C:T
468808	chr16:468808:T:C
468828	chr16:468828:G:A
468891	chr16:468891:C:T
468906	chr16:468906:G:A
469274	chr16:469274:C:T
469394	chr16:469394:G:T
469632	chr16:469632:C:T
469686	chr16:469686:G:A
469712	chr16:469712:T:C
469968	chr16:469968:T:C
469989	chr16:469989:C:T
470423	chr16:470423:G:A
470426	chr16:470426:C:T
470527	chr16:470527:G:A
470791	chr16:470791:A:G
471233	chr16:471233:CA:C
471253	chr16:471253:G:A
471459	chr16:471459:G:A
471473	chr16:471473:C:T
472610	chr16:472610:C:T
472672	chr16:472672:C:T
472909	chr16:472909:C:T
473120	chr16:473120:C:T
473640	chr16:473640:G:A
473747	chr16:473747:T:C
473985	chr16:473985:C:T
474224	chr16:474224:ATTGATTGG:A
474305	chr16:474305:T:G
474337	chr16:474337:A:G
474398	chr16:474398:A:G
474478	chr16:474478:C:T
474961	chr16:474961:CATT:C
475192	chr16:475192:T:C
475394	chr16:475394:T:C
475440	chr16:475440:G:A
475463	chr16:475463:C:G
475481	chr16:475481:G:A
475519	chr16:475519:T:C
475812	chr16:475812:A:T
475856	chr16:475856:A:T
476003	chr16:476003:C:T
476278	chr16:476278:A:G
476435	chr16:476435:C:T
476519	chr16:476519:C:T
476606	chr16:476606:T:C
476694	chr16:476694:T:C
476865	chr16:476865:C:T
476959	chr16:476959:T:C
477280	chr16:477280:T:C
477961	chr16:477961:A:G
478449	chr16:478449:C:G
478486	chr16:478486:C:T
478976	chr16:478976:A:G
479988	chr16:479988:A:T
480364	chr16:480364:G:A
480386	chr16:480386:A:G
480658	chr16:480658:C:G
480720	chr16:480720:G:A
481121	chr16:481121:TTTAA:T
481243	chr16:481243:G:C
482196	chr16:482196:A:G
482248	chr16:482248:A:G
482279	chr16:482279:C:G
482705	chr16:482705:G:A
482968	chr16:482968:CTG:C
483121	chr16:483121:G:A
483465	chr16:483465:C:G
483882	chr16:483882:T:G
484033	chr16:484033:A:C
484549	chr16:484549:C:T
484582	chr16:484582:G:A
484613	chr16:484613:G:A
484642	chr16:484642:C:T
484674	chr16:484674:C:T
484724	chr16:484724:G:A
484765	chr16:484765:C:T
484849	chr16:484849:C:T
484954	chr16:484954:A:G
485136	chr16:485136:A:G
485138	chr16:485138:C:A
485160	chr16:485160:C:T
485610	chr16:485610:A:G
485746	chr16:485746:T:A
486090	chr16:486090:G:C
486116	chr16:486116:T:C
486323	chr16:486323:C:G
486631	chr16:486631:G:A
486653	chr16:486653:C:T
486845	chr16:486845:C:T
487321	chr16:487321:A:G
488023	chr16:488023:AG:A
488094	chr16:488094:A:G
488119	chr16:488119:G:A
488279	chr16:488279:T:C
488331	chr16:488331:T:G
488408	chr16:488408:T:C
488565	chr16:488565:T:C
488585	chr16:488585:G:GT
488790	chr16:488790:C:T
489140	chr16:489140:C:A
489429	chr16:489429:A:G
489547	chr16:489547:G:C
489578	chr16:489578:G:A
489813	chr16:489813:T:A
489882	chr16:489882:A:G
490137	chr16:490137:T:C
490199	chr16:490199:C:A
490221	chr16:490221:G:A
490258	chr16:490258:G:C
490421	chr16:490421:G:T
490468	chr16:490468:T:C
491067	chr16:491067:C:T
491082	chr16:491082:A:G
491091	chr16:491091:C:T
491353	chr16:491353:C:T
491493	chr16:491493:T:C
491671	chr16:491671:A:T
491679	chr16:491679:C:T
491702	chr16:491702:C:T
491818	chr16:491818:C:T
491821	chr16:491821:T:A
491972	chr16:491972:C:T
492029	chr16:492029:C:T
492041	chr16:492041:G:A
492642	chr16:492642:T:C
493011	chr16:493011:G:A
493357	chr16:493357:T:C
493399	chr16:493399:T:G
493496	chr16:493496:C:T
493667	chr16:493667:T:C
493834	chr16:493834:C:T
494479	chr16:494479:G:A
494664	chr16:494664:G:A
495274	chr16:495274:G:A
495379	chr16:495379:A:G
495465	chr16:495465:G:A
495786	chr16:495786:T:C
495923	chr16:495923:A:T
495944	chr16:495944:T:G
495996	chr16:495996:C:T
496045	chr16:496045:C:T
496269	chr16:496269:C:G
496321	chr16:496321:T:C
496418	chr16:496418:G:A
496426	chr16:496426:C:G
496688	chr16:496688:C:T
496884	chr16:496884:G:A
497010	chr16:497010:A:G
497108	chr16:497108:G:A
497185	chr16:497185:G:A
497207	chr16:497207:C:T
497297	chr16:497297:T:C
497458	chr16:497458:T:C
497530	chr16:497530:C:T
497572	chr16:497572:T:C
497956	chr16:497956:T:A
498364	chr16:498364:G:A
498377	chr16:498377:G:A
498633	chr16:498633:C:T
498663	chr16:498663:C:T
498895	chr16:498895:T:G
498908	chr16:498908:C:G
498938	chr16:498938:T:TA
499076	chr16:499076:T:G
499161	chr16:499161:G:A
499377	chr16:499377:A:G
499404	chr16:499404:C:T
499405	chr16:499405:T:C
499578	chr16:499578:A:G
499754	chr16:499754:C:T
500337	chr16:500337:T:C
500420	chr16:500420:C:T
500790	chr16:500790:T:C
500975	chr16:500975:G:A
501226	chr16:501226:C:T
501302	chr16:501302:G:C
501361	chr16:501361:A:C
502252	chr16:502252:G:A
502448	chr16:502448:G:A
502835	chr16:502835:C:T
502946	chr16:502946:C:T
503116	chr16:503116:G:A
503769	chr16:503769:A:G
503945	chr16:503945:G:A
505030	chr16:505030:C:G
505505	chr16:505505:G:T
505816	chr16:505816:C:T
506202	chr16:506202:C:T
506375	chr16:506375:G:A
506412	chr16:506412:A:T
506589	chr16:506589:AG:A
506801	chr16:506801:T:C
507134	chr16:507134:AC:A
507399	chr16:507399:C:T
507407	chr16:507407:G:A
508212	chr16:508212:T:A
508449	chr16:508449:C:T
508669	chr16:508669:T:C
509087	chr16:509087:A:G
509312	chr16:509312:G:A
510024	chr16:510024:C:T
510231	chr16:510231:C:T
510274	chr16:510274:C:T
512353	chr16:512353:G:A
512417	chr16:512417:A:T
512481	chr16:512481:C:T
512485	chr16:512485:C:G
512695	chr16:512695:C:A
513922	chr16:513922:A:G
513936	chr16:513936:G:A
514413	chr16:514413:C:T
515318	chr16:515318:T:C
515371	chr16:515371:G:A
515516	chr16:515516:C:T
515768	chr16:515768:G:A
515963	chr16:515963:G:A
517034	chr16:517034:T:C
517086	chr16:517086:C:T
517387	chr16:517387:G:A
517395	chr16:517395:T:C
518132	chr16:518132:G:A
518363	chr16:518363:A:G
518440	chr16:518440:G:A
518516	chr16:518516:G:A
518624	chr16:518624:C:T
518700	chr16:518700:TGG:T
518704	chr16:518704:GAC:G
518743	chr16:518743:T:A
518900	chr16:518900:C:T
519086	chr16:519086:C:T
519118	chr16:519118:G:A
519416	chr16:519416:A:G
519558	chr16:519558:C:T
520454	chr16:520454:T:C
520466	chr16:520466:G:A
520623	chr16:520623:G:A
520658	chr16:520658:C:T
521313	chr16:521313:C:T
521447	chr16:521447:C:T
521470	chr16:521470:C:T
521822	chr16:521822:G:A
521904	chr16:521904:T:C
521954	chr16:521954:G:A
522788	chr16:522788:G:C
522815	chr16:522815:C:T
523084	chr16:523084:G:A
523308	chr16:523308:A:C
523580	chr16:523580:G:A
523603	chr16:523603:A:G
523694	chr16:523694:C:T
523763	chr16:523763:G:A
523827	chr16:523827:C:T
523918	chr16:523918:G:A
524031	chr16:524031:G:A
524259	chr16:524259:C:A
524282	chr16:524282:C:T
524317	chr16:524317:C:T
524553	chr16:524553:G:C
524661	chr16:524661:A:G
525312	chr16:525312:A:G
525425	chr16:525425:G:A
526495	chr16:526495:A:G
526662	chr16:526662:C:T
527416	chr16:527416:T:C
527673	chr16:527673:G:C
528190	chr16:528190:C:T
529047	chr16:529047:G:A
529056	chr16:529056:C:T
529233	chr16:529233:G:A
529900	chr16:529900:A:G
530296	chr16:530296:T:C
530412	chr16:530412:C:T
530865	chr16:530865:T:C
530891	chr16:530891:C:T
531058	chr16:531058:A:G
531084	chr16:531084:A:G
531761	chr16:531761:C:T
531763	chr16:531763:A:T
531871	chr16:531871:C:T
532172	chr16:532172:G:A
532182	chr16:532182:G:T
532668	chr16:532668:C:T
532999	chr16:532999:T:A
533018	chr16:533018:C:T
533089	chr16:533089:C:T
533237	chr16:533237:A:C
533360	chr16:533360:T:C
533502	chr16:533502:A:G
533530	chr16:533530:T:C
533560	chr16:533560:G:A
533655	chr16:533655:C:G
534107	chr16:534107:C:T
534351	chr16:534351:A:G
534459	chr16:534459:A:C
534647	chr16:534647:C:T
535108	chr16:535108:C:T
535328	chr16:535328:G:A
535644	chr16:535644:C:T
535885	chr16:535885:G:A
536144	chr16:536144:T:C
536778	chr16:536778:G:A
536850	chr16:536850:C:T
536873	chr16:536873:C:T
537379	chr16:537379:G:A
537611	chr16:537611:C:T
537771	chr16:537771:C:T
537799	chr16:537799:C:T
537942	chr16:537942:A:T
538027	chr16:538027:C:T
538054	chr16:538054:C:G
538284	chr16:538284:A:C
538305	chr16:538305:TG:T
538372	chr16:538372:G:T
538512	chr16:538512:C:A
538580	chr16:538580:G:A
538587	chr16:538587:C:T
538857	chr16:538857:A:G
539184	chr16:539184:A:G
539582	chr16:539582:A:G
539650	chr16:539650:G:A
539792	chr16:539792:T:G
540086	chr16:540086:T:C
540534	chr16:540534:G:T
541383	chr16:541383:T:C
541586	chr16:541586:T:C
541632	chr16:541632:TAA:T
541691	chr16:541691:A:G
541727	chr16:541727:C:A
541855	chr16:541855:C:T
542158	chr16:542158:T:C
542174	chr16:542174:G:A
542342	chr16:542342:T:C
542365	chr16:542365:C:T
542563	chr16:542563:C:T
542712	chr16:542712:C:T
542824	chr16:542824:C:T
542913	chr16:542913:T:C
542932	chr16:542932:T:C
542954	chr16:542954:A:G
542974	chr16:542974:T:C
542975	chr16:542975:T:C
543064	chr16:543064:A:C
543132	chr16:543132:G:A
543277	chr16:543277:T:G
543477	chr16:543477:G:A
543492	chr16:543492:G:A
543877	chr16:543877:G:A
544000	chr16:544000:C:T
544159	chr16:544159:C:G
544193	chr16:544193:C:T
544263	chr16:544263:A:T
544376	chr16:544376:G:A
544456	chr16:544456:T:C
545132	chr16:545132:G:A
545136	chr16:545136:G:A
545554	chr16:545554:C:T
545713	chr16:545713:G:A
546073	chr16:546073:G:A
546219	chr16:546219:T:G
546232	chr16:546232:C:T
546233	chr16:546233:A:G
546442	chr16:546442:G:C
546605	chr16:546605:T:C
546607	chr16:546607:A:G
547150	chr16:547150:A:G
547266	chr16:547266:C:G
547764	chr16:547764:G:A
547918	chr16:547918:C:T
548118	chr16:548118:T:C
548452	chr16:548452:C:T
548557	chr16:548557:C:T
548630	chr16:548630:T:C
548778	chr16:548778:C:T
548876	chr16:548876:C:T
548954	chr16:548954:A:G
548989	chr16:548989:G:A
549283	chr16:549283:C:T
549399	chr16:549399:C:T
549528	chr16:549528:C:T
549889	chr16:549889:C:T
549893	chr16:549893:G:A
549973	chr16:549973:G:A
550486	chr16:550486:C:T
550519	chr16:550519:C:T
551256	chr16:551256:CCT:C
551494	chr16:551494:C:T
551533	chr16:551533:G:A
551632	chr16:551632:T:C
551716	chr16:551716:A:G
551838	chr16:551838:C:T
551870	chr16:551870:G:A
551892	chr16:551892:T:C
551938	chr16:551938:T:C
552032	chr16:552032:G:A
552046	chr16:552046:T:C
552221	chr16:552221:T:C
552284	chr16:552284:C:T
552364	chr16:552364:C:T
552672	chr16:552672:C:T
552828	chr16:552828:C:T
553471	chr16:553471:A:G
553587	chr16:553587:C:T
553753	chr16:553753:G:A
553884	chr16:553884:C:G
554010	chr16:554010:G:C
554018	chr16:554018:C:T
554138	chr16:554138:G:A
554283	chr16:554283:G:T
554554	chr16:554554:T:C
554729	chr16:554729:C:T
554814	chr16:554814:A:G
554887	chr16:554887:C:T
554974	chr16:554974:T:C
555343	chr16:555343:T:C
555651	chr16:555651:A:T
555845	chr16:555845:T:C
556104	chr16:556104:A:G
556240	chr16:556240:C:T
556326	chr16:556326:T:C
556513	chr16:556513:G:A
556562	chr16:556562:G:A
556897	chr16:556897:T:C
556983	chr16:556983:T:G
557046	chr16:557046:G:A
557113	chr16:557113:A:G
557131	chr16:557131:C:T
557138	chr16:557138:C:T
557373	chr16:557373:T:C
557552	chr16:557552:T:C
557616	chr16:557616:T:C
557685	chr16:557685:G:A
557792	chr16:557792:C:T
558254	chr16:558254:C:T
558264	chr16:558264:G:A
558361	chr16:558361:C:T
559106	chr16:559106:A:G
559130	chr16:559130:A:G
559210	chr16:559210:C:T
559432	chr16:559432:T:C
559558	chr16:559558:G:A
559657	chr16:559657:A:G
559949	chr16:559949:G:T
559981	chr16:559981:T:G
560162	chr16:560162:T:G
560300	chr16:560300:G:A
560350	chr16:560350:C:G
560614	chr16:560614:T:C
560796	chr16:560796:A:G
560974	chr16:560974:G:T
561037	chr16:561037:TTCTCCCCCAGC:T
561411	chr16:561411:G:A
561635	chr16:561635:G:T
562403	chr16:562403:C:T
562413	chr16:562413:CACACACGCAT:C
562506	chr16:562506:C:CACA
562660	chr16:562660:C:T
562847	chr16:562847:G:A
563168	chr16:563168:A:G
563180	chr16:563180:C:T
563651	chr16:563651:C:T
563729	chr16:563729:T:G
563839	chr16:563839:G:A
564445	chr16:564445:C:T
564658	chr16:564658:A:G
564821	chr16:564821:A:G
565048	chr16:565048:G:A
565095	chr16:565095:G:A
565326	chr16:565326:T:C
565506	chr16:565506:A:G
565606	chr16:565606:G:A
566185	chr16:566185:C:G
566851	chr16:566851:A:G
567207	chr16:567207:C:T
567435	chr16:567435:A:G
567436	chr16:567436:A:C
567757	chr16:567757:A:G
567924	chr16:567924:C:T
569390	chr16:569390:A:G
569483	chr16:569483:G:A
570083	chr16:570083:C:T
570115	chr16:570115:C:T
570318	chr16:570318:T:G
570483	chr16:570483:T:A
570709	chr16:570709:C:T
571733	chr16:571733:C:A
572211	chr16:572211:T:C
572215	chr16:572215:G:A
572234	chr16:572234:T:A
572325	chr16:572325:A:G
572557	chr16:572557:T:C
572710	chr16:572710:C:T
572896	chr16:572896:T:A
573082	chr16:573082:A:G
573238	chr16:573238:T:C
573538	chr16:573538:G:A
573587	chr16:573587:G:A
573613	chr16:573613:A:G
574101	chr16:574101:G:A
574114	chr16:574114:A:G
574149	chr16:574149:G:A
574713	chr16:574713:C:T
574917	chr16:574917:T:C
575175	chr16:575175:G:A
575384	chr16:575384:T:C
575388	chr16:575388:C:T
575670	chr16:575670:C:T
575808	chr16:575808:G:A
576227	chr16:576227:G:C
576549	chr16:576549:T:C
577344	chr16:577344:A:G
577920	chr16:577920:T:C
578130	chr16:578130:A:G
578141	chr16:578141:C:T
578213	chr16:578213:G:A
578302	chr16:578302:A:G
578354	chr16:578354:C:G
579288	chr16:579288:A:C
579445	chr16:579445:C:T
580089	chr16:580089:C:T
580139	chr16:580139:C:T
580367	chr16:580367:C:T
580405	chr16:580405:T:G
580665	chr16:580665:G:A
580766	chr16:580766:G:A
580983	chr16:580983:C:T
581398	chr16:581398:G:A
581603	chr16:581603:C:T
581974	chr16:581974:G:A
582011	chr16:582011:C:T
582115	chr16:582115:G:A
582138	chr16:582138:C:T
582180	chr16:582180:G:C
582198	chr16:582198:T:A
582224	chr16:582224:G:A
582225	chr16:582225:T:C
582233	chr16:582233:T:C
582283	chr16:582283:G:A
582728	chr16:582728:T:C
582736	chr16:582736:T:C
582767	chr16:582767:A:G
582906	chr16:582906:C:T
583125	chr16:583125:T:C
583353	chr16:583353:T:C
583354	chr16:583354:G:A
583653	chr16:583653:G:T
583706	chr16:583706:C:T
583764	chr16:583764:G:A
583843	chr16:583843:A:G
583851	chr16:583851:T:C
583934	chr16:583934:C:T
584260	chr16:584260:G:A
584313	chr16:584313:AG:A
584475	chr16:584475:C:T
584545	chr16:584545:G:A
584547	chr16:584547:G:A
584689	chr16:584689:C:G
584791	chr16:584791:CCT:C
585333	chr16:585333:C:T
585448	chr16:585448:C:T
585525	chr16:585525:C:T
586104	chr16:586104:A:G
586618	chr16:586618:A:G
586843	chr16:586843:G:A
587183	chr16:587183:C:T
587212	chr16:587212:T:C
587307	chr16:587307:G:C
587668	chr16:587668:G:A
587727	chr16:587727:CTTTG:C
587854	chr16:587854:C:A
588023	chr16:588023:G:A
588323	chr16:588323:T:A
588453	chr16:588453:G:A
588574	chr16:588574:C:T
588951	chr16:588951:C:T
589020	chr16:589020:C:T
589042	chr16:589042:G:A
589174	chr16:589174:G:A
589717	chr16:589717:T:C
589898	chr16:589898:T:G
590192	chr16:590192:A:G
590459	chr16:590459:T:A
590524	chr16:590524:C:A
590923	chr16:590923:C:G
591260	chr16:591260:G:A
591582	chr16:591582:C:G
591744	chr16:591744:A:T
592222	chr16:592222:C:T
592249	chr16:592249:T:C
592610	chr16:592610:T:C
592910	chr16:592910:T:A
593027	chr16:593027:C:T
593064	chr16:593064:G:A
593090	chr16:593090:G:A
593151	chr16:593151:G:A
593402	chr16:593402:G:A
593873	chr16:593873:A:G
594048	chr16:594048:C:T
594393	chr16:594393:G:A
594438	chr16:594438:G:A
594824	chr16:594824:T:TC
595201	chr16:595201:C:T
595968	chr16:595968:C:T
595997	chr16:595997:G:A
596246	chr16:596246:G:A
596257	chr16:596257:A:G
596388	chr16:596388:G:A
596421	chr16:596421:A:G
596547	chr16:596547:G:A
596571	chr16:596571:A:G
596639	chr16:596639:C:T
597006	chr16:597006:G:A
597094	chr16:597094:A:G
597438	chr16:597438:A:G
597752	chr16:597752:G:C
598402	chr16:598402:A:G
598586	chr16:598586:AAG:A
598856	chr16:598856:G:A
599320	chr16:599320:C:T
599524	chr16:599524:G:A
600122	chr16:600122:A:G
600440	chr16:600440:T:TTA
601065	chr16:601065:C:T
601113	chr16:601113:T:C
601517	chr16:601517:C:T
601538	chr16:601538:G:A
602045	chr16:602045:C:G
602941	chr16:602941:G:A
603051	chr16:603051:A:G
603298	chr16:603298:A:AT
603516	chr16:603516:T:C
603739	chr16:603739:T:C
603925	chr16:603925:C:T
604200	chr16:604200:A:G
604224	chr16:604224:G:A
604280	chr16:604280:C:T
605262	chr16:605262:T:G
605417	chr16:605417:G:A
605686	chr16:605686:T:C
605809	chr16:605809:G:A
606033	chr16:606033:T:C
606624	chr16:606624:A:G
606985	chr16:606985:G:A
606997	chr16:606997:C:G
607073	chr16:607073:G:C
607466	chr16:607466:A:G
607531	chr16:607531:C:T
607988	chr16:607988:C:T
608201	chr16:608201:G:C
608326	chr16:608326:C:T
609057	chr16:609057:G:C
609469	chr16:609469:C:T
609543	chr16:609543:A:G
609852	chr16:609852:G:A
610122	chr16:610122:T:TG
610303	chr16:610303:G:A
610362	chr16:610362:AC:A
611104	chr16:611104:G:A
611137	chr16:611137:G:A
611142	chr16:611142:T:C
611335	chr16:611335:T:C
611451	chr16:611451:A:G
611631	chr16:611631:GGACAGCCGCCCTGGCCTGTAGAATCAAGAGCAGA:G
613880	chr16:613880:G:A
614802	chr16:614802:G:A
615305	chr16:615305:C:T
615323	chr16:615323:A:G
615439	chr16:615439:C:T
615625	chr16:615625:G:A
615886	chr16:615886:C:T
616393	chr16:616393:C:T
616517	chr16:616517:T:G
617177	chr16:617177:C:T
617212	chr16:617212:C:T
617311	chr16:617311:A:G
617396	chr16:617396:C:G
617467	chr16:617467:G:A
617490	chr16:617490:A:G
617513	chr16:617513:A:G
617554	chr16:617554:A:G
617628	chr16:617628:AG:A
617799	chr16:617799:C:T
618099	chr16:618099:C:T
618443	chr16:618443:A:G
619416	chr16:619416:C:T
619865	chr16:619865:A:G
619872	chr16:619872:G:C
619995	chr16:619995:G:A
620117	chr16:620117:T:C
620122	chr16:620122:C:T
620168	chr16:620168:A:G
620964	chr16:620964:G:T
621245	chr16:621245:G:A
621449	chr16:621449:C:G
621682	chr16:621682:A:G
621914	chr16:621914:G:C
621919	chr16:621919:G:A
622040	chr16:622040:G:A
622284	chr16:622284:G:A
622469	chr16:622469:G:A
622484	chr16:622484:C:G
622598	chr16:622598:C:T
622627	chr16:622627:G:C
622799	chr16:622799:T:C
622931	chr16:622931:G:A
622971	chr16:622971:C:T
622972	chr16:622972:G:A
623277	chr16:623277:C:T
623398	chr16:623398:C:T
623430	chr16:623430:G:A
623454	chr16:623454:C:T
623577	chr16:623577:C:A
624024	chr16:624024:T:C
624029	chr16:624029:C:T
624601	chr16:624601:C:T
624737	chr16:624737:G:A
625067	chr16:625067:C:A
625087	chr16:625087:AC:A
625101	chr16:625101:C:T
625215	chr16:625215:G:A
625617	chr16:625617:C:A
625680	chr16:625680:T:C
625712	chr16:625712:C:T
626492	chr16:626492:G:A
626543	chr16:626543:GC:G
626989	chr16:626989:C:T
627000	chr16:627000:T:A
627629	chr16:627629:T:C
628304	chr16:628304:G:A
628430	chr16:628430:C:T
628841	chr16:628841:C:G
628877	chr16:628877:C:T
628879	chr16:628879:T:C
629274	chr16:629274:G:A
629334	chr16:629334:GC:G
629412	chr16:629412:C:T
629563	chr16:629563:C:T
629928	chr16:629928:G:A
629953	chr16:629953:C:T
630025	chr16:630025:C:T
630574	chr16:630574:G:A
630580	chr16:630580:C:T
630666	chr16:630666:T:C
630695	chr16:630695:A:G
631020	chr16:631020:A:G
631071	chr16:631071:C:T
631088	chr16:631088:G:A
631587	chr16:631587:TTAAGAA:T
632250	chr16:632250:C:T
632445	chr16:632445:AC:A
632517	chr16:632517:G:T
632566	chr16:632566:T:C
632746	chr16:632746:C:T
633475	chr16:633475:C:T
633616	chr16:633616:C:T
634073	chr16:634073:G:A
634483	chr16:634483:T:G
634811	chr16:634811:G:A
634935	chr16:634935:T:G
635260	chr16:635260:G:A
635813	chr16:635813:T:C
636337	chr16:636337:G:A
636398	chr16:636398:A:G
636929	chr16:636929:C:G
637071	chr16:637071:G:C
637414	chr16:637414:C:T
637452	chr16:637452:A:G
637619	chr16:637619:A:G
637814	chr16:637814:C:A
637992	chr16:637992:C:A
638425	chr16:638425:A:G
638557	chr16:638557:A:C
639013	chr16:639013:G:A
639711	chr16:639711:T:G
640068	chr16:640068:G:A
640505	chr16:640505:C:T
640624	chr16:640624:G:A
641732	chr16:641732:G:T
641819	chr16:641819:G:A
642316	chr16:642316:G:A
642742	chr16:642742:A:C
644174	chr16:644174:T:C
644175	chr16:644175:G:A
645005	chr16:645005:C:T
645287	chr16:645287:T:C
645468	chr16:645468:G:T
646170	chr16:646170:G:A
646736	chr16:646736:C:T
648251	chr16:648251:C:A
648583	chr16:648583:T:C
648590	chr16:648590:A:G
648783	chr16:648783:G:A
649019	chr16:649019:G:A
649166	chr16:649166:G:A
649384	chr16:649384:G:A
649636	chr16:649636:G:C
649667	chr16:649667:C:G
649700	chr16:649700:G:C
650896	chr16:650896:C:T
650970	chr16:650970:C:T
651296	chr16:651296:G:C
651303	chr16:651303:C:T
651656	chr16:651656:C:T
652103	chr16:652103:G:A
652524	chr16:652524:G:A
652990	chr16:652990:G:C
653738	chr16:653738:G:A
653813	chr16:653813:C:T
653830	chr16:653830:G:A
653931	chr16:653931:G:A
654301	chr16:654301:A:G
654307	chr16:654307:A:G
654380	chr16:654380:T:A
654602	chr16:654602:G:A
655795	chr16:655795:C:T
655844	chr16:655844:T:C
656067	chr16:656067:G:A
656267	chr16:656267:G:A
656534	chr16:656534:G:A
656540	chr16:656540:G:A
656644	chr16:656644:G:C
656668	chr16:656668:G:A
656743	chr16:656743:C:T
657034	chr16:657034:A:C
657402	chr16:657402:T:C
657438	chr16:657438:C:T
657652	chr16:657652:G:A
657748	chr16:657748:C:T
657800	chr16:657800:G:A
658071	chr16:658071:G:C
658275	chr16:658275:C:A
658419	chr16:658419:T:C
658860	chr16:658860:G:A
659001	chr16:659001:C:A
659086	chr16:659086:C:T
659152	chr16:659152:G:A
659157	chr16:659157:T:C
659174	chr16:659174:G:T
659275	chr16:659275:C:T
659373	chr16:659373:G:A
659789	chr16:659789:C:T
659826	chr16:659826:C:T
660420	chr16:660420:C:T
660473	chr16:660473:T:C
661326	chr16:661326:G:C
661572	chr16:661572:C:T
661582	chr16:661582:C:G
661592	chr16:661592:C:G
661712	chr16:661712:C:T
661838	chr16:661838:C:A
661905	chr16:661905:A:G
662085	chr16:662085:G:T
662154	chr16:662154:G:A
662450	chr16:662450:C:G
662872	chr16:662872:C:T
663204	chr16:663204:A:G
663210	chr16:663210:G:A
663699	chr16:663699:T:A
663747	chr16:663747:A:G
663836	chr16:663836:T:G
664126	chr16:664126:A:G
664176	chr16:664176:AAACCCC:A
664232	chr16:664232:T:C
664465	chr16:664465:G:A
664529	chr16:664529:G:A
664585	chr16:664585:C:T
664914	chr16:664914:C:T
664944	chr16:664944:G:T
665060	chr16:665060:T:C
665847	chr16:665847:A:G
665873	chr16:665873:C:T
665990	chr16:665990:G:A
666273	chr16:666273:T:C
666287	chr16:666287:C:A
666291	chr16:666291:C:T
666428	chr16:666428:G:A
666631	chr16:666631:C:T
666632	chr16:666632:G:A
667057	chr16:667057:T:C
667085	chr16:667085:C:T
667828	chr16:667828:G:T
667971	chr16:667971:C:G
668514	chr16:668514:C:G
668862	chr16:668862:G:A
668904	chr16:668904:A:G
668988	chr16:668988:T:C
669161	chr16:669161:G:C
669220	chr16:669220:C:T
669326	chr16:669326:AG:A
669370	chr16:669370:T:A
669814	chr16:669814:A:AG
669933	chr16:669933:T:C
670014	chr16:670014:A:C
670041	chr16:670041:C:T
670071	chr16:670071:G:A
670683	chr16:670683:C:T
670960	chr16:670960:C:T
670986	chr16:670986:G:A
671456	chr16:671456:T:C
671473	chr16:671473:C:T
671481	chr16:671481:G:A
671536	chr16:671536:C:T
672123	chr16:672123:C:T
672288	chr16:672288:A:G
672411	chr16:672411:CCCAGGGGCT:C
672548	chr16:672548:A:G
672651	chr16:672651:C:T
672688	chr16:672688:C:T
673238	chr16:673238:G:A
673838	chr16:673838:C:A
674020	chr16:674020:C:T
674238	chr16:674238:C:A
674307	chr16:674307:G:A
674368	chr16:674368:C:T
674633	chr16:674633:C:T
674850	chr16:674850:G:A
675047	chr16:675047:C:T
675435	chr16:675435:G:T
675473	chr16:675473:A:G
676091	chr16:676091:C:T
676907	chr16:676907:C:T
678445	chr16:678445:G:A
678514	chr16:678514:G:A
678922	chr16:678922:A:G
679116	chr16:679116:A:G
679295	chr16:679295:T:A
679633	chr16:679633:C:T
680074	chr16:680074:G:A
680137	chr16:680137:A:G
680226	chr16:680226:G:C
680837	chr16:680837:C:T
681771	chr16:681771:C:T
681953	chr16:681953:G:A
682287	chr16:682287:GC:G
682583	chr16:682583:C:T
683441	chr16:683441:T:G
683515	chr16:683515:C:G
683604	chr16:683604:G:A
685195	chr16:685195:G:A
685794	chr16:685794:A:G
685921	chr16:685921:T:C
686438	chr16:686438:C:T
686439	chr16:686439:G:A
686447	chr16:686447:A:C
686678	chr16:686678:G:A
686777	chr16:686777:G:A
687269	chr16:687269:C:T
687793	chr16:687793:G:A
688064	chr16:688064:C:T
688477	chr16:688477:G:A
688661	chr16:688661:G:T
688711	chr16:688711:G:A
689116	chr16:689116:C:T
689907	chr16:689907:G:C
690466	chr16:690466:A:G
690663	chr16:690663:G:A
690682	chr16:690682:C:T
690868	chr16:690868:T:C
690881	chr16:690881:A:T
690882	chr16:690882:T:G
691285	chr16:691285:CT:C
691306	chr16:691306:C:T
691368	chr16:691368:A:G
691688	chr16:691688:A:G
691837	chr16:691837:G:A
692049	chr16:692049:G:GCCTC
693422	chr16:693422:G:C
693460	chr16:693460:C:T
693670	chr16:693670:C:T
693732	chr16:693732:G:A
694136	chr16:694136:C:T
694220	chr16:694220:C:T
694260	chr16:694260:G:A
694470	chr16:694470:G:A
694531	chr16:694531:C:T
694793	chr16:694793:G:C
694956	chr16:694956:G:A
695316	chr16:695316:C:G
695356	chr16:695356:C:T
695357	chr16:695357:C:T
695359	chr16:695359:G:A
695978	chr16:695978:G:C
696011	chr16:696011:G:A
696170	chr16:696170:G:A
696274	chr16:696274:G:A
696347	chr16:696347:G:A
696487	chr16:696487:C:T
696488	chr16:696488:G:T
696611	chr16:696611:G:T
696914	chr16:696914:G:A
697454	chr16:697454:T:C
697619	chr16:697619:A:G
697738	chr16:697738:T:C
697747	chr16:697747:TC:T
697767	chr16:697767:G:A
698143	chr16:698143:T:A
698250	chr16:698250:G:A
698343	chr16:698343:ACACTTTTTAG:A
698673	chr16:698673:T:C
698747	chr16:698747:C:A
698954	chr16:698954:AAAAAG:A
699048	chr16:699048:C:T
699057	chr16:699057:G:A
699065	chr16:699065:C:T
699201	chr16:699201:C:T
699205	chr16:699205:G:A
699548	chr16:699548:G:A
699752	chr16:699752:C:G
700107	chr16:700107:C:T
700179	chr16:700179:C:T
700480	chr16:700480:A:AG
700762	chr16:700762:C:T
701308	chr16:701308:C:T
701533	chr16:701533:G:T
701873	chr16:701873:A:G
701981	chr16:701981:G:A
702062	chr16:702062:G:A
702119	chr16:702119:G:A
702167	chr16:702167:T:C
702193	chr16:702193:C:T
702237	chr16:702237:C:T
702261	chr16:702261:C:T
702304	chr16:702304:C:T
702530	chr16:702530:G:A
702589	chr16:702589:G:A
702784	chr16:702784:C:A
703164	chr16:703164:C:T
703310	chr16:703310:T:C
703319	chr16:703319:C:T
703720	chr16:703720:G:A
704054	chr16:704054:C:G
704083	chr16:704083:T:C
704288	chr16:704288:C:T
704314	chr16:704314:C:T
704410	chr16:704410:G:A
704431	chr16:704431:C:T
704565	chr16:704565:T:C
704817	chr16:704817:G:A
705059	chr16:705059:G:A
705160	chr16:705160:G:T
707166	chr16:707166:T:C
707375	chr16:707375:T:C
707399	chr16:707399:T:C
707459	chr16:707459:A:C
707543	chr16:707543:C:T
707891	chr16:707891:T:C
708047	chr16:708047:G:A
708176	chr16:708176:CTCACCTGGAGCACCCCTCCCT:C
708190	chr16:708190:C:T
708213	chr16:708213:C:G
708522	chr16:708522:G:T
709178	chr16:709178:A:C
709547	chr16:709547:T:C
709602	chr16:709602:A:G
709657	chr16:709657:C:G
710161	chr16:710161:G:C
710172	chr16:710172:G:T
710298	chr16:710298:A:G
710411	chr16:710411:A:G
711180	chr16:711180:G:A
711220	chr16:711220:G:A
711236	chr16:711236:C:A
711245	chr16:711245:T:C
711309	chr16:711309:C:T
711422	chr16:711422:A:G
711507	chr16:711507:AC:A
711546	chr16:711546:A:C
711643	chr16:711643:T:G
712004	chr16:712004:C:T
712494	chr16:712494:G:A
712825	chr16:712825:T:C
712831	chr16:712831:AT:A
713199	chr16:713199:A:G
713235	chr16:713235:G:A
713474	chr16:713474:A:C
713523	chr16:713523:C:T
714040	chr16:714040:G:A
714090	chr16:714090:C:G
714520	chr16:714520:G:C
714714	chr16:714714:C:G
714826	chr16:714826:C:T
714901	chr16:714901:G:A
714948	chr16:714948:A:G
715354	chr16:715354:G:A
715387	chr16:715387:G:A
716001	chr16:716001:T:G
716078	chr16:716078:A:G
716279	chr16:716279:A:G
716572	chr16:716572:C:T
717096	chr16:717096:C:G
717425	chr16:717425:G:T
717851	chr16:717851:C:T
718371	chr16:718371:G:A
718632	chr16:718632:A:ACAGGGCAGCTTGTCTGAAAG
718985	chr16:718985:G:A
719203	chr16:719203:T:C
719538	chr16:719538:G:A
719926	chr16:719926:C:G
720144	chr16:720144:G:C
720148	chr16:720148:T:C
720215	chr16:720215:ACGGGTGTTCAGCCCTACCCTGGGTGTGGAGGTCGTGGCC:A
720347	chr16:720347:T:G
720458	chr16:720458:A:T
720601	chr16:720601:G:A
720886	chr16:720886:G:A
720983	chr16:720983:G:A
721108	chr16:721108:C:A
721181	chr16:721181:C:G
721234	chr16:721234:C:T
721425	chr16:721425:C:T
721750	chr16:721750:T:C
722061	chr16:722061:C:T
722842	chr16:722842:T:C
723367	chr16:723367:G:T
723556	chr16:723556:C:G
723558	chr16:723558:G:A
724338	chr16:724338:G:A
724386	chr16:724386:G:A
724520	chr16:724520:C:T
724692	chr16:724692:A:G
724859	chr16:724859:C:G
724884	chr16:724884:C:T
725089	chr16:725089:C:T
725605	chr16:725605:G:A
725654	chr16:725654:A:G
725655	chr16:725655:C:T
725954	chr16:725954:C:A
725955	chr16:725955:C:A
726239	chr16:726239:C:T
726454	chr16:726454:A:C
726638	chr16:726638:G:C
727121	chr16:727121:T:C
727129	chr16:727129:A:G
727344	chr16:727344:G:C
727455	chr16:727455:C:T
727627	chr16:727627:C:T
728773	chr16:728773:C:T
729103	chr16:729103:T:C
729435	chr16:729435:G:C
729960	chr16:729960:C:T
730339	chr16:730339:A:G
730510	chr16:730510:C:T
730517	chr16:730517:T:C
730664	chr16:730664:G:A
730713	chr16:730713:C:T
731292	chr16:731292:C:T
731362	chr16:731362:G:A
731421	chr16:731421:C:T
731633	chr16:731633:G:A
731891	chr16:731891:C:T
731923	chr16:731923:C:T
732132	chr16:732132:C:T
732397	chr16:732397:C:T
732408	chr16:732408:G:A
732659	chr16:732659:C:T
733004	chr16:733004:T:C
733069	chr16:733069:A:G
733087	chr16:733087:G:A
733150	chr16:733150:A:C
733173	chr16:733173:T:C
733798	chr16:733798:G:T
733864	chr16:733864:C:A
733865	chr16:733865:T:C
733967	chr16:733967:C:T
734765	chr16:734765:C:T
734896	chr16:734896:G:A
734920	chr16:734920:A:G
735158	chr16:735158:C:T
735170	chr16:735170:G:A
735197	chr16:735197:C:T
735237	chr16:735237:A:G
735279	chr16:735279:A:G
735532	chr16:735532:T:C
735717	chr16:735717:T:C
736194	chr16:736194:G:A
736444	chr16:736444:T:G
736582	chr16:736582:G:A
737001	chr16:737001:T:C
737267	chr16:737267:G:A
737540	chr16:737540:C:A
737706	chr16:737706:G:A
737738	chr16:737738:G:C
738044	chr16:738044:GCT:G
738641	chr16:738641:C:T
739170	chr16:739170:C:T
739199	chr16:739199:T:C
739549	chr16:739549:C:T
739618	chr16:739618:G:A
739693	chr16:739693:C:T
739761	chr16:739761:A:G
740078	chr16:740078:C:G
740409	chr16:740409:T:C
740628	chr16:740628:G:A
740647	chr16:740647:G:T
741179	chr16:741179:A:G
741185	chr16:741185:C:T
741631	chr16:741631:G:C
742034	chr16:742034:T:C
742038	chr16:742038:A:G
742144	chr16:742144:C:T
742190	chr16:742190:A:G
742193	chr16:742193:T:A
742280	chr16:742280:C:T
742600	chr16:742600:G:A
743092	chr16:743092:A:G
743272	chr16:743272:C:T
743453	chr16:743453:G:A
743995	chr16:743995:G:A
744078	chr16:744078:C:T
744205	chr16:744205:T:A
744802	chr16:744802:C:T
745126	chr16:745126:G:A
745431	chr16:745431:C:T
745632	chr16:745632:T:C
745966	chr16:745966:C:T
746675	chr16:746675:G:GA
747321	chr16:747321:G:C
747522	chr16:747522:C:T
747774	chr16:747774:C:T
748071	chr16:748071:C:T
748229	chr16:748229:G:A
748419	chr16:748419:C:T
748489	chr16:748489:T:C
748574	chr16:748574:G:T
748622	chr16:748622:A:G
749506	chr16:749506:G:T
750428	chr16:750428:G:A
750708	chr16:750708:C:T
750821	chr16:750821:A:G
751157	chr16:751157:T:C
751627	chr16:751627:G:A
751796	chr16:751796:T:A
751922	chr16:751922:G:A
752156	chr16:752156:C:G
752234	chr16:752234:A:G
752347	chr16:752347:C:T
752400	chr16:752400:A:T
752726	chr16:752726:G:A
752842	chr16:752842:C:A
753110	chr16:753110:C:T
753115	chr16:753115:A:G
753310	chr16:753310:C:T
753352	chr16:753352:C:T
753426	chr16:753426:C:T
754669	chr16:754669:G:A
754760	chr16:754760:C:T
754853	chr16:754853:T:C
755111	chr16:755111:G:A
755188	chr16:755188:G:A
755445	chr16:755445:C:T
755470	chr16:755470:A:G
755526	chr16:755526:G:T
755770	chr16:755770:C:T
755824	chr16:755824:C:T
755835	chr16:755835:G:C
756248	chr16:756248:T:G
756286	chr16:756286:T:A
756287	chr16:756287:T:A
756539	chr16:756539:T:G
756655	chr16:756655:T:C
756935	chr16:756935:C:T
757127	chr16:757127:C:T
757217	chr16:757217:G:A
757347	chr16:757347:C:T
757672	chr16:757672:T:C
757749	chr16:757749:C:T
757953	chr16:757953:T:C
758160	chr16:758160:C:T
758367	chr16:758367:G:A
758462	chr16:758462:G:A
758761	chr16:758761:G:A
758770	chr16:758770:C:T
759103	chr16:759103:C:T
759150	chr16:759150:T:C
759330	chr16:759330:C:T
759370	chr16:759370:A:G
759390	chr16:759390:T:C
759406	chr16:759406:G:A
759566	chr16:759566:C:T
759582	chr16:759582:T:G
759688	chr16:759688:C:T
760029	chr16:760029:A:G
760039	chr16:760039:A:C
760066	chr16:760066:C:G
760331	chr16:760331:C:G
760655	chr16:760655:A:G
760758	chr16:760758:G:A
760783	chr16:760783:C:T
760844	chr16:760844:T:A
760947	chr16:760947:C:T
760972	chr16:760972:G:C
761199	chr16:761199:C:T
761433	chr16:761433:A:G
761746	chr16:761746:C:T
761904	chr16:761904:C:G
762273	chr16:762273:A:G
762539	chr16:762539:C:T
763120	chr16:763120:T:C
763307	chr16:763307:G:T
763602	chr16:763602:A:T
763650	chr16:763650:G:A
764058	chr16:764058:C:T
764275	chr16:764275:C:T
764295	chr16:764295:A:G
764307	chr16:764307:G:A
764354	chr16:764354:T:A
764494	chr16:764494:A:G
764524	chr16:764524:C:T
764698	chr16:764698:C:G
765202	chr16:765202:C:T
765370	chr16:765370:T:C
765379	chr16:765379:T:C
765413	chr16:765413:C:A
765593	chr16:765593:G:C
765628	chr16:765628:A:G
766012	chr16:766012:G:C
766089	chr16:766089:G:A
766294	chr16:766294:T:G
766499	chr16:766499:C:T
766874	chr16:766874:C:T
766973	chr16:766973:A:G
766977	chr16:766977:G:A
767016	chr16:767016:AGCCAGGGAGTCCCTG:A
767213	chr16:767213:G:A
768802	chr16:768802:G:A
768807	chr16:768807:C:T
768849	chr16:768849:GC:G
769008	chr16:769008:T:C
769034	chr16:769034:C:G
769434	chr16:769434:C:T
769719	chr16:769719:T:C
769908	chr16:769908:C:T
769940	chr16:769940:C:T
770003	chr16:770003:A:G
770144	chr16:770144:G:A
770192	chr16:770192:G:A
770215	chr16:770215:T:A
770302	chr16:770302:G:T
770328	chr16:770328:A:C
770379	chr16:770379:C:T
770382	chr16:770382:A:AT
770603	chr16:770603:G:A
770622	chr16:770622:G:A
770888	chr16:770888:T:C
770893	chr16:770893:T:C
770944	chr16:770944:T:A
771051	chr16:771051:C:T
771057	chr16:771057:A:G
771375	chr16:771375:C:T
771400	chr16:771400:C:T
771589	chr16:771589:G:A
771644	chr16:771644:T:C
771961	chr16:771961:G:A
772147	chr16:772147:C:T
772150	chr16:772150:G:A
772274	chr16:772274:G:A
772299	chr16:772299:T:C
772306	chr16:772306:G:A
772510	chr16:772510:G:C
772758	chr16:772758:C:A
772831	chr16:772831:C:T
773094	chr16:773094:A:G
773153	chr16:773153:A:G
773269	chr16:773269:C:T
773285	chr16:773285:G:A
773446	chr16:773446:T:C
773753	chr16:773753:T:C
773917	chr16:773917:T:C
774098	chr16:774098:T:G
774141	chr16:774141:T:C
774270	chr16:774270:C:A
774284	chr16:774284:C:T
774378	chr16:774378:C:T
774390	chr16:774390:G:A
774426	chr16:774426:C:T
774690	chr16:774690:C:T
774927	chr16:774927:T:C
775120	chr16:775120:C:A
775234	chr16:775234:C:T
775471	chr16:775471:G:A
775573	chr16:775573:C:T
775586	chr16:775586:C:T
775628	chr16:775628:G:A
775654	chr16:775654:T:C
776071	chr16:776071:T:A
776265	chr16:776265:G:A
776430	chr16:776430:T:C
776511	chr16:776511:T:C
776615	chr16:776615:G:A
776633	chr16:776633:C:T
776829	chr16:776829:A:G
776916	chr16:776916:G:A
776978	chr16:776978:C:T
777114	chr16:777114:C:T
777385	chr16:777385:C:T
777479	chr16:777479:G:A
777549	chr16:777549:G:T
777756	chr16:777756:C:G
778043	chr16:778043:A:G
778080	chr16:778080:C:T
778121	chr16:778121:T:G
778259	chr16:778259:G:A
778319	chr16:778319:T:C
778323	chr16:778323:C:T
778466	chr16:778466:C:T
778654	chr16:778654:G:C
778760	chr16:778760:G:C
779404	chr16:779404:C:A
779573	chr16:779573:C:T
779583	chr16:779583:G:A
779739	chr16:779739:G:A
779920	chr16:779920:G:A
780207	chr16:780207:G:A
780395	chr16:780395:G:A
780953	chr16:780953:G:A
781173	chr16:781173:G:A
781194	chr16:781194:C:T
781458	chr16:781458:G:A
781496	chr16:781496:A:G
781636	chr16:781636:A:C
781772	chr16:781772:C:T
781773	chr16:781773:C:T
781814	chr16:781814:C:G
782066	chr16:782066:G:C
782079	chr16:782079:C:T
782356	chr16:782356:C:A
782450	chr16:782450:G:A
782850	chr16:782850:C:T
783041	chr16:783041:C:T
783167	chr16:783167:C:T
783185	chr16:783185:C:G
783223	chr16:783223:G:C
783254	chr16:783254:C:T
783284	chr16:783284:C:A
783291	chr16:783291:C:G
783326	chr16:783326:C:T
783358	chr16:783358:C:T
783410	chr16:783410:A:C
783428	chr16:783428:G:A
783535	chr16:783535:A:G
783551	chr16:783551:A:G
783616	chr16:783616:C:T
783647	chr16:783647:G:A
783703	chr16:783703:C:T
783842	chr16:783842:G:A
784064	chr16:784064:C:G
784207	chr16:784207:G:A
784271	chr16:784271:C:T
784865	chr16:784865:C:T
784965	chr16:784965:T:C
785103	chr16:785103:C:T
785303	chr16:785303:A:G
785508	chr16:785508:G:A
785597	chr16:785597:A:G
785765	chr16:785765:C:T
785850	chr16:785850:G:A
786081	chr16:786081:C:A
786111	chr16:786111:G:T
786149	chr16:786149:A:G
786199	chr16:786199:G:A
786342	chr16:786342:G:A
786420	chr16:786420:C:T
786482	chr16:786482:A:C
786483	chr16:786483:G:A
786793	chr16:786793:G:A
787055	chr16:787055:G:A
787185	chr16:787185:G:A
787791	chr16:787791:C:G
787868	chr16:787868:C:T
787968	chr16:787968:G:A
788093	chr16:788093:A:G
788132	chr16:788132:G:A
788153	chr16:788153:C:T
788637	chr16:788637:G:T
788705	chr16:788705:G:A
788825	chr16:788825:G:A
789084	chr16:789084:A:C
789184	chr16:789184:T:C
789189	chr16:789189:C:T
789212	chr16:789212:C:T
789269	chr16:789269:G:A
789304	chr16:789304:G:A
789394	chr16:789394:C:T
789455	chr16:789455:A:G
789600	chr16:789600:G:A
789666	chr16:789666:T:G
789824	chr16:789824:C:T
789996	chr16:789996:T:C
790012	chr16:790012:C:T
790307	chr16:790307:C:A
790378	chr16:790378:A:G
790409	chr16:790409:T:C
790486	chr16:790486:C:T
790531	chr16:790531:G:A
790532	chr16:790532:T:C
790569	chr16:790569:C:T
790597	chr16:790597:C:T
790607	chr16:790607:C:G
790624	chr16:790624:T:A
790628	chr16:790628:T:C
790730	chr16:790730:G:A
790769	chr16:790769:A:G
790939	chr16:790939:C:T
791107	chr16:791107:C:T
791175	chr16:791175:C:T
791551	chr16:791551:G:A
791617	chr16:791617:C:T
791625	chr16:791625:A:G
791717	chr16:791717:G:A
791802	chr16:791802:C:T
791910	chr16:791910:G:A
792288	chr16:792288:C:T
792394	chr16:792394:G:A
792450	chr16:792450:C:T
792518	chr16:792518:C:T
792686	chr16:792686:C:T
792705	chr16:792705:C:T
792826	chr16:792826:A:G
792952	chr16:792952:C:T
793318	chr16:793318:G:A
793437	chr16:793437:T:G
793445	chr16:793445:G:A
793745	chr16:793745:C:T
794037	chr16:794037:C:T
794389	chr16:794389:C:T
794518	chr16:794518:C:T
794542	chr16:794542:G:A
794556	chr16:794556:G:A
794599	chr16:794599:A:T
794840	chr16:794840:T:G
794913	chr16:794913:G:A
795248	chr16:795248:C:T
795819	chr16:795819:A:G
796012	chr16:796012:C:T
796031	chr16:796031:C:T
796069	chr16:796069:G:A
796445	chr16:796445:C:T
796478	chr16:796478:C:T
796563	chr16:796563:G:A
796631	chr16:796631:G:A
796652	chr16:796652:C:T
796999	chr16:796999:G:A
797075	chr16:797075:G:A
797136	chr16:797136:T:C
797183	chr16:797183:T:TG
797207	chr16:797207:T:G
797208	chr16:797208:G:A
797248	chr16:797248:C:T
797388	chr16:797388:G:A
797469	chr16:797469:C:T
797591	chr16:797591:T:C
797597	chr16:797597:T:C
797743	chr16:797743:C:T
798000	chr16:798000:C:T
798013	chr16:798013:G:A
798755	chr16:798755:G:A
798933	chr16:798933:C:T
799148	chr16:799148:A:G
799232	chr16:799232:G:T
799404	chr16:799404:A:T
799478	chr16:799478:G:A
799679	chr16:799679:T:C
799863	chr16:799863:CCTCA:C
799894	chr16:799894:C:T
800064	chr16:800064:TG:T
800143	chr16:800143:C:T
800205	chr16:800205:T:C
800208	chr16:800208:G:C
800227	chr16:800227:C:T
800257	chr16:800257:C:T
800400	chr16:800400:A:G
800465	chr16:800465:G:A
800496	chr16:800496:A:C
800596	chr16:800596:C:T
800711	chr16:800711:C:T
800712	chr16:800712:G:A
801165	chr16:801165:C:T
801344	chr16:801344:C:T
801408	chr16:801408:A:G
801456	chr16:801456:T:C
801658	chr16:801658:C:T
801828	chr16:801828:C:T
802116	chr16:802116:G:A
802137	chr16:802137:T:C
802598	chr16:802598:T:C
802856	chr16:802856:C:T
803066	chr16:803066:C:T
803093	chr16:803093:G:A
803161	chr16:803161:G:A
803169	chr16:803169:C:T
803350	chr16:803350:G:A
803362	chr16:803362:C:T
803515	chr16:803515:A:T
803527	chr16:803527:G:T
803728	chr16:803728:A:C
804267	chr16:804267:C:T
804311	chr16:804311:T:C
804411	chr16:804411:G:A
804415	chr16:804415:C:T
804689	chr16:804689:G:C
804728	chr16:804728:G:A
804800	chr16:804800:C:T
804840	chr16:804840:G:A
805173	chr16:805173:T:C
805517	chr16:805517:GGCAGCT:G
805732	chr16:805732:C:T
805885	chr16:805885:A:G
806052	chr16:806052:T:C
806239	chr16:806239:G:A
806441	chr16:806441:C:T
806878	chr16:806878:C:T
806960	chr16:806960:A:G
807036	chr16:807036:G:A
807113	chr16:807113:T:A
807423	chr16:807423:G:T
807442	chr16:807442:T:C
807526	chr16:807526:G:A
807673	chr16:807673:G:A
807697	chr16:807697:C:A
808094	chr16:808094:A:G
808148	chr16:808148:T:G
808408	chr16:808408:C:G
808723	chr16:808723:C:T
808935	chr16:808935:C:T
809140	chr16:809140:G:A
809336	chr16:809336:C:T
809361	chr16:809361:A:G
809668	chr16:809668:C:G
809848	chr16:809848:G:C
809932	chr16:809932:T:TG
809937	chr16:809937:G:T
809994	chr16:809994:G:A
810106	chr16:810106:A:G
810181	chr16:810181:C:G
810193	chr16:810193:T:C
810258	chr16:810258:A:G
810312	chr16:810312:G:C
810415	chr16:810415:C:T
810416	chr16:810416:G:A
810421	chr16:810421:A:T
810560	chr16:810560:C:T
810673	chr16:810673:T:C
810688	chr16:810688:G:A
810856	chr16:810856:G:A
810901	chr16:810901:G:A
810967	chr16:810967:TG:T
811018	chr16:811018:G:A
811109	chr16:811109:C:T
811148	chr16:811148:T:C
811157	chr16:811157:A:G
811268	chr16:811268:G:A
811378	chr16:811378:C:T
811774	chr16:811774:C:T
811996	chr16:811996:T:C
812060	chr16:812060:G:A
812157	chr16:812157:T:C
812507	chr16:812507:G:A
812523	chr16:812523:G:A
812640	chr16:812640:T:A
812656	chr16:812656:C:T
812743	chr16:812743:C:T
812833	chr16:812833:C:T
813192	chr16:813192:T:C
813193	chr16:813193:G:T
813201	chr16:813201:C:T
813271	chr16:813271:C:T
813336	chr16:813336:T:C
813355	chr16:813355:AGGACGCCGGACCGACAC:A
813386	chr16:813386:C:T
813548	chr16:813548:G:A
813705	chr16:813705:G:C
813869	chr16:813869:C:T
813987	chr16:813987:T:G
814023	chr16:814023:C:T
814434	chr16:814434:G:C
814500	chr16:814500:C:T
814567	chr16:814567:A:G
814700	chr16:814700:T:C
814954	chr16:814954:G:A
815125	chr16:815125:C:T
815518	chr16:815518:G:A
815740	chr16:815740:G:A
815845	chr16:815845:G:T
816049	chr16:816049:G:A
816155	chr16:816155:G:GA
816225	chr16:816225:A:G
816351	chr16:816351:G:A
816431	chr16:816431:G:C
816601	chr16:816601:G:C
816698	chr16:816698:G:C
816801	chr16:816801:A:G
816889	chr16:816889:T:G
816930	chr16:816930:C:T
816988	chr16:816988:G:T
817166	chr16:817166:A:G
817216	chr16:817216:C:T
817234	chr16:817234:G:A
817242	chr16:817242:A:G
817291	chr16:817291:C:T
817460	chr16:817460:A:G
817583	chr16:817583:A:G
817594	chr16:817594:C:T
817758	chr16:817758:C:T
817762	chr16:817762:C:T
817889	chr16:817889:C:A
817937	chr16:817937:C:T
817942	chr16:817942:G:A
818205	chr16:818205:A:G
818506	chr16:818506:C:T
818556	chr16:818556:A:C
819560	chr16:819560:C:T
819672	chr16:819672:G:C
819702	chr16:819702:C:T
819845	chr16:819845:C:T
819856	chr16:819856:C:T
820287	chr16:820287:C:T
820568	chr16:820568:C:T
820569	chr16:820569:G:A
820616	chr16:820616:C:T
820628	chr16:820628:G:A
820648	chr16:820648:C:T
820649	chr16:820649:G:A
820660	chr16:820660:C:T
820681	chr16:820681:G:A
820711	chr16:820711:T:C
820715	chr16:820715:C:G
820735	chr16:820735:T:C
820960	chr16:820960:C:T
820988	chr16:820988:C:T
821092	chr16:821092:A:G
821323	chr16:821323:G:GA
821465	chr16:821465:C:T
821668	chr16:821668:G:A
821756	chr16:821756:C:T
821946	chr16:821946:C:T
821951	chr16:821951:C:T
822069	chr16:822069:T:G
822073	chr16:822073:C:T
822138	chr16:822138:G:A
822158	chr16:822158:T:TG
822170	chr16:822170:C:T
822186	chr16:822186:G:C
822247	chr16:822247:A:T
822272	chr16:822272:T:A
823003	chr16:823003:G:A
823141	chr16:823141:A:G
823157	chr16:823157:T:C
823180	chr16:823180:C:G
823308	chr16:823308:G:C
823312	chr16:823312:C:T
823440	chr16:823440:G:A
823448	chr16:823448:T:C
823494	chr16:823494:A:C
823544	chr16:823544:T:A
823553	chr16:823553:C:T
823863	chr16:823863:C:A
823990	chr16:823990:A:G
824169	chr16:824169:G:A
824257	chr16:824257:C:G
824264	chr16:824264:C:A
824472	chr16:824472:C:T
824641	chr16:824641:G:A
824933	chr16:824933:C:T
825025	chr16:825025:T:C
825050	chr16:825050:T:C
825318	chr16:825318:G:A
825528	chr16:825528:C:T
825582	chr16:825582:C:T
825708	chr16:825708:C:T
825772	chr16:825772:C:T
826054	chr16:826054:C:T
826186	chr16:826186:C:T
826294	chr16:826294:C:T
826296	chr16:826296:C:T
826484	chr16:826484:G:A
827115	chr16:827115:G:T
827166	chr16:827166:C:T
827174	chr16:827174:A:G
827241	chr16:827241:T:C
827371	chr16:827371:G:A
827723	chr16:827723:T:C
827727	chr16:827727:A:G
827774	chr16:827774:C:T
827789	chr16:827789:G:A
827836	chr16:827836:A:G
827846	chr16:827846:G:A
827956	chr16:827956:C:T
828065	chr16:828065:G:C
828175	chr16:828175:C:T
828223	chr16:828223:C:T
828324	chr16:828324:C:T
828362	chr16:828362:G:A
828448	chr16:828448:G:A
828474	chr16:828474:T:C
828494	chr16:828494:G:A
828548	chr16:828548:G:A
828554	chr16:828554:T:C
828634	chr16:828634:T:G
829033	chr16:829033:C:T
829065	chr16:829065:T:C
829314	chr16:829314:C:T
829637	chr16:829637:C:T
829690	chr16:829690:C:T
829701	chr16:829701:A:G
829777	chr16:829777:T:A
829928	chr16:829928:G:A
829981	chr16:829981:C:T
830146	chr16:830146:C:T
830228	chr16:830228:T:C
830431	chr16:830431:C:T
830626	chr16:830626:G:A
830909	chr16:830909:G:C
831036	chr16:831036:C:T
831086	chr16:831086:G:A
831095	chr16:831095:G:C
831189	chr16:831189:G:C
831333	chr16:831333:C:G
831380	chr16:831380:T:C
831416	chr16:831416:G:A
831724	chr16:831724:G:A
831882	chr16:831882:C:T
831976	chr16:831976:C:T
832079	chr16:832079:T:C
832557	chr16:832557:A:G
832657	chr16:832657:A:G
832792	chr16:832792:C:T
833130	chr16:833130:T:G
833132	chr16:833132:C:T
833320	chr16:833320:G:A
833639	chr16:833639:C:T
833667	chr16:833667:CCAGGTCATCT:C
833674	chr16:833674:A:G
833851	chr16:833851:C:T
833856	chr16:833856:A:G
833873	chr16:833873:G:A
833924	chr16:833924:G:A
833934	chr16:833934:G:A
834269	chr16:834269:A:T
834298	chr16:834298:T:A
834318	chr16:834318:C:T
834488	chr16:834488:T:C
834510	chr16:834510:G:A
834537	chr16:834537:T:C
834612	chr16:834612:G:A
834974	chr16:834974:A:G
835005	chr16:835005:C:T
835032	chr16:835032:A:G
835036	chr16:835036:G:A
835043	chr16:835043:A:G
835046	chr16:835046:G:A
835115	chr16:835115:C:T
835173	chr16:835173:C:T
835741	chr16:835741:G:A
836049	chr16:836049:T:A
836134	chr16:836134:G:A
836232	chr16:836232:G:C
836432	chr16:836432:G:C
836510	chr16:836510:C:T
836730	chr16:836730:T:C
837196	chr16:837196:T:C
837267	chr16:837267:T:G
837357	chr16:837357:A:C
837911	chr16:837911:G:A
837920	chr16:837920:A:C
837945	chr16:837945:C:T
837949	chr16:837949:C:T
837953	chr16:837953:A:C
837957	chr16:837957:A:G
838029	chr16:838029:C:T
838131	chr16:838131:A:G
838512	chr16:838512:T:A
838725	chr16:838725:T:G
838772	chr16:838772:T:G
838858	chr16:838858:T:TGAGGGGCAGCTGGGCC
838981	chr16:838981:G:A
839087	chr16:839087:T:C
839253	chr16:839253:C:T
839256	chr16:839256:C:T
839369	chr16:839369:C:T
839375	chr16:839375:C:T
839400	chr16:839400:G:A
839508	chr16:839508:C:T
839509	chr16:839509:G:A
839656	chr16:839656:T:G
839759	chr16:839759:T:G
839767	chr16:839767:G:A
839799	chr16:839799:T:A
839852	chr16:839852:G:A
839950	chr16:839950:G:GA
840155	chr16:840155:G:A
840251	chr16:840251:C:T
840260	chr16:840260:C:T
840327	chr16:840327:G:A
840328	chr16:840328:G:C
840374	chr16:840374:C:T
840424	chr16:840424:G:T
840525	chr16:840525:C:T
840643	chr16:840643:G:A
841006	chr16:841006:C:T
841050	chr16:841050:A:G
841432	chr16:841432:G:C
841497	chr16:841497:T:C
841666	chr16:841666:C:T
841990	chr16:841990:C:T
842018	chr16:842018:C:A
842149	chr16:842149:G:A
842742	chr16:842742:T:A
842804	chr16:842804:G:A
842815	chr16:842815:G:T
842842	chr16:842842:C:T
843181	chr16:843181:G:A
843473	chr16:843473:T:C
843491	chr16:843491:G:A
843614	chr16:843614:G:A
843693	chr16:843693:C:T
843739	chr16:843739:C:T
843829	chr16:843829:T:C
844152	chr16:844152:G:A
844182	chr16:844182:A:G
844309	chr16:844309:G:A
844449	chr16:844449:C:G
844570	chr16:844570:C:G
844583	chr16:844583:C:T
844640	chr16:844640:T:C
844780	chr16:844780:C:T
844978	chr16:844978:T:C
845079	chr16:845079:A:C
845197	chr16:845197:C:T
845359	chr16:845359:T:C
845372	chr16:845372:T:C
845381	chr16:845381:GC:G
845425	chr16:845425:G:A
845487	chr16:845487:A:C
845686	chr16:845686:C:T
845782	chr16:845782:G:A
846287	chr16:846287:C:T
846320	chr16:846320:C:T
846494	chr16:846494:T:C
846516	chr16:846516:G:A
847305	chr16:847305:T:C
847566	chr16:847566:G:A
847602	chr16:847602:G:A
848013	chr16:848013:C:T
848055	chr16:848055:C:T
848136	chr16:848136:G:A
848249	chr16:848249:G:A
848328	chr16:848328:A:G
848399	chr16:848399:G:A
848421	chr16:848421:C:T
848422	chr16:848422:G:A
848469	chr16:848469:A:G
848479	chr16:848479:C:T
848629	chr16:848629:G:A
848685	chr16:848685:T:C
848690	chr16:848690:A:T
848803	chr16:848803:C:T
849002	chr16:849002:G:A
849149	chr16:849149:G:A
849256	chr16:849256:G:A
849483	chr16:849483:C:T
849662	chr16:849662:T:C
849833	chr16:849833:G:A
849852	chr16:849852:T:C
849863	chr16:849863:A:T
849895	chr16:849895:C:T
849898	chr16:849898:G:C
849974	chr16:849974:G:A
850011	chr16:850011:T:C
850298	chr16:850298:C:T
850623	chr16:850623:G:A
851076	chr16:851076:T:G
851119	chr16:851119:C:T
851143	chr16:851143:C:T
851174	chr16:851174:G:A
851681	chr16:851681:G:A
852104	chr16:852104:G:A
852172	chr16:852172:T:C
852322	chr16:852322:C:T
852355	chr16:852355:C:T
852631	chr16:852631:A:G
852670	chr16:852670:C:T
852818	chr16:852818:T:C
853060	chr16:853060:C:T
853268	chr16:853268:G:C
853418	chr16:853418:C:T
853473	chr16:853473:G:A
853638	chr16:853638:C:T
853702	chr16:853702:A:G
853776	chr16:853776:C:T
853825	chr16:853825:G:A
853926	chr16:853926:T:C
854395	chr16:854395:C:T
854643	chr16:854643:C:G
854668	chr16:854668:C:T
854871	chr16:854871:G:A
854929	chr16:854929:G:A
855031	chr16:855031:A:G
855079	chr16:855079:G:A
855114	chr16:855114:G:A
855174	chr16:855174:C:T
855270	chr16:855270:A:AC
855520	chr16:855520:C:A
855563	chr16:855563:A:G
855604	chr16:855604:C:A
855622	chr16:855622:G:A
855644	chr16:855644:C:T
856161	chr16:856161:C:T
856225	chr16:856225:G:T
856232	chr16:856232:G:A
856295	chr16:856295:G:A
856373	chr16:856373:A:G
856374	chr16:856374:A:G
856812	chr16:856812:T:C
856887	chr16:856887:T:C
857018	chr16:857018:T:C
857039	chr16:857039:C:T
857059	chr16:857059:C:T
857077	chr16:857077:G:A
857105	chr16:857105:C:G
857111	chr16:857111:G:A
857112	chr16:857112:T:C
857335	chr16:857335:C:T
857377	chr16:857377:G:A
857396	chr16:857396:GCTA:G
857403	chr16:857403:T:C
860020	chr16:860020:T:G
860265	chr16:860265:C:T
860394	chr16:860394:T:C
860601	chr16:860601:A:G
860667	chr16:860667:C:T
860756	chr16:860756:C:T
860950	chr16:860950:T:C
861464	chr16:861464:TCTC:T
861593	chr16:861593:T:G
861643	chr16:861643:G:A
861690	chr16:861690:A:G
861717	chr16:861717:G:A
861906	chr16:861906:C:T
862089	chr16:862089:A:G
862137	chr16:862137:A:G
862160	chr16:862160:G:C
862268	chr16:862268:C:T
862290	chr16:862290:G:C
862306	chr16:862306:G:C
862453	chr16:862453:A:G
862470	chr16:862470:T:G
862500	chr16:862500:T:C
862585	chr16:862585:C:T
862871	chr16:862871:A:G
863008	chr16:863008:G:C
863250	chr16:863250:C:T
863305	chr16:863305:C:A
863344	chr16:863344:G:C
863710	chr16:863710:G:T
863721	chr16:863721:C:T
863826	chr16:863826:C:A
863942	chr16:863942:A:G
864106	chr16:864106:CAT:C
864130	chr16:864130:T:C
864268	chr16:864268:TA:T
864426	chr16:864426:C:T
864701	chr16:864701:A:G
864809	chr16:864809:A:AAG
865771	chr16:865771:G:A
866328	chr16:866328:T:C
866723	chr16:866723:A:C
866890	chr16:866890:A:G
866911	chr16:866911:C:T
867499	chr16:867499:A:G
867549	chr16:867549:G:A
867757	chr16:867757:A:AC
867767	chr16:867767:C:T
867876	chr16:867876:T:G
868022	chr16:868022:T:C
868198	chr16:868198:C:G
868325	chr16:868325:T:C
868870	chr16:868870:T:C
868904	chr16:868904:TG:T
868997	chr16:868997:G:A
869118	chr16:869118:G:A
869191	chr16:869191:G:C
869395	chr16:869395:T:C
869442	chr16:869442:T:C
869596	chr16:869596:G:T
869659	chr16:869659:G:T
869668	chr16:869668:G:A
869937	chr16:869937:G:A
870007	chr16:870007:G:T
870159	chr16:870159:C:T
870212	chr16:870212:G:A
870248	chr16:870248:C:T
870310	chr16:870310:C:G
870402	chr16:870402:C:T
870416	chr16:870416:T:C
870571	chr16:870571:G:A
870578	chr16:870578:C:T
870720	chr16:870720:G:C
870841	chr16:870841:G:A
870870	chr16:870870:C:T
871144	chr16:871144:C:A
871187	chr16:871187:C:T
871404	chr16:871404:G:A
871497	chr16:871497:TGTGCCTTCATGGAGGGGACAGCAGATGCCTCAGAG:T
871511	chr16:871511:G:C
871768	chr16:871768:A:G
871817	chr16:871817:C:T
871922	chr16:871922:G:T
872083	chr16:872083:C:T
872127	chr16:872127:G:A
872134	chr16:872134:T:C
872158	chr16:872158:A:G
872265	chr16:872265:G:C
872424	chr16:872424:G:A
872533	chr16:872533:G:A
872558	chr16:872558:G:A
872577	chr16:872577:T:C
872578	chr16:872578:G:A
872759	chr16:872759:G:C
872872	chr16:872872:T:C
873159	chr16:873159:C:T
873249	chr16:873249:A:G
873338	chr16:873338:G:A
873385	chr16:873385:A:AG
873403	chr16:873403:G:A
873484	chr16:873484:G:T
873505	chr16:873505:A:G
873842	chr16:873842:A:G
873995	chr16:873995:C:T
874130	chr16:874130:C:T
874258	chr16:874258:C:T
874499	chr16:874499:T:C
874538	chr16:874538:T:C
874591	chr16:874591:G:A
874694	chr16:874694:A:G
874859	chr16:874859:T:C
874869	chr16:874869:C:T
874947	chr16:874947:A:G
875364	chr16:875364:T:C
875500	chr16:875500:C:T
875538	chr16:875538:A:G
875860	chr16:875860:C:T
876273	chr16:876273:C:T
876431	chr16:876431:A:G
876454	chr16:876454:C:T
876531	chr16:876531:C:T
876641	chr16:876641:T:C
877083	chr16:877083:G:GCACTT
877275	chr16:877275:C:A
877394	chr16:877394:G:A
877462	chr16:877462:AGAG:A
877577	chr16:877577:C:T
877658	chr16:877658:C:T
877681	chr16:877681:G:A
877695	chr16:877695:T:C
877737	chr16:877737:G:A
877793	chr16:877793:C:A
877955	chr16:877955:A:G
877956	chr16:877956:G:A
878045	chr16:878045:C:T
878326	chr16:878326:A:G
878338	chr16:878338:C:T
878624	chr16:878624:C:T
878841	chr16:878841:T:G
878842	chr16:878842:T:C
878873	chr16:878873:A:G
878879	chr16:878879:G:C
878988	chr16:878988:G:A
879086	chr16:879086:G:A
879319	chr16:879319:G:A
879428	chr16:879428:C:T
879630	chr16:879630:G:T
879711	chr16:879711:C:T
879844	chr16:879844:AG:A
880010	chr16:880010:G:C
880071	chr16:880071:G:A
880101	chr16:880101:G:A
880125	chr16:880125:G:A
880168	chr16:880168:G:A
880180	chr16:880180:G:A
880241	chr16:880241:C:G
880342	chr16:880342:AGGAGGAAGGGTG:A
881014	chr16:881014:G:T
881153	chr16:881153:G:A
881276	chr16:881276:T:G
881461	chr16:881461:C:T
881587	chr16:881587:G:T
881605	chr16:881605:G:C
881618	chr16:881618:G:A
881929	chr16:881929:G:A
882062	chr16:882062:G:A
882087	chr16:882087:A:G
882190	chr16:882190:C:T
882289	chr16:882289:G:C
882359	chr16:882359:G:C
882532	chr16:882532:C:G
883187	chr16:883187:AGCTGCTC:A
883659	chr16:883659:A:C
883840	chr16:883840:G:C
884174	chr16:884174:G:C
884180	chr16:884180:T:C
884488	chr16:884488:CTT:C
884639	chr16:884639:G:A
884980	chr16:884980:C:T
885560	chr16:885560:A:G
885564	chr16:885564:G:A
885591	chr16:885591:C:T
885908	chr16:885908:T:C
885918	chr16:885918:C:T
886115	chr16:886115:G:T
886476	chr16:886476:C:T
887032	chr16:887032:CT:C
887159	chr16:887159:T:C
887306	chr16:887306:G:A
887413	chr16:887413:G:A
887421	chr16:887421:G:A
887486	chr16:887486:C:G
887601	chr16:887601:A:G
887623	chr16:887623:C:G
887750	chr16:887750:T:C
887754	chr16:887754:C:T
887755	chr16:887755:G:A
887762	chr16:887762:G:C
887821	chr16:887821:C:T
887824	chr16:887824:C:T
888014	chr16:888014:C:T
888234	chr16:888234:C:G
888298	chr16:888298:G:A
888324	chr16:888324:T:C
888778	chr16:888778:G:A
888919	chr16:888919:AT:A
889210	chr16:889210:G:A
889333	chr16:889333:C:T
889358	chr16:889358:G:A
889360	chr16:889360:ATGG:A
889551	chr16:889551:T:C
889564	chr16:889564:G:A
889637	chr16:889637:C:A
889679	chr16:889679:G:A
889712	chr16:889712:G:A
889717	chr16:889717:T:C
889962	chr16:889962:G:T
890023	chr16:890023:C:T
890115	chr16:890115:C:T
890202	chr16:890202:C:T
890205	chr16:890205:G:A
890207	chr16:890207:C:T
890248	chr16:890248:G:A
890353	chr16:890353:T:C
890631	chr16:890631:A:G
890705	chr16:890705:T:C
890713	chr16:890713:A:G
890737	chr16:890737:C:T
890877	chr16:890877:G:A
890990	chr16:890990:G:T
891126	chr16:891126:G:A
891276	chr16:891276:G:A
891329	chr16:891329:G:A
891332	chr16:891332:T:C
891344	chr16:891344:C:T
891351	chr16:891351:T:C
891429	chr16:891429:A:G
891445	chr16:891445:A:T
891458	chr16:891458:C:T
891580	chr16:891580:G:A
891738	chr16:891738:G:A
891885	chr16:891885:CA:C
892065	chr16:892065:C:T
892204	chr16:892204:A:G
892268	chr16:892268:A:G
892312	chr16:892312:C:T
892329	chr16:892329:G:A
892989	chr16:892989:G:C
893107	chr16:893107:A:G
893117	chr16:893117:G:C
893167	chr16:893167:G:A
893361	chr16:893361:T:C
893475	chr16:893475:C:T
893540	chr16:893540:G:A
893656	chr16:893656:T:C
893876	chr16:893876:G:C
893917	chr16:893917:C:T
894433	chr16:894433:C:T
894472	chr16:894472:C:T
894568	chr16:894568:G:A
894712	chr16:894712:T:C
894797	chr16:894797:C:T
895027	chr16:895027:G:A
895051	chr16:895051:G:A
895123	chr16:895123:G:A
895170	chr16:895170:C:T
895181	chr16:895181:G:C
895236	chr16:895236:GGGA:G
895284	chr16:895284:G:A
895461	chr16:895461:T:C
895474	chr16:895474:G:A
895558	chr16:895558:C:T
895612	chr16:895612:T:C
895690	chr16:895690:C:T
895806	chr16:895806:C:T
895881	chr16:895881:C:T
896265	chr16:896265:G:A
896408	chr16:896408:C:T
896654	chr16:896654:T:C
896687	chr16:896687:G:A
896692	chr16:896692:T:C
897091	chr16:897091:G:A
897599	chr16:897599:T:A
897682	chr16:897682:C:T
897817	chr16:897817:C:T
898028	chr16:898028:G:A
898086	chr16:898086:A:G
898123	chr16:898123:C:A
898235	chr16:898235:C:T
898721	chr16:898721:C:T
898966	chr16:898966:C:T
899690	chr16:899690:G:A
899809	chr16:899809:C:T
899930	chr16:899930:G:A
900007	chr16:900007:T:C
900028	chr16:900028:G:A
900434	chr16:900434:T:C
900446	chr16:900446:A:G
900839	chr16:900839:A:G
900922	chr16:900922:G:A
901045	chr16:901045:C:T
901424	chr16:901424:C:T
901567	chr16:901567:G:A
901598	chr16:901598:C:T
901682	chr16:901682:C:T
901692	chr16:901692:C:T
901866	chr16:901866:GC:G
901881	chr16:901881:G:C
902020	chr16:902020:G:T
902263	chr16:902263:T:C
902432	chr16:902432:G:A
902524	chr16:902524:T:C
902559	chr16:902559:G:T
905461	chr16:905461:T:TG
906212	chr16:906212:T:C
906347	chr16:906347:G:A
906509	chr16:906509:T:C
906519	chr16:906519:G:A
907208	chr16:907208:C:T
907278	chr16:907278:G:A
907885	chr16:907885:A:G
907999	chr16:907999:G:A
908324	chr16:908324:G:A
908358	chr16:908358:C:A
908475	chr16:908475:C:T
908506	chr16:908506:A:G
908778	chr16:908778:C:T
909300	chr16:909300:G:A
909379	chr16:909379:C:A
909456	chr16:909456:A:G
909468	chr16:909468:G:A
909542	chr16:909542:G:A
909557	chr16:909557:G:A
909662	chr16:909662:C:T
909738	chr16:909738:G:C
909774	chr16:909774:C:T
910158	chr16:910158:C:T
910725	chr16:910725:G:A
911051	chr16:911051:C:T
911054	chr16:911054:C:T
911375	chr16:911375:C:T
911924	chr16:911924:C:T
911948	chr16:911948:T:C
912038	chr16:912038:C:G
912154	chr16:912154:T:C
912194	chr16:912194:T:C
912337	chr16:912337:A:G
912348	chr16:912348:A:G
912669	chr16:912669:G:A
912946	chr16:912946:A:G
913039	chr16:913039:A:G
913044	chr16:913044:C:T
913101	chr16:913101:C:T
913175	chr16:913175:G:A
913337	chr16:913337:G:A
913385	chr16:913385:G:A
913446	chr16:913446:G:A
913704	chr16:913704:G:A
913708	chr16:913708:C:T
913735	chr16:913735:G:C
913828	chr16:913828:A:AAG
913843	chr16:913843:A:G
913844	chr16:913844:T:G
914212	chr16:914212:C:A
914263	chr16:914263:G:A
914363	chr16:914363:C:T
914417	chr16:914417:G:A
914456	chr16:914456:C:T
915194	chr16:915194:A:G
915679	chr16:915679:C:T
915798	chr16:915798:C:T
916335	chr16:916335:A:C
916402	chr16:916402:G:A
916462	chr16:916462:A:G
916488	chr16:916488:C:A
916620	chr16:916620:C:T
917087	chr16:917087:G:C
917241	chr16:917241:A:G
917494	chr16:917494:CCCA:C
917616	chr16:917616:T:A
917676	chr16:917676:G:A
917723	chr16:917723:CA:C
917744	chr16:917744:G:A
918017	chr16:918017:A:G
918161	chr16:918161:A:G
918292	chr16:918292:G:A
918419	chr16:918419:A:C
918636	chr16:918636:G:C
918644	chr16:918644:G:A
918680	chr16:918680:C:T
918822	chr16:918822:C:T
919008	chr16:919008:G:T
919319	chr16:919319:G:A
919332	chr16:919332:CCCA:C
919344	chr16:919344:C:T
919406	chr16:919406:C:T
919417	chr16:919417:T:C
919427	chr16:919427:T:C
919918	chr16:919918:C:T
920081	chr16:920081:C:T
920172	chr16:920172:T:G
920306	chr16:920306:C:T
920327	chr16:920327:C:T
920359	chr16:920359:A:G
920364	chr16:920364:G:A
920437	chr16:920437:G:GAGCAAGAACT
920564	chr16:920564:G:A
920598	chr16:920598:C:A
920607	chr16:920607:G:A
920803	chr16:920803:G:A
921343	chr16:921343:T:C
921431	chr16:921431:G:A
921461	chr16:921461:C:T
921615	chr16:921615:T:C
921688	chr16:921688:A:G
921775	chr16:921775:C:T
921787	chr16:921787:C:T
922001	chr16:922001:T:C
922034	chr16:922034:G:T
922084	chr16:922084:C:T
922100	chr16:922100:A:G
922265	chr16:922265:C:T
922270	chr16:922270:C:T
922392	chr16:922392:G:A
922458	chr16:922458:T:C
922522	chr16:922522:C:T
922543	chr16:922543:T:C
923150	chr16:923150:G:A
923170	chr16:923170:G:A
923196	chr16:923196:G:A
923204	chr16:923204:T:C
923230	chr16:923230:C:CAG
923242	chr16:923242:GGA:G
923281	chr16:923281:G:A
923333	chr16:923333:A:G
923433	chr16:923433:G:A
923573	chr16:923573:C:T
923604	chr16:923604:A:G
923827	chr16:923827:C:T
924101	chr16:924101:ACAAT:A
924376	chr16:924376:G:A
924596	chr16:924596:C:T
924873	chr16:924873:G:T
924920	chr16:924920:C:T
925145	chr16:925145:T:C
925719	chr16:925719:G:C
925749	chr16:925749:T:C
925966	chr16:925966:G:A
926200	chr16:926200:C:T
926217	chr16:926217:G:A
926346	chr16:926346:G:A
926361	chr16:926361:C:T
926399	chr16:926399:C:T
926479	chr16:926479:T:C
926549	chr16:926549:T:C
926554	chr16:926554:G:A
926559	chr16:926559:C:T
926560	chr16:926560:G:A
926799	chr16:926799:C:T
926890	chr16:926890:C:T
926891	chr16:926891:G:A
927063	chr16:927063:G:A
927160	chr16:927160:T:C
927356	chr16:927356:T:C
927669	chr16:927669:G:A
927944	chr16:927944:A:G
928007	chr16:928007:G:A
928040	chr16:928040:C:T
928117	chr16:928117:A:G
928206	chr16:928206:C:A
928210	chr16:928210:C:T
928371	chr16:928371:A:G
928685	chr16:928685:C:T
928772	chr16:928772:C:T
929006	chr16:929006:G:A
929010	chr16:929010:GT:G
929114	chr16:929114:A:G
929334	chr16:929334:G:A
929424	chr16:929424:G:A
929639	chr16:929639:T:C
930030	chr16:930030:C:T
930042	chr16:930042:G:A
930138	chr16:930138:C:T
930883	chr16:930883:G:A
931361	chr16:931361:G:A
931538	chr16:931538:C:T
931682	chr16:931682:G:T
931704	chr16:931704:T:C
931723	chr16:931723:G:A
931861	chr16:931861:A:G
931914	chr16:931914:A:C
931994	chr16:931994:C:T
932000	chr16:932000:C:T
932171	chr16:932171:C:T
932252	chr16:932252:G:A
932456	chr16:932456:C:T
932502	chr16:932502:C:T
932572	chr16:932572:G:A
932643	chr16:932643:G:A
932763	chr16:932763:T:C
932832	chr16:932832:G:C
932877	chr16:932877:G:A
933163	chr16:933163:C:T
933292	chr16:933292:C:T
933295	chr16:933295:T:C
933361	chr16:933361:A:G
933604	chr16:933604:GAGGTCATGGAGAA:G
934113	chr16:934113:C:A
934444	chr16:934444:G:A
934811	chr16:934811:A:C
934948	chr16:934948:T:C
935224	chr16:935224:T:C
935332	chr16:935332:C:T
935373	chr16:935373:G:A
935385	chr16:935385:C:G
935717	chr16:935717:G:A
935733	chr16:935733:T:C
935770	chr16:935770:C:T
935826	chr16:935826:T:A
935885	chr16:935885:C:T
936052	chr16:936052:T:A
936726	chr16:936726:C:G
936758	chr16:936758:C:T
936762	chr16:936762:G:A
936834	chr16:936834:G:A
936989	chr16:936989:G:A
937118	chr16:937118:T:C
937256	chr16:937256:C:T
937298	chr16:937298:G:A
937358	chr16:937358:T:C
937371	chr16:937371:G:A
937451	chr16:937451:G:A
937454	chr16:937454:T:C
937472	chr16:937472:G:A
937576	chr16:937576:G:A
937935	chr16:937935:C:T
937972	chr16:937972:C:T
937996	chr16:937996:T:C
938070	chr16:938070:T:A
938128	chr16:938128:G:C
938168	chr16:938168:A:G
938194	chr16:938194:G:A
938197	chr16:938197:C:T
938222	chr16:938222:G:T
938323	chr16:938323:GGTGGCTCGCGGGGACA:G
938348	chr16:938348:G:A
938393	chr16:938393:G:A
938483	chr16:938483:T:C
938578	chr16:938578:G:T
938581	chr16:938581:T:A
938725	chr16:938725:GGA:G
938728	chr16:938728:T:C
938889	chr16:938889:C:T
938998	chr16:938998:A:G
939016	chr16:939016:C:T
939254	chr16:939254:GT:G
939327	chr16:939327:C:A
939348	chr16:939348:C:T
939449	chr16:939449:G:A
939532	chr16:939532:C:T
939564	chr16:939564:C:T
939613	chr16:939613:G:A
939633	chr16:939633:C:T
939721	chr16:939721:C:T
939843	chr16:939843:A:G
939971	chr16:939971:A:G
940115	chr16:940115:A:G
940142	chr16:940142:T:C
940275	chr16:940275:G:T
940316	chr16:940316:A:G
940320	chr16:940320:A:G
940386	chr16:940386:C:A
940400	chr16:940400:G:A
940459	chr16:940459:A:G
940519	chr16:940519:A:G
940573	chr16:940573:T:C
940631	chr16:940631:C:T
940696	chr16:940696:C:T
940791	chr16:940791:A:G
940827	chr16:940827:T:C
941002	chr16:941002:A:G
941219	chr16:941219:C:T
941253	chr16:941253:A:G
941294	chr16:941294:C:T
941330	chr16:941330:C:T
941404	chr16:941404:A:G
941406	chr16:941406:G:A
941413	chr16:941413:C:T
941489	chr16:941489:C:G
941490	chr16:941490:T:G
941806	chr16:941806:C:T
941872	chr16:941872:T:C
942091	chr16:942091:G:C
942300	chr16:942300:G:A
942710	chr16:942710:C:T
942899	chr16:942899:C:T
942948	chr16:942948:A:G
942961	chr16:942961:T:G
943099	chr16:943099:C:T
943101	chr16:943101:G:A
943147	chr16:943147:G:A
943288	chr16:943288:G:A
943468	chr16:943468:G:A
943667	chr16:943667:A:C
943820	chr16:943820:C:G
943871	chr16:943871:T:C
944162	chr16:944162:T:C
944230	chr16:944230:C:T
944244	chr16:944244:TGCCACTTTCCACCAACCCTCAAAGACTCTACCC:T
944364	chr16:944364:T:C
944571	chr16:944571:C:T
944593	chr16:944593:T:C
944785	chr16:944785:C:T
944791	chr16:944791:C:G
944864	chr16:944864:A:G
944887	chr16:944887:G:A
945082	chr16:945082:A:G
945101	chr16:945101:C:T
945434	chr16:945434:T:G
945690	chr16:945690:T:C
945783	chr16:945783:T:G
946150	chr16:946150:A:T
946262	chr16:946262:G:A
946312	chr16:946312:A:G
946621	chr16:946621:C:T
946710	chr16:946710:A:T
946855	chr16:946855:C:T
947036	chr16:947036:G:A
947099	chr16:947099:T:C
947141	chr16:947141:G:A
947174	chr16:947174:T:C
947183	chr16:947183:T:C
947362	chr16:947362:T:C
947473	chr16:947473:T:C
947496	chr16:947496:C:A
947520	chr16:947520:T:C
947534	chr16:947534:G:A
947682	chr16:947682:C:T
948245	chr16:948245:A:C
948538	chr16:948538:A:G
949094	chr16:949094:CAAT:C
950644	chr16:950644:CAG:C
951357	chr16:951357:G:C
951414	chr16:951414:T:C
951430	chr16:951430:C:G
951455	chr16:951455:GC:G
951636	chr16:951636:C:T
951713	chr16:951713:G:A
951821	chr16:951821:A:G
951901	chr16:951901:C:T
951944	chr16:951944:A:G
951966	chr16:951966:C:T
952103	chr16:952103:G:A
952328	chr16:952328:T:C
952345	chr16:952345:C:G
952355	chr16:952355:G:A
952365	chr16:952365:G:A
952395	chr16:952395:G:C
952469	chr16:952469:G:A
952525	chr16:952525:G:A
952526	chr16:952526:G:A
952558	chr16:952558:C:T
952658	chr16:952658:G:A
952674	chr16:952674:A:G
954207	chr16:954207:T:C
954369	chr16:954369:A:G
954449	chr16:954449:C:T
954476	chr16:954476:C:G
954554	chr16:954554:C:T
954605	chr16:954605:A:G
954694	chr16:954694:A:G
954743	chr16:954743:C:T
954757	chr16:954757:C:T
954834	chr16:954834:T:C
955351	chr16:955351:G:A
955794	chr16:955794:A:G
955836	chr16:955836:A:G
955877	chr16:955877:T:C
956328	chr16:956328:A:G
956526	chr16:956526:A:G
956801	chr16:956801:G:A
956822	chr16:956822:C:T
956986	chr16:956986:C:T
957040	chr16:957040:C:T
957244	chr16:957244:C:T
957268	chr16:957268:G:A
957303	chr16:957303:C:T
957366	chr16:957366:A:G
957387	chr16:957387:C:T
957461	chr16:957461:A:C
957623	chr16:957623:CAA:C
957737	chr16:957737:C:T
957763	chr16:957763:C:T
957777	chr16:957777:C:G
957780	chr16:957780:C:T
957865	chr16:957865:G:A
957909	chr16:957909:G:A
958046	chr16:958046:G:A
958241	chr16:958241:T:C
958307	chr16:958307:G:T
958315	chr16:958315:T:C
958430	chr16:958430:AG:A
958577	chr16:958577:C:T
958612	chr16:958612:C:T
958647	chr16:958647:G:A
958750	chr16:958750:A:G
958906	chr16:958906:A:AAC
958983	chr16:958983:G:A
959035	chr16:959035:A:G
959125	chr16:959125:C:T
959306	chr16:959306:A:G
959543	chr16:959543:C:A
959552	chr16:959552:T:C
959562	chr16:959562:A:G
959667	chr16:959667:A:G
959709	chr16:959709:T:C
959822	chr16:959822:C:T
959834	chr16:959834:CTGGAATACACCGTGTGCCAGGACGGGAGGA:C
960056	chr16:960056:G:A
960067	chr16:960067:A:C
962258	chr16:962258:G:C
962279	chr16:962279:A:G
962353	chr16:962353:C:T
962393	chr16:962393:T:C
962750	chr16:962750:G:A
962914	chr16:962914:A:G
962995	chr16:962995:C:T
963165	chr16:963165:G:C
963169	chr16:963169:G:A
963255	chr16:963255:G:A
963476	chr16:963476:T:C
963667	chr16:963667:C:T
963869	chr16:963869:CTACTCATGTTA:C
963956	chr16:963956:G:T
964070	chr16:964070:C:A
964119	chr16:964119:A:G
964219	chr16:964219:T:C
964228	chr16:964228:G:A
964581	chr16:964581:C:T
964857	chr16:964857:C:T
964880	chr16:964880:G:A
964908	chr16:964908:G:A
964925	chr16:964925:G:A
964958	chr16:964958:C:T
965117	chr16:965117:A:G
965270	chr16:965270:AAGCTAGAC:A
965297	chr16:965297:C:T
965459	chr16:965459:C:T
965535	chr16:965535:G:A
965551	chr16:965551:C:T
965785	chr16:965785:G:A
965807	chr16:965807:T:C
965928	chr16:965928:C:CAG
965934	chr16:965934:C:CTAG
966057	chr16:966057:C:A
966094	chr16:966094:T:C
966131	chr16:966131:T:C
966475	chr16:966475:C:G
966547	chr16:966547:A:T
966607	chr16:966607:GATAT:G
967111	chr16:967111:A:C
967263	chr16:967263:C:T
967367	chr16:967367:T:A
967396	chr16:967396:T:C
967982	chr16:967982:T:C
967983	chr16:967983:G:A
968034	chr16:968034:C:T
968938	chr16:968938:T:C
969037	chr16:969037:T:C
969137	chr16:969137:C:A
969275	chr16:969275:G:A
969284	chr16:969284:C:T
969315	chr16:969315:G:A
969455	chr16:969455:G:T
969907	chr16:969907:G:A
970003	chr16:970003:G:A
970008	chr16:970008:C:T
970343	chr16:970343:A:G
970363	chr16:970363:C:T
970732	chr16:970732:G:A
970874	chr16:970874:C:T
971179	chr16:971179:T:C
971266	chr16:971266:G:A
971326	chr16:971326:C:T
971711	chr16:971711:T:C
971729	chr16:971729:G:A
971856	chr16:971856:T:G
972104	chr16:972104:G:A
972243	chr16:972243:CCATTT:C
972412	chr16:972412:G:A
972576	chr16:972576:G:A
972650	chr16:972650:C:T
972801	chr16:972801:G:A
972835	chr16:972835:G:A
973081	chr16:973081:G:A
973176	chr16:973176:C:G
973205	chr16:973205:T:C
973214	chr16:973214:G:A
973259	chr16:973259:C:T
973578	chr16:973578:T:C
973691	chr16:973691:C:T
973878	chr16:973878:C:T
973882	chr16:973882:C:T
973886	chr16:973886:T:C
973988	chr16:973988:C:T
974083	chr16:974083:G:A
974298	chr16:974298:G:A
974383	chr16:974383:T:C
974588	chr16:974588:C:T
974631	chr16:974631:G:A
974669	chr16:974669:A:G
974860	chr16:974860:G:A
974961	chr16:974961:C:T
975018	chr16:975018:C:A
975264	chr16:975264:C:T
975473	chr16:975473:A:G
975505	chr16:975505:C:T
976094	chr16:976094:T:C
976166	chr16:976166:C:A
976188	chr16:976188:C:A
976209	chr16:976209:G:A
976373	chr16:976373:G:A
976388	chr16:976388:C:T
976398	chr16:976398:G:A
977069	chr16:977069:T:C
977099	chr16:977099:A:G
977311	chr16:977311:G:A
977580	chr16:977580:G:A
977619	chr16:977619:C:T
977752	chr16:977752:G:A
977861	chr16:977861:CACAA:C
978318	chr16:978318:C:T
978366	chr16:978366:T:C
978545	chr16:978545:A:G
979110	chr16:979110:C:A
979276	chr16:979276:G:A
979320	chr16:979320:C:G
979361	chr16:979361:T:C
979627	chr16:979627:T:C
980002	chr16:980002:G:A
980147	chr16:980147:G:A
980273	chr16:980273:G:A
980414	chr16:980414:C:A
980522	chr16:980522:G:A
980697	chr16:980697:C:CG
980984	chr16:980984:A:C
980988	chr16:980988:C:A
981090	chr16:981090:G:A
981161	chr16:981161:C:A
981255	chr16:981255:C:T
981472	chr16:981472:A:C
981708	chr16:981708:G:T
982430	chr16:982430:G:C
982494	chr16:982494:G:A
982616	chr16:982616:T:C
982678	chr16:982678:G:A
982695	chr16:982695:C:T
982776	chr16:982776:A:G
982915	chr16:982915:C:T
983508	chr16:983508:T:G
983634	chr16:983634:C:T
984156	chr16:984156:C:T
984494	chr16:984494:T:C
984503	chr16:984503:A:C
984507	chr16:984507:C:T
984676	chr16:984676:C:T
984846	chr16:984846:G:A
984930	chr16:984930:C:A
985077	chr16:985077:C:T
985248	chr16:985248:C:T
985456	chr16:985456:A:G
985527	chr16:985527:C:T
985548	chr16:985548:G:A
985653	chr16:985653:C:T
985686	chr16:985686:G:A
985737	chr16:985737:G:T
986077	chr16:986077:T:C
986081	chr16:986081:TAATG:T
986194	chr16:986194:C:T
986234	chr16:986234:G:A
986277	chr16:986277:C:T
986287	chr16:986287:G:A
986640	chr16:986640:T:C
986736	chr16:986736:T:C
986926	chr16:986926:G:A
987035	chr16:987035:A:G
987099	chr16:987099:C:T
987146	chr16:987146:C:T
987147	chr16:987147:G:A
987149	chr16:987149:C:T
987300	chr16:987300:C:T
987522	chr16:987522:C:T
987524	chr16:987524:G:A
987619	chr16:987619:G:A
987710	chr16:987710:G:T
987814	chr16:987814:G:A
987916	chr16:987916:T:C
988247	chr16:988247:G:A
988280	chr16:988280:T:G
988283	chr16:988283:C:T
988375	chr16:988375:G:A
988719	chr16:988719:C:T
988890	chr16:988890:G:A
989018	chr16:989018:G:A
989782	chr16:989782:C:T
989797	chr16:989797:T:C
990065	chr16:990065:C:T
990421	chr16:990421:TGCTGTGTCTGGG:T
990578	chr16:990578:C:T
990707	chr16:990707:C:T
990849	chr16:990849:T:C
990879	chr16:990879:G:A
991240	chr16:991240:CA:C
991279	chr16:991279:G:T
991856	chr16:991856:G:C
991953	chr16:991953:G:A
991961	chr16:991961:G:A
992189	chr16:992189:G:A
992205	chr16:992205:C:T
992225	chr16:992225:G:A
992276	chr16:992276:G:C
992389	chr16:992389:C:T
992588	chr16:992588:G:A
993091	chr16:993091:G:A
993309	chr16:993309:G:A
994814	chr16:994814:G:C
995384	chr16:995384:G:A
995417	chr16:995417:A:G
995721	chr16:995721:C:T
995838	chr16:995838:T:C
995951	chr16:995951:C:T
996070	chr16:996070:G:A
996081	chr16:996081:C:T
996257	chr16:996257:G:C
996264	chr16:996264:C:G
996471	chr16:996471:G:T
996619	chr16:996619:G:T
996630	chr16:996630:G:A
997072	chr16:997072:C:T
997251	chr16:997251:G:C
997405	chr16:997405:C:T
997430	chr16:997430:C:A
997441	chr16:997441:A:G
997538	chr16:997538:G:C
997729	chr16:997729:C:T
997771	chr16:997771:ATCT:A
997995	chr16:997995:G:A
998199	chr16:998199:A:T
998526	chr16:998526:G:A
998787	chr16:998787:C:T
998796	chr16:998796:G:A
998864	chr16:998864:G:A
998877	chr16:998877:G:A
998937	chr16:998937:T:C
999139	chr16:999139:A:G
999351	chr16:999351:A:G
999397	chr16:999397:C:T
999431	chr16:999431:T:C
999531	chr16:999531:G:C
999752	chr16:999752:G:A
999796	chr16:999796:C:A
1000079	chr16:1000079:G:A
1000199	chr16:1000199:G:A
1000311	chr16:1000311:C:T
1000338	chr16:1000338:G:A
1000661	chr16:1000661:A:G
1000754	chr16:1000754:G:A
1000761	chr16:1000761:C:A
1000847	chr16:1000847:G:A
1000877	chr16:1000877:T:C
1001071	chr16:1001071:G:T
1001520	chr16:1001520:A:G
1001545	chr16:1001545:G:C
1001612	chr16:1001612:G:A
1001668	chr16:1001668:G:A
1002399	chr16:1002399:G:A
1002589	chr16:1002589:C:T
1002592	chr16:1002592:A:AG
1002736	chr16:1002736:C:T
1002846	chr16:1002846:C:T
1002872	chr16:1002872:A:G
1003045	chr16:1003045:C:T
1003503	chr16:1003503:C:T
1003763	chr16:1003763:G:A
1003816	chr16:1003816:AG:A
1003817	chr16:1003817:G:A
1003818	chr16:1003818:AGGAGGGACACGGGGGGCTGCGACCCCACAGGCTGCTGTCCTTAG:A
1003823	chr16:1003823:G:A
1003950	chr16:1003950:G:A
1004023	chr16:1004023:G:A
1004136	chr16:1004136:A:G
1004485	chr16:1004485:C:T
1004511	chr16:1004511:C:T
1004797	chr16:1004797:G:A
1005357	chr16:1005357:G:A
1005377	chr16:1005377:G:A
1005453	chr16:1005453:A:G
1005479	chr16:1005479:G:A
1005538	chr16:1005538:C:G
1005591	chr16:1005591:A:G
1005775	chr16:1005775:A:G
1005808	chr16:1005808:T:G
1005941	chr16:1005941:G:T
1006084	chr16:1006084:ATT:A
1006088	chr16:1006088:G:GGC
1006111	chr16:1006111:G:A
1006175	chr16:1006175:A:G
1006271	chr16:1006271:T:C
1006547	chr16:1006547:A:G
1007006	chr16:1007006:G:A
1007195	chr16:1007195:A:G
1007344	chr16:1007344:G:A
1007402	chr16:1007402:G:A
1007455	chr16:1007455:C:G
1007706	chr16:1007706:C:T
1007737	chr16:1007737:G:A
1007850	chr16:1007850:A:C
1007965	chr16:1007965:A:C
1008091	chr16:1008091:C:T
1008217	chr16:1008217:C:T
1008273	chr16:1008273:C:T
1008346	chr16:1008346:G:A
1008477	chr16:1008477:C:G
1008515	chr16:1008515:A:G
1008538	chr16:1008538:T:C
1008654	chr16:1008654:G:A
1008881	chr16:1008881:G:A
1009260	chr16:1009260:A:G
1009264	chr16:1009264:T:A
1009572	chr16:1009572:A:C
1009649	chr16:1009649:C:T
1009893	chr16:1009893:C:T
1009967	chr16:1009967:T:C
1009995	chr16:1009995:C:T
1010022	chr16:1010022:C:T
1010072	chr16:1010072:A:T
1010082	chr16:1010082:C:T
1010086	chr16:1010086:G:A
1010116	chr16:1010116:A:G
1010263	chr16:1010263:C:G
1010360	chr16:1010360:C:T
1010461	chr16:1010461:G:A
1010686	chr16:1010686:T:C
1010914	chr16:1010914:C:T
1010929	chr16:1010929:G:C
1010993	chr16:1010993:A:G
1011019	chr16:1011019:C:T
1011322	chr16:1011322:A:C
1011581	chr16:1011581:G:A
1011704	chr16:1011704:C:T
1011724	chr16:1011724:C:T
1011805	chr16:1011805:C:G
1011970	chr16:1011970:A:G
1012174	chr16:1012174:C:T
1012254	chr16:1012254:C:T
1012312	chr16:1012312:G:A
1012428	chr16:1012428:C:T
1012447	chr16:1012447:C:G
1012465	chr16:1012465:C:T
1012466	chr16:1012466:A:G
1012498	chr16:1012498:A:G
1012657	chr16:1012657:A:T
1012839	chr16:1012839:G:A
1012920	chr16:1012920:T:G
1013181	chr16:1013181:C:G
1013209	chr16:1013209:C:T
1013308	chr16:1013308:GAC:G
1013319	chr16:1013319:G:A
1013380	chr16:1013380:G:A
1013457	chr16:1013457:T:C
1013671	chr16:1013671:G:A
1013987	chr16:1013987:C:G
1014101	chr16:1014101:G:A
1014164	chr16:1014164:C:T
1014677	chr16:1014677:C:A
1015135	chr16:1015135:T:C
1015270	chr16:1015270:A:G
1015433	chr16:1015433:T:C
1015837	chr16:1015837:G:A
1015859	chr16:1015859:C:T
1016058	chr16:1016058:AG:A
1016396	chr16:1016396:G:A
1016415	chr16:1016415:C:G
1016447	chr16:1016447:G:C
1017029	chr16:1017029:A:G
1017162	chr16:1017162:G:T
1017289	chr16:1017289:G:T
1017292	chr16:1017292:A:G
1017304	chr16:1017304:G:A
1017466	chr16:1017466:C:T
1017550	chr16:1017550:G:T
1017646	chr16:1017646:G:A
1017741	chr16:1017741:C:T
1017832	chr16:1017832:G:T
1017895	chr16:1017895:T:C
1017955	chr16:1017955:C:T
1018260	chr16:1018260:A:G
1018267	chr16:1018267:T:C
1018321	chr16:1018321:G:A
1018514	chr16:1018514:C:T
1018906	chr16:1018906:C:T
1019127	chr16:1019127:T:G
1019329	chr16:1019329:G:A
1019641	chr16:1019641:C:T
1019808	chr16:1019808:A:AC
1020198	chr16:1020198:T:C
1020738	chr16:1020738:G:T
1020809	chr16:1020809:C:T
1021031	chr16:1021031:C:T
1021174	chr16:1021174:G:A
1021348	chr16:1021348:C:T
1021584	chr16:1021584:C:T
1021899	chr16:1021899:T:C
1022043	chr16:1022043:C:T
1022470	chr16:1022470:G:A
1022634	chr16:1022634:T:A
1022768	chr16:1022768:G:A
1022889	chr16:1022889:T:C
1022974	chr16:1022974:G:A
1023028	chr16:1023028:C:T
1023066	chr16:1023066:G:A
1023146	chr16:1023146:C:G
1023149	chr16:1023149:G:A
1023372	chr16:1023372:C:T
1023515	chr16:1023515:T:A
1023542	chr16:1023542:C:T
1023552	chr16:1023552:A:G
1023585	chr16:1023585:C:T
1023782	chr16:1023782:A:G
1023849	chr16:1023849:C:G
1023957	chr16:1023957:CA:C
1024280	chr16:1024280:G:A
1024443	chr16:1024443:G:A
1024526	chr16:1024526:T:G
1024581	chr16:1024581:C:T
1024784	chr16:1024784:T:C
1024841	chr16:1024841:C:T
1024849	chr16:1024849:C:T
1024931	chr16:1024931:G:A
1024934	chr16:1024934:T:A
1025043	chr16:1025043:C:T
1025205	chr16:1025205:AG:A
1025745	chr16:1025745:A:T
1025956	chr16:1025956:T:G
1026219	chr16:1026219:C:T
1026497	chr16:1026497:G:A
1026601	chr16:1026601:G:A
1026660	chr16:1026660:T:C
1026701	chr16:1026701:A:G
1026778	chr16:1026778:T:C
1026821	chr16:1026821:C:CT
1026903	chr16:1026903:G:A
1027029	chr16:1027029:G:A
1027050	chr16:1027050:G:C
1027070	chr16:1027070:A:G
1027165	chr16:1027165:C:T
1027347	chr16:1027347:T:C
1027531	chr16:1027531:G:A
1027706	chr16:1027706:G:A
1027971	chr16:1027971:G:A
1028069	chr16:1028069:T:C
1028084	chr16:1028084:C:T
1028212	chr16:1028212:G:C
1028251	chr16:1028251:T:C
1028329	chr16:1028329:C:G
1028357	chr16:1028357:G:A
1028669	chr16:1028669:G:A
1028763	chr16:1028763:C:T
1028798	chr16:1028798:T:C
1028801	chr16:1028801:C:T
1028811	chr16:1028811:G:A
1028869	chr16:1028869:G:T
1028921	chr16:1028921:C:T
1028990	chr16:1028990:G:A
1029031	chr16:1029031:A:G
1029291	chr16:1029291:T:C
1029479	chr16:1029479:A:G
1029582	chr16:1029582:A:G
1029743	chr16:1029743:A:G
1029791	chr16:1029791:A:G
1029909	chr16:1029909:G:A
1029957	chr16:1029957:CAGA:C
1030365	chr16:1030365:C:T
1030554	chr16:1030554:C:T
1030558	chr16:1030558:C:T
1030559	chr16:1030559:T:C
1030758	chr16:1030758:C:T
1030796	chr16:1030796:C:T
1031151	chr16:1031151:C:T
1031175	chr16:1031175:A:G
1031348	chr16:1031348:A:G
1031551	chr16:1031551:C:T
1031600	chr16:1031600:G:A
1031790	chr16:1031790:G:A
1031818	chr16:1031818:G:A
1032144	chr16:1032144:C:T
1032290	chr16:1032290:T:C
1032561	chr16:1032561:G:A
1033837	chr16:1033837:CATCA:C
1034156	chr16:1034156:C:T
1034196	chr16:1034196:T:C
1034440	chr16:1034440:C:T
1034906	chr16:1034906:A:G
1035129	chr16:1035129:C:T
1035168	chr16:1035168:GCACAATGC:G
1035314	chr16:1035314:A:T
1035335	chr16:1035335:T:C
1035393	chr16:1035393:A:C
1035630	chr16:1035630:T:G
1035760	chr16:1035760:G:A
1036007	chr16:1036007:A:G
1036034	chr16:1036034:T:C
1036064	chr16:1036064:T:C
1036103	chr16:1036103:G:A
1036120	chr16:1036120:T:C
1036167	chr16:1036167:G:A
1036467	chr16:1036467:G:A
1036530	chr16:1036530:C:T
1036769	chr16:1036769:A:G
1036855	chr16:1036855:C:T
1036911	chr16:1036911:C:G
1037141	chr16:1037141:G:A
1037468	chr16:1037468:C:T
1037538	chr16:1037538:T:G
1037781	chr16:1037781:C:T
1038161	chr16:1038161:T:C
1038449	chr16:1038449:G:A
1038455	chr16:1038455:G:A
1038598	chr16:1038598:C:T
1038727	chr16:1038727:A:G
1038845	chr16:1038845:C:G
1038921	chr16:1038921:C:T
1038967	chr16:1038967:A:G
1039022	chr16:1039022:G:A
1039244	chr16:1039244:C:A
1039274	chr16:1039274:C:T
1039404	chr16:1039404:G:A
1039488	chr16:1039488:A:G
1039552	chr16:1039552:G:A
1039798	chr16:1039798:G:A
1039949	chr16:1039949:G:A
1040129	chr16:1040129:A:AC
1040190	chr16:1040190:G:A
1040234	chr16:1040234:A:G
1040746	chr16:1040746:AC:A
1041944	chr16:1041944:T:C
1041985	chr16:1041985:T:A
1042101	chr16:1042101:A:G
1042296	chr16:1042296:G:A
1042601	chr16:1042601:G:A
1042676	chr16:1042676:C:T
1042838	chr16:1042838:G:A
1043131	chr16:1043131:G:A
1044061	chr16:1044061:G:A
1044158	chr16:1044158:T:C
1044186	chr16:1044186:C:T
1044859	chr16:1044859:C:T
1045063	chr16:1045063:T:C
1045374	chr16:1045374:G:C
1045745	chr16:1045745:T:C
1045803	chr16:1045803:T:C
1045875	chr16:1045875:A:G
1046075	chr16:1046075:A:G
1046232	chr16:1046232:A:G
1046368	chr16:1046368:C:T
1046485	chr16:1046485:C:T
1046507	chr16:1046507:G:A
1046614	chr16:1046614:G:A
1047140	chr16:1047140:G:A
1047314	chr16:1047314:A:T
1047449	chr16:1047449:C:T
1048009	chr16:1048009:A:G
1048463	chr16:1048463:A:C
1048729	chr16:1048729:C:T
1049027	chr16:1049027:C:T
1049261	chr16:1049261:C:T
1049414	chr16:1049414:T:G
1049671	chr16:1049671:G:A
1049835	chr16:1049835:G:A
1049948	chr16:1049948:C:T
1050064	chr16:1050064:A:G
1050163	chr16:1050163:G:C
1050365	chr16:1050365:G:A
1050417	chr16:1050417:C:T
1050506	chr16:1050506:G:A
1050633	chr16:1050633:G:A
1050757	chr16:1050757:G:A
1050776	chr16:1050776:C:T
1050972	chr16:1050972:T:C
1051186	chr16:1051186:C:T
1051222	chr16:1051222:G:A
1051325	chr16:1051325:C:G
1051598	chr16:1051598:G:T
1051603	chr16:1051603:AAC:A
1051679	chr16:1051679:C:T
1051692	chr16:1051692:C:T
1051744	chr16:1051744:G:A
1051754	chr16:1051754:G:A
1051872	chr16:1051872:G:A
1052089	chr16:1052089:C:T
1052190	chr16:1052190:G:C
1052333	chr16:1052333:T:G
1052701	chr16:1052701:C:T
1053095	chr16:1053095:A:G
1053154	chr16:1053154:T:C
1053249	chr16:1053249:G:A
1053316	chr16:1053316:C:T
1053317	chr16:1053317:C:G
1053391	chr16:1053391:AG:A
1053758	chr16:1053758:A:C
1053890	chr16:1053890:G:A
1054466	chr16:1054466:C:T
1054606	chr16:1054606:A:G
1054759	chr16:1054759:C:A
1055575	chr16:1055575:G:C
1055604	chr16:1055604:A:G
1055638	chr16:1055638:C:T
1055760	chr16:1055760:G:A
1055783	chr16:1055783:G:A
1055819	chr16:1055819:T:C
1055873	chr16:1055873:G:A
1055919	chr16:1055919:T:C
1056064	chr16:1056064:A:G
1056249	chr16:1056249:A:G
1056552	chr16:1056552:G:C
1057088	chr16:1057088:G:A
1057133	chr16:1057133:T:C
1057345	chr16:1057345:A:T
1057471	chr16:1057471:G:A
1057518	chr16:1057518:G:A
1057640	chr16:1057640:C:CTG
1057715	chr16:1057715:C:T
1057865	chr16:1057865:G:A
1058026	chr16:1058026:G:C
1058384	chr16:1058384:G:A
1058485	chr16:1058485:C:T
1058683	chr16:1058683:C:G
1058701	chr16:1058701:G:A
1059117	chr16:1059117:G:A
1059435	chr16:1059435:C:T
1059486	chr16:1059486:T:G
1059609	chr16:1059609:G:A
1059653	chr16:1059653:C:T
1060086	chr16:1060086:G:A
1060109	chr16:1060109:C:T
1060442	chr16:1060442:C:T
1060465	chr16:1060465:C:T
1060581	chr16:1060581:T:C
1060629	chr16:1060629:G:A
1060644	chr16:1060644:C:T
1060844	chr16:1060844:C:T
1061066	chr16:1061066:G:A
1061270	chr16:1061270:A:G
1061279	chr16:1061279:G:A
1061302	chr16:1061302:G:A
1061328	chr16:1061328:C:T
1061384	chr16:1061384:A:G
1061401	chr16:1061401:C:T
1061425	chr16:1061425:C:G
1061619	chr16:1061619:C:T
1061661	chr16:1061661:C:G
1061710	chr16:1061710:G:A
1061860	chr16:1061860:T:C
1062194	chr16:1062194:C:T
1062269	chr16:1062269:C:G
1063100	chr16:1063100:C:A
1063198	chr16:1063198:C:T
1063523	chr16:1063523:G:A
1063537	chr16:1063537:C:T
1063622	chr16:1063622:G:A
1063695	chr16:1063695:G:T
1063747	chr16:1063747:G:A
1063748	chr16:1063748:G:A
1063757	chr16:1063757:G:GCCT
1063859	chr16:1063859:TCA:T
1063924	chr16:1063924:C:T
1063933	chr16:1063933:ACG:A
1063993	chr16:1063993:G:T
1064107	chr16:1064107:T:G
1064117	chr16:1064117:T:C
1064258	chr16:1064258:A:G
1064272	chr16:1064272:G:A
1064337	chr16:1064337:G:A
1064339	chr16:1064339:C:T
1064374	chr16:1064374:A:AG
1064458	chr16:1064458:G:A
1064588	chr16:1064588:T:C
1064853	chr16:1064853:T:C
1064872	chr16:1064872:C:T
1064888	chr16:1064888:C:A
1064913	chr16:1064913:G:A
1064922	chr16:1064922:C:T
1065177	chr16:1065177:G:T
1065495	chr16:1065495:T:C
1065791	chr16:1065791:A:G
1065904	chr16:1065904:G:A
1066169	chr16:1066169:A:G
1066243	chr16:1066243:C:T
1066294	chr16:1066294:G:A
1066445	chr16:1066445:A:G
1066567	chr16:1066567:C:A
1066590	chr16:1066590:G:A
1066652	chr16:1066652:C:T
1066655	chr16:1066655:G:GC
1066756	chr16:1066756:G:A
1066759	chr16:1066759:C:G
1066853	chr16:1066853:G:A
1066912	chr16:1066912:C:G
1067030	chr16:1067030:GCTTTCCATATAGC:G
1067171	chr16:1067171:G:A
1067325	chr16:1067325:G:T
1067345	chr16:1067345:G:A
1067662	chr16:1067662:G:A
1067737	chr16:1067737:G:A
1067780	chr16:1067780:GGTTTTT:G
1067854	chr16:1067854:T:C
1067871	chr16:1067871:G:A
1068013	chr16:1068013:C:T
1068064	chr16:1068064:C:T
1068082	chr16:1068082:C:A
1068087	chr16:1068087:A:G
1068135	chr16:1068135:C:T
1068403	chr16:1068403:T:TGTC
1068643	chr16:1068643:G:A
1068836	chr16:1068836:T:G
1068849	chr16:1068849:G:A
1068938	chr16:1068938:G:A
1068972	chr16:1068972:G:A
1068997	chr16:1068997:C:A
1069630	chr16:1069630:T:C
1069791	chr16:1069791:T:A
1069844	chr16:1069844:T:G
1069946	chr16:1069946:G:C
1070005	chr16:1070005:G:A
1070126	chr16:1070126:C:T
1070134	chr16:1070134:C:G
1070145	chr16:1070145:A:G
1070151	chr16:1070151:T:C
1070213	chr16:1070213:G:A
1070326	chr16:1070326:C:T
1070645	chr16:1070645:T:C
1071371	chr16:1071371:C:T
1071428	chr16:1071428:G:A
1071689	chr16:1071689:AAC:A
1071725	chr16:1071725:A:C
1071780	chr16:1071780:C:T
1071798	chr16:1071798:C:T
1072170	chr16:1072170:G:A
1072222	chr16:1072222:A:G
1072372	chr16:1072372:C:T
1072655	chr16:1072655:C:G
1072857	chr16:1072857:G:A
1073107	chr16:1073107:G:A
1073237	chr16:1073237:A:G
1073374	chr16:1073374:G:C
1073557	chr16:1073557:C:T
1073784	chr16:1073784:C:G
1073809	chr16:1073809:G:T
1073883	chr16:1073883:A:G
1073941	chr16:1073941:G:A
1074086	chr16:1074086:A:G
1074274	chr16:1074274:A:T
1074377	chr16:1074377:G:A
1074419	chr16:1074419:C:T
1074507	chr16:1074507:G:A
1074747	chr16:1074747:G:A
1075099	chr16:1075099:T:C
1075170	chr16:1075170:T:C
1075178	chr16:1075178:T:A
1075386	chr16:1075386:A:G
1076482	chr16:1076482:G:A
1076546	chr16:1076546:G:T
1076607	chr16:1076607:C:T
1076808	chr16:1076808:G:A
1076865	chr16:1076865:A:G
1077959	chr16:1077959:C:T
1078046	chr16:1078046:C:T
1078260	chr16:1078260:A:G
1078279	chr16:1078279:G:A
1078406	chr16:1078406:C:T
1079010	chr16:1079010:C:A
1079023	chr16:1079023:C:T
1079193	chr16:1079193:C:T
1079270	chr16:1079270:C:T
1079351	chr16:1079351:C:T
1079384	chr16:1079384:G:A
1079501	chr16:1079501:C:T
1079525	chr16:1079525:G:A
1079872	chr16:1079872:C:T
1079912	chr16:1079912:A:G
1080099	chr16:1080099:T:C
1080151	chr16:1080151:A:G
1080287	chr16:1080287:G:A
1080679	chr16:1080679:T:A
1080927	chr16:1080927:C:T
1080929	chr16:1080929:G:A
1081063	chr16:1081063:C:T
1081181	chr16:1081181:C:T
1081255	chr16:1081255:A:G
1081279	chr16:1081279:C:T
1081388	chr16:1081388:C:A
1081393	chr16:1081393:A:G
1081618	chr16:1081618:C:T
1081822	chr16:1081822:G:A
1081879	chr16:1081879:G:C
1082015	chr16:1082015:C:G
1082211	chr16:1082211:C:A
1082258	chr16:1082258:G:C
1082289	chr16:1082289:C:T
1082619	chr16:1082619:C:T
1082829	chr16:1082829:G:A
1082881	chr16:1082881:T:C
1083049	chr16:1083049:G:A
1083192	chr16:1083192:G:C
1083398	chr16:1083398:A:G
1083437	chr16:1083437:G:A
1083628	chr16:1083628:C:A
1083723	chr16:1083723:C:T
1083779	chr16:1083779:G:A
1083970	chr16:1083970:C:A
1084252	chr16:1084252:A:G
1084267	chr16:1084267:T:C
1084292	chr16:1084292:G:A
1084575	chr16:1084575:G:C
1085403	chr16:1085403:A:G
1085502	chr16:1085502:T:C
1085582	chr16:1085582:T:A
1085768	chr16:1085768:C:G
1085912	chr16:1085912:G:A
1086428	chr16:1086428:C:T
1086677	chr16:1086677:G:A
1086699	chr16:1086699:G:A
1086721	chr16:1086721:T:C
1086772	chr16:1086772:A:G
1087106	chr16:1087106:C:T
1087227	chr16:1087227:A:C
1087354	chr16:1087354:A:G
1088076	chr16:1088076:G:A
1088523	chr16:1088523:C:T
1088546	chr16:1088546:G:A
1088673	chr16:1088673:G:A
1089116	chr16:1089116:C:T
1089361	chr16:1089361:T:TC
1089363	chr16:1089363:C:T
1089446	chr16:1089446:G:T
1089582	chr16:1089582:A:T
1089734	chr16:1089734:G:A
1089815	chr16:1089815:G:A
1089902	chr16:1089902:C:A
1089954	chr16:1089954:C:G
1090020	chr16:1090020:G:A
1090142	chr16:1090142:A:G
1090359	chr16:1090359:C:T
1090500	chr16:1090500:G:T
1090589	chr16:1090589:G:A
1091089	chr16:1091089:A:G
1091198	chr16:1091198:G:A
1091324	chr16:1091324:C:G
1091384	chr16:1091384:C:T
1091566	chr16:1091566:C:T
1091820	chr16:1091820:AGCCACCACTAGAGCAGCCCCACCCTCCCGGCCACCGTGAGTGCTGGGT:A
1092059	chr16:1092059:C:T
1092110	chr16:1092110:T:C
1092114	chr16:1092114:C:T
1092133	chr16:1092133:C:T
1092249	chr16:1092249:C:T
1092310	chr16:1092310:C:T
1092367	chr16:1092367:ACAGT:A
1093547	chr16:1093547:T:G
1093605	chr16:1093605:C:A
1093870	chr16:1093870:G:A
1093993	chr16:1093993:C:T
1094274	chr16:1094274:G:A
1094592	chr16:1094592:G:C
1095283	chr16:1095283:A:G
1095451	chr16:1095451:C:T
1095600	chr16:1095600:G:A
1095663	chr16:1095663:C:T
1095707	chr16:1095707:G:A
1096094	chr16:1096094:A:C
1096130	chr16:1096130:G:A
1096191	chr16:1096191:A:G
1096254	chr16:1096254:G:C
1096363	chr16:1096363:G:A
1096432	chr16:1096432:A:G
1096598	chr16:1096598:A:T
1096660	chr16:1096660:A:G
1097122	chr16:1097122:A:G
1097795	chr16:1097795:G:A
1097809	chr16:1097809:G:A
1097839	chr16:1097839:G:A
1097935	chr16:1097935:G:A
1097980	chr16:1097980:C:A
1098022	chr16:1098022:G:A
1098102	chr16:1098102:G:A
1098400	chr16:1098400:G:C
1098522	chr16:1098522:G:A
1098713	chr16:1098713:C:T
1099064	chr16:1099064:T:C
1099322	chr16:1099322:C:T
1099336	chr16:1099336:C:T
1099366	chr16:1099366:T:C
1099419	chr16:1099419:A:G
1099577	chr16:1099577:T:C
1099637	chr16:1099637:G:T
1099678	chr16:1099678:C:T
1100311	chr16:1100311:G:A
1100821	chr16:1100821:G:T
1101301	chr16:1101301:G:A
1101322	chr16:1101322:C:T
1101323	chr16:1101323:G:A
1101342	chr16:1101342:G:A
1101536	chr16:1101536:G:GA
1101537	chr16:1101537:G:A
1101697	chr16:1101697:A:G
1102275	chr16:1102275:G:A
1102511	chr16:1102511:C:T
1102524	chr16:1102524:C:T
1103058	chr16:1103058:C:T
1103225	chr16:1103225:C:T
1103429	chr16:1103429:G:A
1103435	chr16:1103435:G:A
1103499	chr16:1103499:G:C
1103597	chr16:1103597:T:G
1103598	chr16:1103598:C:T
1103881	chr16:1103881:G:C
1103899	chr16:1103899:C:A
1103937	chr16:1103937:G:A
1103941	chr16:1103941:G:A
1104061	chr16:1104061:G:A
1104125	chr16:1104125:G:A
1104218	chr16:1104218:G:A
1104221	chr16:1104221:C:T
1104377	chr16:1104377:GC:G
1104453	chr16:1104453:A:C
1104679	chr16:1104679:G:A
1104825	chr16:1104825:C:T
1104921	chr16:1104921:A:G
1104941	chr16:1104941:C:T
1105025	chr16:1105025:C:T
1105141	chr16:1105141:G:A
1105296	chr16:1105296:G:A
1105316	chr16:1105316:G:A
1105420	chr16:1105420:G:A
1105979	chr16:1105979:A:G
1106102	chr16:1106102:G:A
1106256	chr16:1106256:G:A
1106287	chr16:1106287:A:C
1106516	chr16:1106516:G:A
1106662	chr16:1106662:C:T
1106917	chr16:1106917:C:T
1106920	chr16:1106920:A:G
1106970	chr16:1106970:C:T
1107099	chr16:1107099:G:A
1107142	chr16:1107142:C:T
1107260	chr16:1107260:G:A
1107293	chr16:1107293:C:T
1107466	chr16:1107466:C:T
1107511	chr16:1107511:C:T
1107565	chr16:1107565:T:C
1107690	chr16:1107690:C:T
1107751	chr16:1107751:G:A
1107827	chr16:1107827:G:A
1107861	chr16:1107861:T:C
1108016	chr16:1108016:A:T
1108130	chr16:1108130:G:A
1108675	chr16:1108675:G:A
1108684	chr16:1108684:A:G
1108702	chr16:1108702:G:A
1108787	chr16:1108787:G:A
1108836	chr16:1108836:G:C
1108980	chr16:1108980:A:G
1109065	chr16:1109065:G:A
1109136	chr16:1109136:A:ACGGCT
1109200	chr16:1109200:G:A
1109217	chr16:1109217:C:T
1109645	chr16:1109645:G:A
1109702	chr16:1109702:T:C
1109731	chr16:1109731:A:G
1109756	chr16:1109756:G:A
1109817	chr16:1109817:C:T
1110107	chr16:1110107:T:C
1110109	chr16:1110109:A:G
1110414	chr16:1110414:A:T
1110460	chr16:1110460:A:G
1110479	chr16:1110479:T:C
1110512	chr16:1110512:C:T
1110560	chr16:1110560:G:A
1110577	chr16:1110577:G:A
1110625	chr16:1110625:C:G
1110782	chr16:1110782:G:A
1110857	chr16:1110857:T:C
1111148	chr16:1111148:C:T
1111635	chr16:1111635:A:G
1111810	chr16:1111810:T:C
1111867	chr16:1111867:G:A
1111909	chr16:1111909:C:G
1112013	chr16:1112013:C:A
1112184	chr16:1112184:T:C
1112285	chr16:1112285:G:T
1112438	chr16:1112438:G:A
1112443	chr16:1112443:G:A
1112711	chr16:1112711:A:G
1112935	chr16:1112935:C:T
1112979	chr16:1112979:G:A
1112993	chr16:1112993:A:G
1113061	chr16:1113061:C:T
1113195	chr16:1113195:C:T
1113413	chr16:1113413:G:C
1113551	chr16:1113551:G:C
1113603	chr16:1113603:T:G
1113779	chr16:1113779:A:G
1113795	chr16:1113795:G:A
1114294	chr16:1114294:C:G
1114309	chr16:1114309:AGG:A
1114333	chr16:1114333:G:A
1114379	chr16:1114379:A:C
1114389	chr16:1114389:C:T
1114390	chr16:1114390:G:A
1114391	chr16:1114391:C:T
1114393	chr16:1114393:C:T
1114498	chr16:1114498:T:C
1114584	chr16:1114584:G:A
1114609	chr16:1114609:T:A
1114640	chr16:1114640:T:G
1114880	chr16:1114880:A:G
1114897	chr16:1114897:T:G
1115053	chr16:1115053:G:A
1115084	chr16:1115084:G:A
1115111	chr16:1115111:G:C
1115308	chr16:1115308:A:G
1115658	chr16:1115658:A:G
1115749	chr16:1115749:G:A
1115805	chr16:1115805:G:A
1115811	chr16:1115811:G:A
1115828	chr16:1115828:A:G
1115857	chr16:1115857:T:G
1116111	chr16:1116111:A:ACCAG
1116361	chr16:1116361:C:T
1116448	chr16:1116448:G:A
1116570	chr16:1116570:G:A
1116652	chr16:1116652:G:A
1116728	chr16:1116728:G:A
1117025	chr16:1117025:G:A
1117208	chr16:1117208:C:T
1117510	chr16:1117510:G:T
1117530	chr16:1117530:A:G
1117565	chr16:1117565:C:T
1117566	chr16:1117566:G:A
1117597	chr16:1117597:G:A
1117799	chr16:1117799:G:A
1117815	chr16:1117815:C:T
1117915	chr16:1117915:C:T
1118130	chr16:1118130:C:T
1118455	chr16:1118455:G:A
1118779	chr16:1118779:C:T
1119066	chr16:1119066:G:T
1119116	chr16:1119116:G:A
1119278	chr16:1119278:A:G
1119416	chr16:1119416:G:A
1119475	chr16:1119475:G:A
1119707	chr16:1119707:T:G
1120176	chr16:1120176:T:C
1120512	chr16:1120512:A:G
1120596	chr16:1120596:G:A
1120675	chr16:1120675:G:T
1121163	chr16:1121163:G:A
1121424	chr16:1121424:G:A
1121527	chr16:1121527:T:C
1121705	chr16:1121705:G:A
1122085	chr16:1122085:C:T
1122243	chr16:1122243:C:T
1122335	chr16:1122335:A:C
1122955	chr16:1122955:C:T
1123043	chr16:1123043:G:T
1123183	chr16:1123183:T:A
1123216	chr16:1123216:C:T
1123251	chr16:1123251:G:A
1123390	chr16:1123390:G:A
1123451	chr16:1123451:G:A
1123935	chr16:1123935:G:A
1124220	chr16:1124220:T:G
1124271	chr16:1124271:C:T
1124306	chr16:1124306:A:G
1124430	chr16:1124430:G:A
1124849	chr16:1124849:G:A
1124930	chr16:1124930:G:A
1124996	chr16:1124996:C:T
1125077	chr16:1125077:C:T
1125525	chr16:1125525:A:G
1125783	chr16:1125783:C:G
1126031	chr16:1126031:A:G
1126032	chr16:1126032:G:T
1126132	chr16:1126132:C:T
1126214	chr16:1126214:A:T
1126410	chr16:1126410:T:C
1126432	chr16:1126432:T:C
1126511	chr16:1126511:TCTCTGCAGAGGC:T
1126552	chr16:1126552:C:A
1126707	chr16:1126707:C:T
1126884	chr16:1126884:T:C
1127225	chr16:1127225:C:T
1127293	chr16:1127293:C:T
1127523	chr16:1127523:T:C
1127601	chr16:1127601:G:C
1127621	chr16:1127621:T:C
1128065	chr16:1128065:G:T
1128166	chr16:1128166:C:T
1128385	chr16:1128385:G:T
1128611	chr16:1128611:G:A
1128619	chr16:1128619:G:A
1128642	chr16:1128642:G:A
1129309	chr16:1129309:A:T
1129531	chr16:1129531:G:A
1129683	chr16:1129683:A:G
1129753	chr16:1129753:C:T
1129909	chr16:1129909:G:A
1129985	chr16:1129985:T:C
1130163	chr16:1130163:TA:T
1130182	chr16:1130182:G:A
1130263	chr16:1130263:C:T
1131236	chr16:1131236:A:G
1131557	chr16:1131557:G:A
1131634	chr16:1131634:C:T
1131723	chr16:1131723:A:G
1131847	chr16:1131847:G:A
1132025	chr16:1132025:C:T
1132458	chr16:1132458:C:T
1132548	chr16:1132548:G:A
1132596	chr16:1132596:G:A
1132822	chr16:1132822:A:G
1133036	chr16:1133036:C:T
1133244	chr16:1133244:C:T
1133336	chr16:1133336:A:G
1133370	chr16:1133370:C:T
1133475	chr16:1133475:T:C
1133589	chr16:1133589:G:A
1133677	chr16:1133677:G:A
1133826	chr16:1133826:C:G
1133882	chr16:1133882:G:C
1134219	chr16:1134219:G:A
1134311	chr16:1134311:C:T
1134431	chr16:1134431:C:T
1134869	chr16:1134869:C:T
1134911	chr16:1134911:G:A
1134914	chr16:1134914:AG:A
1134966	chr16:1134966:C:T
1134967	chr16:1134967:G:A
1135167	chr16:1135167:C:T
1135257	chr16:1135257:C:T
1136297	chr16:1136297:C:T
1136299	chr16:1136299:G:A
1136731	chr16:1136731:T:C
1136978	chr16:1136978:T:C
1137185	chr16:1137185:C:T
1137217	chr16:1137217:G:A
1137388	chr16:1137388:A:G
1137733	chr16:1137733:G:A
1137786	chr16:1137786:G:A
1137832	chr16:1137832:T:C
1138066	chr16:1138066:T:C
1138146	chr16:1138146:G:A
1138311	chr16:1138311:A:G
1138676	chr16:1138676:A:G
1138978	chr16:1138978:C:T
1139318	chr16:1139318:G:GA
1139321	chr16:1139321:T:A
1139322	chr16:1139322:T:A
1139411	chr16:1139411:G:A
1139420	chr16:1139420:G:A
1139489	chr16:1139489:A:G
1139622	chr16:1139622:G:A
1139878	chr16:1139878:G:A
1139979	chr16:1139979:C:T
1140143	chr16:1140143:A:G
1140310	chr16:1140310:G:A
1140550	chr16:1140550:C:G
1140588	chr16:1140588:G:T
1140695	chr16:1140695:T:C
1140774	chr16:1140774:G:A
1140903	chr16:1140903:C:T
1141054	chr16:1141054:C:A
1141329	chr16:1141329:T:C
1141599	chr16:1141599:C:A
1141876	chr16:1141876:C:T
1142360	chr16:1142360:T:C
1142361	chr16:1142361:G:T
1142543	chr16:1142543:G:A
1142634	chr16:1142634:G:A
1142778	chr16:1142778:T:G
1142780	chr16:1142780:T:C
1142865	chr16:1142865:G:A
1142949	chr16:1142949:G:A
1142961	chr16:1142961:G:A
1143125	chr16:1143125:A:ACC
1143133	chr16:1143133:C:T
1143226	chr16:1143226:C:T
1143339	chr16:1143339:G:A
1143445	chr16:1143445:G:A
1143496	chr16:1143496:A:G
1143554	chr16:1143554:C:G
1143821	chr16:1143821:T:G
1143862	chr16:1143862:T:C
1144198	chr16:1144198:C:T
1144437	chr16:1144437:G:A
1145545	chr16:1145545:A:C
1145625	chr16:1145625:T:A
1146325	chr16:1146325:G:A
1146632	chr16:1146632:C:T
1146809	chr16:1146809:A:G
1147070	chr16:1147070:T:G
1147137	chr16:1147137:G:A
1147612	chr16:1147612:T:C
1147663	chr16:1147663:T:C
1147952	chr16:1147952:T:G
1148123	chr16:1148123:T:C
1148238	chr16:1148238:T:C
1148291	chr16:1148291:G:A
1148629	chr16:1148629:G:A
1148938	chr16:1148938:G:A
1149667	chr16:1149667:C:G
1149716	chr16:1149716:A:G
1149938	chr16:1149938:T:C
1150067	chr16:1150067:G:A
1150087	chr16:1150087:G:A
1150232	chr16:1150232:C:T
1150237	chr16:1150237:G:A
1150816	chr16:1150816:C:T
1150900	chr16:1150900:C:T
1151292	chr16:1151292:T:TC
1151294	chr16:1151294:A:T
1151302	chr16:1151302:A:AT
1151390	chr16:1151390:G:A
1151446	chr16:1151446:C:T
1151478	chr16:1151478:G:A
1152336	chr16:1152336:G:C
1152457	chr16:1152457:C:T
1152505	chr16:1152505:A:G
1152797	chr16:1152797:C:T
1153156	chr16:1153156:G:A
1153705	chr16:1153705:C:T
1153830	chr16:1153830:G:A
1154933	chr16:1154933:G:C
1155610	chr16:1155610:C:G
1156878	chr16:1156878:C:T
1157141	chr16:1157141:G:A
1157592	chr16:1157592:C:T
1157901	chr16:1157901:G:A
1157965	chr16:1157965:C:T
1158310	chr16:1158310:G:A
1158431	chr16:1158431:G:C
1158515	chr16:1158515:C:T
1158584	chr16:1158584:C:T
1158764	chr16:1158764:A:G
1158875	chr16:1158875:C:T
1158903	chr16:1158903:T:C
1159177	chr16:1159177:A:G
1159454	chr16:1159454:C:T
1159489	chr16:1159489:A:G
1159639	chr16:1159639:A:AG
1160285	chr16:1160285:G:A
1160311	chr16:1160311:C:T
1160717	chr16:1160717:G:A
1160727	chr16:1160727:T:C
1160803	chr16:1160803:A:C
1160930	chr16:1160930:C:G
1161035	chr16:1161035:T:C
1161048	chr16:1161048:A:G
1161068	chr16:1161068:A:G
1161076	chr16:1161076:C:T
1161245	chr16:1161245:C:T
1161287	chr16:1161287:A:G
1161406	chr16:1161406:G:A
1161457	chr16:1161457:C:T
1162025	chr16:1162025:C:T
1162094	chr16:1162094:T:G
1162264	chr16:1162264:C:T
1162279	chr16:1162279:G:T
1162402	chr16:1162402:T:C
1162523	chr16:1162523:A:T
1162889	chr16:1162889:A:T
1162929	chr16:1162929:G:A
1162957	chr16:1162957:C:T
1163122	chr16:1163122:T:C
1163173	chr16:1163173:C:T
1163174	chr16:1163174:G:A
1163235	chr16:1163235:G:A
1163467	chr16:1163467:C:T
1163519	chr16:1163519:C:T
1163525	chr16:1163525:G:T
1164003	chr16:1164003:G:A
1164180	chr16:1164180:T:C
1164262	chr16:1164262:G:A
1164295	chr16:1164295:G:A
1164418	chr16:1164418:G:A
1164445	chr16:1164445:C:T
1164948	chr16:1164948:T:C
1165024	chr16:1165024:C:T
1165172	chr16:1165172:G:A
1165681	chr16:1165681:T:A
1166084	chr16:1166084:G:A
1166284	chr16:1166284:G:A
1166342	chr16:1166342:A:G
1166375	chr16:1166375:C:T
1166404	chr16:1166404:G:A
1166447	chr16:1166447:T:A
1166516	chr16:1166516:A:G
1166539	chr16:1166539:T:C
1167270	chr16:1167270:G:A
1167364	chr16:1167364:G:A
1167503	chr16:1167503:A:T
1167549	chr16:1167549:T:C
1167729	chr16:1167729:C:T
1167750	chr16:1167750:C:T
1168210	chr16:1168210:C:T
1168321	chr16:1168321:A:G
1168352	chr16:1168352:AT:A
1168497	chr16:1168497:G:A
1168818	chr16:1168818:A:G
1169065	chr16:1169065:A:G
1169216	chr16:1169216:TGGAC:T
1169298	chr16:1169298:C:T
1169535	chr16:1169535:C:T
1169638	chr16:1169638:C:T
1169753	chr16:1169753:A:G
1169855	chr16:1169855:G:T
1170238	chr16:1170238:T:C
1170265	chr16:1170265:C:T
1170286	chr16:1170286:G:A
1170480	chr16:1170480:A:G
1170611	chr16:1170611:G:C
1171401	chr16:1171401:C:T
1171403	chr16:1171403:C:T
1171829	chr16:1171829:A:C
1171844	chr16:1171844:G:A
1171863	chr16:1171863:C:T
1171967	chr16:1171967:T:A
1172043	chr16:1172043:G:T
1172070	chr16:1172070:T:G
1172141	chr16:1172141:G:A
1172153	chr16:1172153:C:T
1172196	chr16:1172196:C:A
1172207	chr16:1172207:C:T
1172586	chr16:1172586:C:T
1172695	chr16:1172695:A:G
1172875	chr16:1172875:G:C
1172916	chr16:1172916:CT:C
1173016	chr16:1173016:G:A
1173041	chr16:1173041:C:T
1173118	chr16:1173118:G:A
1173174	chr16:1173174:G:T
1173183	chr16:1173183:A:C
1173244	chr16:1173244:G:A
1173281	chr16:1173281:C:T
1173350	chr16:1173350:G:A
1173441	chr16:1173441:C:T
1173718	chr16:1173718:C:T
1173774	chr16:1173774:T:C
1174109	chr16:1174109:T:C
1174119	chr16:1174119:A:T
1174224	chr16:1174224:G:A
1174254	chr16:1174254:C:T
1174826	chr16:1174826:G:A
1174863	chr16:1174863:G:A
1175060	chr16:1175060:A:T
1175116	chr16:1175116:C:T
1175189	chr16:1175189:G:A
1175313	chr16:1175313:G:C
1175628	chr16:1175628:A:G
1176198	chr16:1176198:T:C
1176310	chr16:1176310:A:G
1176457	chr16:1176457:C:T
1176476	chr16:1176476:G:T
1176866	chr16:1176866:T:C
1177177	chr16:1177177:C:T
1177211	chr16:1177211:T:TG
1177272	chr16:1177272:A:G
1177509	chr16:1177509:G:A
1177697	chr16:1177697:G:A
1178235	chr16:1178235:G:A
1178262	chr16:1178262:C:T
1178567	chr16:1178567:C:T
1178760	chr16:1178760:A:G
1178821	chr16:1178821:G:A
1179263	chr16:1179263:CAG:C
1179393	chr16:1179393:T:G
1179574	chr16:1179574:G:A
1179925	chr16:1179925:C:T
1180036	chr16:1180036:G:A
1180218	chr16:1180218:G:A
1180674	chr16:1180674:C:T
1180833	chr16:1180833:C:T
1180875	chr16:1180875:C:T
1180887	chr16:1180887:C:T
1181085	chr16:1181085:T:A
1181239	chr16:1181239:G:A
1181364	chr16:1181364:G:A
1181586	chr16:1181586:C:T
1181683	chr16:1181683:G:A
1181831	chr16:1181831:A:G
1181886	chr16:1181886:C:T
1181987	chr16:1181987:G:A
1182129	chr16:1182129:A:T
1182379	chr16:1182379:A:G
1182408	chr16:1182408:G:C
1182863	chr16:1182863:C:T
1183151	chr16:1183151:A:C
1183157	chr16:1183157:C:T
1183275	chr16:1183275:C:T
1183316	chr16:1183316:C:T
1183553	chr16:1183553:A:G
1183613	chr16:1183613:T:C
1183679	chr16:1183679:C:A
1183885	chr16:1183885:G:A
1184139	chr16:1184139:A:G
1184196	chr16:1184196:C:T
1184200	chr16:1184200:T:C
1184352	chr16:1184352:G:A
1184540	chr16:1184540:C:G
1184582	chr16:1184582:A:G
1184770	chr16:1184770:C:T
1184783	chr16:1184783:G:A
1184842	chr16:1184842:G:A
1184871	chr16:1184871:A:G
1185039	chr16:1185039:C:T
1185045	chr16:1185045:C:G
1185055	chr16:1185055:T:C
1185144	chr16:1185144:C:A
1185162	chr16:1185162:T:C
1185172	chr16:1185172:C:T
1185194	chr16:1185194:C:T
1185206	chr16:1185206:A:G
1185230	chr16:1185230:C:T
1185462	chr16:1185462:G:A
1186565	chr16:1186565:T:G
1186707	chr16:1186707:C:T
1186758	chr16:1186758:C:T
1186792	chr16:1186792:T:C
1186794	chr16:1186794:T:G
1186928	chr16:1186928:G:A
1187074	chr16:1187074:C:T
1187180	chr16:1187180:C:T
1187181	chr16:1187181:G:A
1187225	chr16:1187225:C:T
1187247	chr16:1187247:G:A
1187356	chr16:1187356:T:C
1187603	chr16:1187603:C:T
1187616	chr16:1187616:C:G
1187658	chr16:1187658:G:A
1187698	chr16:1187698:G:A
1187766	chr16:1187766:T:C
1187863	chr16:1187863:C:T
1188026	chr16:1188026:A:G
1188175	chr16:1188175:G:A
1188448	chr16:1188448:CCT:C
1188657	chr16:1188657:T:C
1188718	chr16:1188718:A:G
1188875	chr16:1188875:T:G
1188939	chr16:1188939:A:G
1189915	chr16:1189915:A:T
1190373	chr16:1190373:C:G
1190537	chr16:1190537:A:G
1190601	chr16:1190601:C:T
1190778	chr16:1190778:GA:G
1190832	chr16:1190832:G:A
1192194	chr16:1192194:C:T
1192300	chr16:1192300:T:C
1192301	chr16:1192301:C:G
1192522	chr16:1192522:C:T
1192950	chr16:1192950:G:T
1193043	chr16:1193043:C:T
1193099	chr16:1193099:G:A
1193194	chr16:1193194:T:C
1193557	chr16:1193557:T:C
1193739	chr16:1193739:C:T
1194019	chr16:1194019:C:G
1194036	chr16:1194036:C:T
1194308	chr16:1194308:G:A
1194376	chr16:1194376:C:T
1194380	chr16:1194380:C:T
1194489	chr16:1194489:G:A
1194503	chr16:1194503:G:A
1194631	chr16:1194631:C:T
1194887	chr16:1194887:T:A
1195123	chr16:1195123:G:A
1195916	chr16:1195916:C:T
1196072	chr16:1196072:C:T
1196255	chr16:1196255:A:C
1196720	chr16:1196720:T:C
1196747	chr16:1196747:C:A
1196893	chr16:1196893:G:A
1196948	chr16:1196948:C:T
1196966	chr16:1196966:C:T
1197176	chr16:1197176:G:A
1197337	chr16:1197337:T:C
1197482	chr16:1197482:T:C
1197606	chr16:1197606:G:A
1197778	chr16:1197778:G:A
1197829	chr16:1197829:G:C
1198247	chr16:1198247:ACCTGCCGCAGCCAGTTC:A
1198272	chr16:1198272:C:T
1198283	chr16:1198283:C:T
1198371	chr16:1198371:C:T
1198527	chr16:1198527:C:T
1198528	chr16:1198528:G:A
1198559	chr16:1198559:C:T
1198842	chr16:1198842:A:G
1198890	chr16:1198890:C:T
1199506	chr16:1199506:T:C
1199521	chr16:1199521:T:C
1199529	chr16:1199529:C:T
1199575	chr16:1199575:C:T
1199710	chr16:1199710:C:T
1199722	chr16:1199722:C:T
1199799	chr16:1199799:C:T
1199836	chr16:1199836:C:T
1199892	chr16:1199892:C:T
1199959	chr16:1199959:C:T
1200186	chr16:1200186:A:G
1200831	chr16:1200831:G:A
1200991	chr16:1200991:C:T
1201032	chr16:1201032:G:A
1201088	chr16:1201088:C:T
1201203	chr16:1201203:A:G
1201207	chr16:1201207:C:T
1201281	chr16:1201281:G:A
1201562	chr16:1201562:G:A
1201686	chr16:1201686:C:T
1201803	chr16:1201803:C:T
1201809	chr16:1201809:T:C
1201831	chr16:1201831:C:T
1201929	chr16:1201929:T:C
1202114	chr16:1202114:C:T
1202118	chr16:1202118:C:T
1202259	chr16:1202259:A:G
1202441	chr16:1202441:T:C
1202599	chr16:1202599:C:T
1202616	chr16:1202616:G:C
1202661	chr16:1202661:C:T
1203037	chr16:1203037:G:A
1203138	chr16:1203138:C:T
1203230	chr16:1203230:G:A
1203529	chr16:1203529:T:C
1203981	chr16:1203981:C:T
1204369	chr16:1204369:C:T
1204577	chr16:1204577:T:C
1204635	chr16:1204635:G:A
1205083	chr16:1205083:C:T
1205277	chr16:1205277:C:T
1205527	chr16:1205527:G:A
1205545	chr16:1205545:T:C
1205832	chr16:1205832:C:T
1205894	chr16:1205894:C:T
1206085	chr16:1206085:C:T
1206512	chr16:1206512:A:G
1206620	chr16:1206620:G:A
1206643	chr16:1206643:G:A
1206839	chr16:1206839:T:C
1206902	chr16:1206902:C:G
1207175	chr16:1207175:T:A
1207591	chr16:1207591:G:A
1207634	chr16:1207634:C:T
1207698	chr16:1207698:G:A
1207722	chr16:1207722:C:T
1207731	chr16:1207731:G:A
1207949	chr16:1207949:T:C
1208033	chr16:1208033:G:T
1208064	chr16:1208064:G:A
1208427	chr16:1208427:G:A
1208836	chr16:1208836:G:A
1208924	chr16:1208924:A:G
1208928	chr16:1208928:A:G
1208969	chr16:1208969:G:A
1209406	chr16:1209406:G:A
1209504	chr16:1209504:T:C
1209609	chr16:1209609:C:T
1209746	chr16:1209746:G:A
1209923	chr16:1209923:G:A
1210277	chr16:1210277:A:G
1210481	chr16:1210481:T:C
1210636	chr16:1210636:G:A
1210663	chr16:1210663:C:T
1210969	chr16:1210969:G:A
1211024	chr16:1211024:C:T
1211045	chr16:1211045:C:T
1211119	chr16:1211119:G:A
1211222	chr16:1211222:A:G
1211282	chr16:1211282:T:C
1211329	chr16:1211329:G:A
1211377	chr16:1211377:G:A
1211636	chr16:1211636:G:T
1212014	chr16:1212014:C:T
1212445	chr16:1212445:C:T
1212858	chr16:1212858:C:G
1213004	chr16:1213004:G:A
1213048	chr16:1213048:C:T
1213196	chr16:1213196:T:C
1213236	chr16:1213236:G:A
1213469	chr16:1213469:A:G
1213510	chr16:1213510:G:A
1213662	chr16:1213662:G:T
1213756	chr16:1213756:C:T
1214009	chr16:1214009:T:C
1214140	chr16:1214140:G:C
1214302	chr16:1214302:C:T
1214316	chr16:1214316:C:T
1214483	chr16:1214483:G:A
1214722	chr16:1214722:T:G
1214818	chr16:1214818:C:T
1214974	chr16:1214974:G:A
1215600	chr16:1215600:G:A
1215720	chr16:1215720:C:T
1215793	chr16:1215793:A:G
1215854	chr16:1215854:C:T
1215891	chr16:1215891:G:A
1216020	chr16:1216020:G:T
1216059	chr16:1216059:T:C
1216161	chr16:1216161:A:G
1216278	chr16:1216278:C:T
1216332	chr16:1216332:C:T
1216400	chr16:1216400:G:A
1216436	chr16:1216436:T:TG
1216609	chr16:1216609:G:T
1216676	chr16:1216676:G:A
1216686	chr16:1216686:C:T
1216741	chr16:1216741:G:C
1217207	chr16:1217207:G:A
1217244	chr16:1217244:A:G
1217380	chr16:1217380:C:G
1217509	chr16:1217509:G:A
1217527	chr16:1217527:G:A
1217656	chr16:1217656:C:G
1217867	chr16:1217867:G:A
1218376	chr16:1218376:G:A
1218485	chr16:1218485:C:T
1218542	chr16:1218542:G:A
1218604	chr16:1218604:C:T
1218758	chr16:1218758:A:G
1218829	chr16:1218829:G:A
1218937	chr16:1218937:A:G
1219003	chr16:1219003:A:G
1219029	chr16:1219029:T:C
1219143	chr16:1219143:G:A
1219145	chr16:1219145:TG:T
1219183	chr16:1219183:A:G
1219280	chr16:1219280:C:T
1219459	chr16:1219459:G:A
1219612	chr16:1219612:C:T
1219632	chr16:1219632:C:T
1219634	chr16:1219634:G:A
1219680	chr16:1219680:G:A
1219740	chr16:1219740:A:G
1219789	chr16:1219789:TCA:T
1220055	chr16:1220055:T:C
1220111	chr16:1220111:G:A
1220162	chr16:1220162:G:A
1221095	chr16:1221095:C:T
1221192	chr16:1221192:C:T
1221471	chr16:1221471:C:T
1221495	chr16:1221495:C:T
1221597	chr16:1221597:A:T
1221694	chr16:1221694:T:C
1221938	chr16:1221938:T:C
1222038	chr16:1222038:G:A
1222248	chr16:1222248:C:T
1222298	chr16:1222298:G:A
1222426	chr16:1222426:C:T
1222472	chr16:1222472:C:T
1222529	chr16:1222529:G:A
1222534	chr16:1222534:C:G
1222722	chr16:1222722:C:T
1222750	chr16:1222750:G:A
1222785	chr16:1222785:G:A
1222865	chr16:1222865:G:A
1223025	chr16:1223025:C:T
1223062	chr16:1223062:C:T
1223161	chr16:1223161:G:A
1223346	chr16:1223346:A:C
1223391	chr16:1223391:T:C
1223444	chr16:1223444:G:T
1223490	chr16:1223490:C:T
1223586	chr16:1223586:G:A
1223638	chr16:1223638:A:G
1223729	chr16:1223729:C:CT
1223763	chr16:1223763:C:T
1223842	chr16:1223842:C:T
1223982	chr16:1223982:C:T
1224308	chr16:1224308:C:A
1224357	chr16:1224357:G:C
1224401	chr16:1224401:A:G
1224433	chr16:1224433:C:G
1224523	chr16:1224523:G:A
1224718	chr16:1224718:G:A
1224826	chr16:1224826:C:T
1225135	chr16:1225135:T:C
1225156	chr16:1225156:A:G
1225371	chr16:1225371:C:G
1225431	chr16:1225431:C:T
1225621	chr16:1225621:C:T
1225650	chr16:1225650:G:A
1225775	chr16:1225775:T:C
1225932	chr16:1225932:A:AG
1226025	chr16:1226025:G:C
1226341	chr16:1226341:G:A
1226553	chr16:1226553:T:C
1226730	chr16:1226730:C:T
1226872	chr16:1226872:T:A
1226901	chr16:1226901:C:T
1226978	chr16:1226978:G:C
1227036	chr16:1227036:TG:T
1227227	chr16:1227227:T:C
1227233	chr16:1227233:C:G
1227304	chr16:1227304:T:A
1227305	chr16:1227305:A:G
1227373	chr16:1227373:A:G
1227392	chr16:1227392:A:G
1228063	chr16:1228063:T:C
1230872	chr16:1230872:A:T
1231599	chr16:1231599:C:T
1231607	chr16:1231607:G:C
1233477	chr16:1233477:T:G
1238131	chr16:1238131:T:C
1238322	chr16:1238322:GT:G
1238454	chr16:1238454:G:A
1238560	chr16:1238560:C:A
1238711	chr16:1238711:T:C
1238792	chr16:1238792:CAT:C
1239085	chr16:1239085:G:A
1239383	chr16:1239383:G:A
1239542	chr16:1239542:G:C
1240019	chr16:1240019:A:T
```
