## Supplementary material for "Characterization of shared and ancestry-specific signals driving complex traits using multi-ancestry fine-mapping": susiex_nc1.cs80.snp

```
BP	SNP	PIP(CS1)	LogBF(CS1,Pop1)	LogBF(CS1,Pop2)
8503326	chr16:8503326:C:T	1.27416e-08	-1.65652	-1.01471
8503440	chr16:8503440:T:C	3.30316e-08	-1.46275	-0.255892
8503445	chr16:8503445:G:A	6.27715e-08	-1.49835e-10	-1.07661
8503597	chr16:8503597:A:G	1.29563e-08	-1.65268	-1.00184
8504248	chr16:8504248:C:T	1.61558e-08	-1.36416	-1.06967
8504292	chr16:8504292:T:A	5.16787e-08	-1.49835e-10	-1.27106
8504552	chr16:8504552:C:T	2.36355e-08	-1.48835	-0.565013
8504568	chr16:8504568:A:C	1.50023e-08	-1.38869	-1.11922
8504808	chr16:8504808:T:C	5.13977e-08	-1.49835e-10	-1.27651
8504866	chr16:8504866:T:C	1.02596e-07	-1.49835e-10	-0.585305
8504873	chr16:8504873:T:C	1.21302e-07	-1.49835e-10	-0.417827
8504878	chr16:8504878:G:A	5.21558e-08	-1.49835e-10	-1.26187
8505007	chr16:8505007:G:A	8.19249e-08	-1.49835e-10	-0.810305
8505413	chr16:8505413:T:C	1.96239e-07	0.0632261	-2.9698e-10
8505872	chr16:8505872:G:A	1.70681e-08	-1.39205	-0.986846
8506009	chr16:8506009:A:G	1.0017e-07	-1.49835e-10	-0.60924
8506254	chr16:8506254:C:G	5.4685e-08	-1.49835e-10	-1.21452
8506418	chr16:8506418:A:G	6.4286e-08	-1.49835e-10	-1.05277
8506603	chr16:8506603:C:T	5.17686e-08	-1.49835e-10	-1.26932
8506609	chr16:8506609:G:T	5.77598e-08	-1.49835e-10	-1.15982
8506615	chr16:8506615:AAGC:A	1.65518e-08	-1.59362	-0.815991
8506857	chr16:8506857:T:G	3.56078e-08	-1.64354	-2.9698e-10
8507177	chr16:8507177:A:G	5.19437e-08	-1.49835e-10	-1.26595
8507183	chr16:8507183:T:C	7.13799e-08	-0.948092	-2.9698e-10
8507694	chr16:8507694:G:A	1.47728e-08	-1.42615	-1.09717
8507715	chr16:8507715:A:G	9.00685e-08	-1.49835e-10	-0.715538
8507943	chr16:8507943:T:G	5.41614e-08	-1.49835e-10	-1.22414
8507965	chr16:8507965:G:T	1.69311e-08	-1.39154	-0.99541
8508350	chr16:8508350:T:C	1.57616e-08	-1.39686	-1.06167
8508423	chr16:8508423:C:T	9.23091e-08	-1.49835e-10	-0.690965
8508467	chr16:8508467:G:A	9.22873e-08	-1.49835e-10	-0.691201
8508668	chr16:8508668:G:A	1.81101e-08	-1.62864	-0.690994
8508699	chr16:8508699:T:C	9.34611e-08	-1.49835e-10	-0.678563
8508760	chr16:8508760:C:A	9.34124e-08	-1.49835e-10	-0.679085
8508778	chr16:8508778:A:T	1.65192e-08	-1.67362	-0.737969
8509067	chr16:8509067:T:A	2.06954e-07	-1.53992	1.6563
8509097	chr16:8509097:G:T	1.05163e-08	-1.5882	-1.27498
8509136	chr16:8509136:C:G	6.63088e-08	-1.49835e-10	-1.02178
8509526	chr16:8509526:G:A	9.97579e-08	-1.49835e-10	-0.613362
8509686	chr16:8509686:A:G	1.58567e-08	-1.49965	-0.952865
8509832	chr16:8509832:C:T	1.20523e-08	-1.45352	-1.27334
8510068	chr16:8510068:A:G	6.76537e-08	-1.49835e-10	-1.00171
8510523	chr16:8510523:A:C	3.36703e-08	-1.69949	-2.9698e-10
8510623	chr16:8510623:C:T	3.50523e-08	-1.65927	-2.9698e-10
8510916	chr16:8510916:A:C	5.63221e-08	-1.49835e-10	-1.18502
8511072	chr16:8511072:T:C	5.32782e-08	-1.49835e-10	-1.24058
8511155	chr16:8511155:A:C	7.61217e-08	-1.49835e-10	-0.883775
8511336	chr16:8511336:A:G	5.29043e-08	-1.49835e-10	-1.24762
8511337	chr16:8511337:G:C	4.21931e-08	-1.1811	-0.292749
8511555	chr16:8511555:T:C	5.15887e-08	-1.49835e-10	-1.27281
8511578	chr16:8511578:T:G	5.4745e-08	-1.49835e-10	-1.21342
8511718	chr16:8511718:T:A	5.3367e-08	-1.49835e-10	-1.23892
8511805	chr16:8511805:T:A	3.23497e-08	-1.09413	-0.645378
8511973	chr16:8511973:T:C	3.97676e-08	-1.53305	-2.9698e-10
8512092	chr16:8512092:A:G	1.63374e-08	-1.59539	-0.827259
8512453	chr16:8512453:A:C	7.12359e-08	-1.49835e-10	-0.950111
8512543	chr16:8512543:G:C	5.33944e-08	-1.49835e-10	-1.2384
8512592	chr16:8512592:A:G	3.53103e-08	-1.65193	-2.9698e-10
8512669	chr16:8512669:T:A	4.70225e-08	-1.36548	-2.9698e-10
8512759	chr16:8512759:T:C	2.32765e-08	-1.61005	-0.458611
8512984	chr16:8512984:C:G	1.67494e-08	-1.57976	-0.817988
8513093	chr16:8513093:A:C	4.63745e-08	-1.4879	0.108545
8513313	chr16:8513313:A:G	5.44745e-08	-1.49835e-10	-1.21838
8513315	chr16:8513315:A:G	5.44745e-08	-1.49835e-10	-1.21838
8513481	chr16:8513481:T:G	7.50961e-08	-1.49835e-10	-0.897339
8513559	chr16:8513559:C:T	5.3186e-08	-1.49835e-10	-1.24231
8513828	chr16:8513828:G:T	2.39715e-08	-1.61341	-0.425834
8513845	chr16:8513845:G:A	1.52308e-08	-1.60355	-0.889244
8513972	chr16:8513972:T:C	1.25282e-07	-1.49835e-10	-0.385542
8514208	chr16:8514208:A:C	1.01895e-07	-1.49835e-10	-0.592168
8514315	chr16:8514315:T:A	2.4009e-08	-1.61614	-0.421536
8514316	chr16:8514316:C:A	2.4289e-08	-1.61373	-0.412356
8514370	chr16:8514370:T:C	2.97229e-08	-0.760727	-1.06346
8514429	chr16:8514429:T:C	7.23136e-08	-0.935097	-2.9698e-10
8514486	chr16:8514486:C:T	2.95022e-08	-0.759379	-1.07227
8514495	chr16:8514495:G:A	3.0574e-08	-0.755775	-1.04018
8514536	chr16:8514536:T:C	3.48425e-07	-1.49835e-10	0.637315
8514573	chr16:8514573:A:C	1.64397e-08	-1.14282	-1.27359
8514594	chr16:8514594:C:T	3.16918e-08	-0.738106	-1.02194
8514814	chr16:8514814:T:C	1.46043e-08	-1.59231	-0.942483
8514992	chr16:8514992:A:G	1.92497e-07	-1.49835e-10	0.0439705
8515104	chr16:8515104:A:G	2.98997e-08	-0.665579	-1.15268
8515108	chr16:8515108:T:G	1.61287e-08	-1.61462	-0.820883
8515121	chr16:8515121:C:T	1.23773e-07	-1.49835e-10	-0.397658
8515496	chr16:8515496:G:T	3.4071e-08	-1.68766	-2.9698e-10
8515510	chr16:8515510:T:A	3.45359e-08	-0.685626	-0.988483
8515819	chr16:8515819:T:A	1.94003e-08	-1.03773	-1.2131
8515980	chr16:8515980:A:C	9.26258e-08	-1.49835e-10	-0.687541
8516016	chr16:8516016:A:G	5.64756e-08	-1.49835e-10	-1.1823
8516195	chr16:8516195:A:C	3.59823e-07	-1.49835e-10	0.669503
8516299	chr16:8516299:T:G	1.59034e-08	-1.60284	-0.846733
8516350	chr16:8516350:A:T	1.87833e-08	-1.05046	-1.23268
8516628	chr16:8516628:G:A	1.89675e-08	-1.05021	-1.22317
8516670	chr16:8516670:C:A	1.57506e-08	-1.61333	-0.8459
8516736	chr16:8516736:A:G	1.60319e-08	-1.63502	-0.806506
8517395	chr16:8517395:C:G	2.73445e-08	-1.60782	-0.299774
8517420	chr16:8517420:T:A	3.41208e-08	-1.6862	-2.9698e-10
8517661	chr16:8517661:C:G	5.52362e-08	-1.49835e-10	-1.20449
8517849	chr16:8517849:G:A	1.952e-08	-0.974654	-1.27001
8518163	chr16:8518163:G:A	1.68239e-08	-1.15009	-1.24322
8518171	chr16:8518171:A:G	5.12261e-08	-1.27986	-2.9698e-10
8518678	chr16:8518678:G:T	1.69289e-08	-1.11074	-1.27634
8518992	chr16:8518992:G:A	6.15848e-08	-1.49835e-10	-1.09569
8519046	chr16:8519046:T:C	1.8588e-08	-1.28659	-1.007
8519492	chr16:8519492:C:G	5.80337e-08	-1.49835e-10	-1.15508
8519601	chr16:8519601:C:G	7.0642e-08	-1.50927	0.550789
8520179	chr16:8520179:G:C	5.08274e-08	-1.51395	0.226274
8520463	chr16:8520463:G:A	8.44295e-08	-1.49835e-10	-0.780191
8521186	chr16:8521186:T:C	1.93804e-08	-1.00031	-1.25154
8521348	chr16:8521348:G:C	4.07387e-08	-0.348971	-1.15996
8521387	chr16:8521387:G:A	3.64119e-08	-0.412304	-1.20891
8521681	chr16:8521681:C:T	1.52523e-07	-1.32783	1.13904
8521876	chr16:8521876:T:G	6.8078e-08	-0.995454	-2.9698e-10
8521970	chr16:8521970:A:G	5.03184e-08	-0.459319	-0.838419
8522156	chr16:8522156:C:A	4.3592e-08	-1.59134	0.150106
8522198	chr16:8522198:A:G	6.58564e-08	-1.49835e-10	-1.02863
8522244	chr16:8522244:C:T	2.32091e-08	-1.52911	-0.542458
8522547	chr16:8522547:T:G	5.05229e-08	-1.29368	-2.9698e-10
8522555	chr16:8522555:T:C	7.53312e-08	-1.32761	0.4334
8522626	chr16:8522626:G:A	3.43661e-08	-1.67904	-2.9698e-10
8522803	chr16:8522803:T:A	6.4536e-08	-1.49835e-10	-1.04888
8522839	chr16:8522839:C:T	5.13782e-08	-1.49835e-10	-1.27689
8522909	chr16:8522909:A:G	5.19638e-08	-1.49835e-10	-1.26556
8522966	chr16:8522966:G:C	3.35929e-08	-1.70179	-2.9698e-10
8523083	chr16:8523083:C:T	5.7488e-08	-1.49835e-10	-1.16453
8523538	chr16:8523538:G:C	4.10185e-08	-1.50208	-2.9698e-10
8523736	chr16:8523736:G:C	5.59535e-08	-1.49835e-10	-1.19159
8523917	chr16:8523917:T:C	1.19175e-07	-1.49835e-10	-0.435519
8524337	chr16:8524337:C:T	4.28805e-08	-1.45769	-2.9698e-10
8524775	chr16:8524775:T:C	7.7859e-08	-1.45259	0.591382
8524789	chr16:8524789:T:C	6.1559e-08	-1.49835e-10	-1.09611
8524804	chr16:8524804:T:C	5.50537e-08	-1.49835e-10	-1.2078
8524836	chr16:8524836:T:C	5.71304e-08	-1.49835e-10	-1.17077
8524854	chr16:8524854:G:A	6.05472e-08	-1.49835e-10	-1.11269
8525169	chr16:8525169:A:T	5.93326e-08	-1.49835e-10	-1.13295
8525429	chr16:8525429:T:C	6.66641e-08	-1.49835e-10	-1.01644
8525441	chr16:8525441:AC:A	3.95752e-08	-1.70522	0.167313
8525792	chr16:8525792:C:T	2.29432e-08	-1.0176	-1.06549
8526081	chr16:8526081:T:C	5.42915e-08	-1.49835e-10	-1.22174
8526090	chr16:8526090:G:T	1.37172e-07	0.105666	-0.40054
8526430	chr16:8526430:T:G	5.35552e-08	-1.49835e-10	-1.23539
8526640	chr16:8526640:G:C	1.83036e-08	-1.03312	-1.27589
8526668	chr16:8526668:T:C	2.65294e-08	-0.705211	-1.23264
8526775	chr16:8526775:C:T	2.17126e-08	-0.89109	-1.24712
8527161	chr16:8527161:C:G	2.07299e-08	-0.907874	-1.27666
8527416	chr16:8527416:T:C	5.62407e-08	-1.49835e-10	-1.18647
8527663	chr16:8527663:G:C	6.99509e-08	-1.49835e-10	-0.968315
8527804	chr16:8527804:A:G	1.82561e-08	-1.06089	-1.25072
8527814	chr16:8527814:T:C	1.11418e-08	-1.53393	-1.27148
8527815	chr16:8527815:G:A	1.92674e-08	-1.07071	-1.18698
8528028	chr16:8528028:C:T	5.79509e-08	-1.49835e-10	-1.15651
8528248	chr16:8528248:A:G	1.75625e-08	-1.21643	-1.13391
8528328	chr16:8528328:G:A	9.43075e-08	0.444569	-1.11412
8528343	chr16:8528343:C:T	1.1068e-08	-1.55834	-1.25371
8528532	chr16:8528532:A:G	1.1459e-08	-1.50378	-1.27355
8528687	chr16:8528687:T:C	5.14009e-08	-1.49835e-10	-1.27645
8528720	chr16:8528720:T:C	6.21983e-08	-1.49835e-10	-1.08578
8528825	chr16:8528825:G:A	8.61169e-08	-0.760402	-2.9698e-10
8529544	chr16:8529544:T:C	1.91934e-08	-0.985835	-1.27571
8529580	chr16:8529580:G:A	7.63002e-08	-0.881432	-2.9698e-10
8529648	chr16:8529648:T:C	7.65108e-08	-1.49835e-10	-0.878676
8529883	chr16:8529883:A:C	5.19688e-08	-1.49835e-10	-1.26546
8529955	chr16:8529955:A:G	9.90576e-08	0.41886	-1.03927
8529997	chr16:8529997:T:C	6.84152e-08	-1.49835e-10	-0.990513
8530203	chr16:8530203:T:C	8.10703e-08	-1.49835e-10	-0.820792
8530278	chr16:8530278:AG:A	3.6987e-08	-1.60554	-2.9698e-10
8530754	chr16:8530754:T:C	7.20625e-08	0.256621	-1.1952
8530980	chr16:8530980:T:C	1.28108e-08	-1.49703	-1.16878
8530999	chr16:8530999:A:G	1.54515e-08	-1.20909	-1.26931
8531222	chr16:8531222:G:A	5.14378e-08	-1.49835e-10	-1.27573
8531482	chr16:8531482:G:C	1.14062e-08	-1.51642	-1.26553
8531574	chr16:8531574:T:C	2.07326e-08	-0.907812	-1.27659
8531797	chr16:8531797:C:T	1.785e-08	-1.05766	-1.27645
8532292	chr16:8532292:T:C	7.50026e-08	-1.49835e-10	-0.898585
8532839	chr16:8532839:G:A	6.16959e-08	-1.49835e-10	-1.09389
8532902	chr16:8532902:T:C	1.7973e-08	-1.0527	-1.27454
8532917	chr16:8532917:C:A	6.63491e-08	-1.49835e-10	-1.02118
8532941	chr16:8532941:T:G	1.94363e-08	-1.02077	-1.2282
8533190	chr16:8533190:T:C	7.05745e-08	-1.49835e-10	-0.959439
8533484	chr16:8533484:C:A	2.0586e-08	-1.0286	-1.16289
8533556	chr16:8533556:A:G	8.29073e-08	-1.49835e-10	-0.798385
8533744	chr16:8533744:T:C	4.95677e-08	-1.31277	-2.9698e-10
8533763	chr16:8533763:T:C	2.33635e-08	-0.836535	-1.2284
8533901	chr16:8533901:T:C	1.03372e-08	-1.60375	-1.27662
8534133	chr16:8534133:C:T	6.83039e-08	0.178457	-1.1706
8534222	chr16:8534222:C:T	6.65142e-08	-1.49835e-10	-1.01869
8534231	chr16:8534231:C:T	2.03306e-08	-0.963151	-1.24083
8534381	chr16:8534381:T:C	6.4337e-08	0.109073	-1.16105
8534602	chr16:8534602:A:G	1.95296e-08	-0.99728	-1.2469
8534663	chr16:8534663:T:C	1.07729e-08	-1.59787	-1.24121
8534675	chr16:8534675:T:C	7.07955e-08	-0.956313	-2.9698e-10
8534789	chr16:8534789:C:T	2.32203e-08	-0.832298	-1.23878
8534836	chr16:8534836:G:C	1.12621e-08	-1.57658	-1.21809
8534844	chr16:8534844:T:C	1.11685e-08	-1.64583	-1.15718
8534874	chr16:8534874:C:T	5.47833e-08	-1.49835e-10	-1.21272
8535079	chr16:8535079:G:C	2.17363e-08	-0.86501	-1.27211
8535085	chr16:8535085:G:A	1.90995e-08	-1.00953	-1.25692
8535236	chr16:8535236:TA:T	6.85383e-08	0.181711	-1.17043
8535308	chr16:8535308:C:T	2.11338e-08	-0.895169	-1.27007
8535418	chr16:8535418:C:T	2.19841e-08	-0.850072	-1.27572
8535631	chr16:8535631:T:C	5.48735e-08	-1.49835e-10	-1.21108
8535801	chr16:8535801:G:A	1.43248e-08	-1.27714	-1.27697
8535868	chr16:8535868:G:T	2.00738e-07	1.12366	-1.03776
8535953	chr16:8535953:C:T	2.01946e-08	-1.26044	-0.950255
8535991	chr16:8535991:C:T	8.91798e-08	0.544331	-1.26979
8536024	chr16:8536024:G:A	6.87692e-08	-1.49835e-10	-0.985353
8536054	chr16:8536054:C:T	3.95626e-08	-1.53822	-2.9698e-10
8536055	chr16:8536055:G:A	6.38125e-08	-1.49835e-10	-1.06016
8536243	chr16:8536243:T:C	1.71648e-07	1.07189	-1.14255
8536631	chr16:8536631:T:C	7.8801e-08	-0.849183	-2.9698e-10
8536704	chr16:8536704:T:C	5.70326e-08	-1.49835e-10	-1.17249
8536753	chr16:8536753:A:G	5.35355e-08	-1.49835e-10	-1.23576
8536851	chr16:8536851:T:G	5.46208e-08	-1.49835e-10	-1.21569
8536899	chr16:8536899:C:G	1.40237e-08	-1.63294	-0.942413
8537120	chr16:8537120:C:T	7.15321e-08	-1.49835e-10	-0.945961
8537188	chr16:8537188:G:A	5.25857e-08	-1.49835e-10	-1.25366
8537686	chr16:8537686:G:A	1.07826e-07	0.542254	-1.07784
8537705	chr16:8537705:C:T	1.51341e-08	-1.53428	-0.964876
8537742	chr16:8537742:C:T	4.25292e-08	-0.223909	-1.24201
8537925	chr16:8537925:C:T	1.34108e-08	-1.66005	-0.959997
8538020	chr16:8538020:T:C	9.14981e-08	-1.49835e-10	-0.69979
8538024	chr16:8538024:C:T	1.23337e-08	-1.59762	-1.10615
8538121	chr16:8538121:T:A	1.23404e-08	-1.49793	-1.2053
8538295	chr16:8538295:A:T	1.13625e-08	-1.53743	-1.24835
8538468	chr16:8538468:A:G	1.18554e-08	-1.57733	-1.16599
8538612	chr16:8538612:A:T	5.18561e-08	-1.49835e-10	-1.26764
8538617	chr16:8538617:C:T	6.91839e-08	-1.49835e-10	-0.97934
8538632	chr16:8538632:C:G	5.16977e-08	-1.49835e-10	-1.27069
8538712	chr16:8538712:T:C	9.56401e-09	-1.70475	-1.25335
8538716	chr16:8538716:C:T	6e-08	-1.49835e-10	-1.12176
8539163	chr16:8539163:G:A	9.40884e-08	-1.49835e-10	-0.671874
8539395	chr16:8539395:G:A	9.41965e-08	-1.49835e-10	-0.670725
8539542	chr16:8539542:G:A	8.86322e-08	-1.49835e-10	-0.731613
8539715	chr16:8539715:G:T	1.89824e-08	-1.11165	-1.16094
8539808	chr16:8539808:T:C	8.00037e-08	0.439607	-1.27364
8539819	chr16:8539819:T:A	2.65558e-08	-0.97258	-0.964281
8539866	chr16:8539866:G:T	1.95123e-07	-1.49835e-10	0.0575228
8539945	chr16:8539945:A:G	1.9131e-08	-1.09077	-1.17403
8539965	chr16:8539965:A:G	7.50352e-08	0.189646	-1.0878
8540019	chr16:8540019:C:T	2.29507e-08	-0.885094	-1.19767
8540299	chr16:8540299:T:C	1.9761e-07	-1.49835e-10	0.0701876
8540320	chr16:8540320:C:G	7.59116e-08	-1.49835e-10	-0.886539
8540446	chr16:8540446:T:A	1.88377e-08	-1.10871	-1.17154
8540643	chr16:8540643:T:C	5.30206e-08	-1.49835e-10	-1.24543
8540659	chr16:8540659:T:C	3.82551e-07	0.730754	-2.9698e-10
8540730	chr16:8540730:G:A	9.62655e-09	-1.69272	-1.25887
8540871	chr16:8540871:G:A	4.41515e-08	-0.911207	-0.517275
8541126	chr16:8541126:T:G	2.81246e-08	-1.06265	-0.816815
8541234	chr16:8541234:G:A	1.76727e-08	-1.1302	-1.21389
8541271	chr16:8541271:T:A	2.03248e-08	-1.08746	-1.11681
8541494	chr16:8541494:C:T	6.66056e-08	-1.49835e-10	-1.01732
8541610	chr16:8541610:G:C	1.04459e-07	-1.49835e-10	-0.567314
8541647	chr16:8541647:A:G	5.92634e-08	-1.49835e-10	-1.13412
8541666	chr16:8541666:T:C	7.63191e-08	-1.49835e-10	-0.881185
8541684	chr16:8541684:C:T	1.79034e-07	-1.49835e-10	-0.0285331
8541820	chr16:8541820:G:A	4.32186e-08	-0.606449	-0.843388
8541983	chr16:8541983:G:T	2.11001e-08	-1.29169	-0.875139
8541994	chr16:8541994:C:T	1.78265e-08	-1.09396	-1.24147
8542042	chr16:8542042:C:T	5.37373e-08	-1.49835e-10	-1.232
8542356	chr16:8542356:A:T	2.09343e-08	-1.69577	-0.478948
8543255	chr16:8543255:T:C	5.52778e-08	-1.49835e-10	-1.20374
8543312	chr16:8543312:C:T	8.76218e-08	0.171867	-0.914946
8543440	chr16:8543440:ACTTGCGTCATGCAATGGTGCAC:A	1.08079e-08	-1.56197	-1.27386
8543507	chr16:8543507:C:T	5.35536e-08	-1.49835e-10	-1.23543
8543776	chr16:8543776:A:G	5.43037e-08	-1.49835e-10	-1.22152
8543882	chr16:8543882:T:C	5.52504e-08	-1.49835e-10	-1.20423
8544006	chr16:8544006:A:G	8.04528e-08	0.164465	-0.992903
8544054	chr16:8544054:C:A	9.09016e-08	0.167833	-0.874163
8544109	chr16:8544109:T:C	5.18695e-08	-1.49835e-10	-1.26738
8544172	chr16:8544172:A:C	7.64563e-08	-1.49835e-10	-0.879389
8544222	chr16:8544222:G:T	6.71467e-08	-0.220072	-0.789157
8544287	chr16:8544287:G:C	3.37638e-08	-1.69672	-2.9698e-10
8544315	chr16:8544315:G:A	5.32745e-08	-1.49835e-10	-1.24065
8544862	chr16:8544862:G:T	1.19154e-08	-1.7099	-1.02838
8544992	chr16:8544992:A:G	9.32245e-08	-1.49835e-10	-0.681097
8545161	chr16:8545161:G:T	4.0755e-08	-1.50853	-2.9698e-10
8545171	chr16:8545171:C:T	1.99726e-08	-0.946984	-1.27476
8545187	chr16:8545187:C:G	5.91892e-08	-1.49835e-10	-1.13537
8545294	chr16:8545294:G:T	5.86658e-08	-1.49835e-10	-1.14425
8545492	chr16:8545492:T:G	1.06698e-08	-1.66168	-1.18702
8545733	chr16:8545733:T:G	1.5707e-08	-1.40184	-1.06016
8545757	chr16:8545757:T:A	6.61279e-08	0.191882	-1.2164
8545854	chr16:8545854:C:T	2.04128e-08	-0.924541	-1.2754
8545907	chr16:8545907:G:T	2.50865e-07	-1.49835e-10	0.308808
8545933	chr16:8545933:A:G	1.19931e-07	-1.49835e-10	-0.429192
8546002	chr16:8546002:C:T	5.64394e-08	-1.49835e-10	-1.18294
8546003	chr16:8546003:T:A	1.55373e-08	-1.35753	-1.11533
8546034	chr16:8546034:G:C	4.03306e-08	-1.66197	0.142973
8546105	chr16:8546105:C:A	9.44712e-09	-1.69354	-1.27686
8546302	chr16:8546302:C:T	2.5356e-08	-1.66744	-0.31565
8546469	chr16:8546469:C:T	2.06427e-08	-1.66957	-0.519177
8546539	chr16:8546539:G:A	5.6212e-08	-1.49835e-10	-1.18698
8546614	chr16:8546614:T:A	7.29244e-08	-1.49835e-10	-0.926685
8546629	chr16:8546629:C:T	1.2823e-08	-1.45824	-1.20662
8546998	chr16:8546998:G:A	2.51247e-08	-1.6711	-0.321151
8547080	chr16:8547080:C:T	1.58912e-08	-1.33605	-1.1143
8547157	chr16:8547157:G:A	1.60383e-08	-1.32147	-1.11966
8547158	chr16:8547158:G:A	4.39345e-08	-1.43341	-2.9698e-10
8547310	chr16:8547310:T:C	1.39832e-08	-1.66502	-0.913229
8547393	chr16:8547393:TTTC:T	2.00692e-08	-1.03025	-1.18667
8547575	chr16:8547575:T:C	5.93193e-08	-1.49835e-10	-1.13317
8547606	chr16:8547606:T:A	5.76913e-08	-1.49835e-10	-1.161
8547699	chr16:8547699:C:T	2.60501e-08	-0.844798	-1.11129
8547726	chr16:8547726:G:A	1.00552e-08	-1.70999	-1.19802
8547816	chr16:8547816:C:T	1.06972e-07	-1.49835e-10	-0.543545
8548027	chr16:8548027:G:A	9.70245e-09	-1.6724	-1.27133
8548049	chr16:8548049:A:C	1.98199e-08	-0.97879	-1.25063
8548051	chr16:8548051:A:G	1.93418e-08	-1.00301	-1.25082
8548081	chr16:8548081:C:T	6.12143e-08	-1.49835e-10	-1.10173
8548089	chr16:8548089:A:G	5.64941e-08	-1.49835e-10	-1.18197
8548233	chr16:8548233:G:C	1.20235e-07	-1.49835e-10	-0.426661
8548268	chr16:8548268:G:A	3.44426e-08	-1.67681	-2.9698e-10
8548545	chr16:8548545:G:C	1.55931e-08	-1.40626	-1.06302
8548610	chr16:8548610:G:C	1.81437e-08	-1.07071	-1.24707
8548649	chr16:8548649:T:C	2.84496e-08	-0.607548	-1.26043
8548901	chr16:8548901:C:T	7.83954e-08	-1.49835e-10	-0.854342
8548918	chr16:8548918:C:T	5.66156e-08	-1.49835e-10	-1.17982
8549138	chr16:8549138:T:C	9.58541e-09	-1.70228	-1.25359
8549151	chr16:8549151:C:T	1.4018e-07	-1.49835e-10	-0.273182
8549154	chr16:8549154:C:A	7.38574e-08	-1.49835e-10	-0.913972
8549242	chr16:8549242:A:G	9.35141e-09	-1.70559	-1.27499
8549329	chr16:8549329:G:A	5.16346e-08	-1.49835e-10	-1.27192
8549442	chr16:8549442:GTGAGCCACGAT:G	8.13105e-08	-1.49835e-10	-0.817833
8549617	chr16:8549617:G:A	9.63574e-09	-1.69548	-1.25515
8549653	chr16:8549653:T:C	9.52516e-09	-1.69366	-1.26851
8549878	chr16:8549878:G:C	5.42558e-08	-1.49835e-10	-1.2224
8549927	chr16:8549927:G:C	1.25749e-07	-1.49835e-10	-0.381819
8549995	chr16:8549995:G:T	1.98132e-08	-1.00176	-1.228
8550010	chr16:8550010:T:G	9.67517e-09	-1.67867	-1.26787
8550127	chr16:8550127:C:A	2.21819e-08	-0.89706	-1.21977
8550467	chr16:8550467:TCA:T	2.0916e-08	-0.899107	-1.27649
8550835	chr16:8550835:T:C	1.55505e-08	-1.28904	-1.18297
8550859	chr16:8550859:C:A	9.5393e-09	-1.7021	-1.25858
8551087	chr16:8551087:G:A	2.20048e-08	-0.916497	-1.20835
8551157	chr16:8551157:A:G	9.43221e-09	-1.69638	-1.2756
8551195	chr16:8551195:A:C	8.44078e-08	-1.49835e-10	-0.780449
8551344	chr16:8551344:C:T	7.00039e-08	-1.49835e-10	-0.967558
8551432	chr16:8551432:T:A	6.97245e-08	-1.49835e-10	-0.971556
8551540	chr16:8551540:C:T	6.88967e-08	-1.49835e-10	-0.9835
8551545	chr16:8551545:G:A	1.37012e-07	-1.49835e-10	-0.296038
8551560	chr16:8551560:G:C	6.0038e-08	-1.49835e-10	-1.12113
8551607	chr16:8551607:A:G	2.13791e-08	-0.942414	-1.21128
8551640	chr16:8551640:C:A	9.81245e-08	-1.49835e-10	-0.629871
8551690	chr16:8551690:G:A	5.54456e-08	-1.49835e-10	-1.20071
8551722	chr16:8551722:A:G	9.49428e-09	-1.69006	-1.27536
8551763	chr16:8551763:C:T	2.1526e-08	-0.93474	-1.2121
8551795	chr16:8551795:A:T	1.33263e-08	-1.35778	-1.26858
8551816	chr16:8551816:A:T	1.0399e-08	-1.69306	-1.18134
8551959	chr16:8551959:T:C	6.00512e-08	-1.49835e-10	-1.12091
8552035	chr16:8552035:C:G	8.92666e-08	-1.49835e-10	-0.724481
8552076	chr16:8552076:A:G	9.61558e-09	-1.67576	-1.27697
8552113	chr16:8552113:A:T	5.31275e-08	-1.49835e-10	-1.24341
8552196	chr16:8552196:A:T	2.83589e-08	-0.650929	-1.22024
8552201	chr16:8552201:C:G	1.02459e-08	-1.69994	-1.18929
8552255	chr16:8552255:G:A	1.01841e-08	-1.69799	-1.19729
8552417	chr16:8552417:C:G	1.40397e-07	-1.49835e-10	-0.271637
8552486	chr16:8552486:T:A	1.01283e-08	-1.69898	-1.2018
8552746	chr16:8552746:AC:A	3.22963e-08	-0.501045	-1.24011
8553397	chr16:8553397:C:T	1.08741e-08	-1.67017	-1.15955
8553744	chr16:8553744:G:A	1.12037e-08	-1.66421	-1.13566
8553778	chr16:8553778:C:G	2.2643e-08	-0.821635	-1.27462
8553937	chr16:8553937:G:T	6.10726e-08	-1.49835e-10	-1.10404
8553957	chr16:8553957:C:A	3.82123e-07	-1.49835e-10	0.729635
8553972	chr16:8553972:A:G	1.17486e-08	-1.50409	-1.24828
8554154	chr16:8554154:G:A	1.12475e-08	-1.63948	-1.15649
8554175	chr16:8554175:C:T	1.14707e-08	-1.63811	-1.1382
8554233	chr16:8554233:A:G	6.25893e-08	-1.49835e-10	-1.07951
8554268	chr16:8554268:G:T	1.29493e-08	-1.47199	-1.18308
8554284	chr16:8554284:A:C	1.02214e-08	-1.62011	-1.27152
8554323	chr16:8554323:A:T	2.34138e-08	-0.791572	-1.27121
8554470	chr16:8554470:C:T	4.1703e-08	-1.48553	-2.9698e-10
8554477	chr16:8554477:A:C	1.14503e-08	-1.64714	-1.13096
8554501	chr16:8554501:A:G	1.01664e-08	-1.62241	-1.27461
8554700	chr16:8554700:G:T	6.87244e-08	-1.49835e-10	-0.986004
8554766	chr16:8554766:T:C	1.90327e-08	-1.02004	-1.24991
8554853	chr16:8554853:A:G	1.08162e-08	-1.65678	-1.17828
8554976	chr16:8554976:T:C	5.49756e-08	-1.49835e-10	-1.20922
8555032	chr16:8555032:T:G	7.80696e-08	-1.49835e-10	-0.858507
8555183	chr16:8555183:G:C	3.35886e-08	-1.70192	-2.9698e-10
8555368	chr16:8555368:G:A	1.19976e-08	-1.48171	-1.24969
8555472	chr16:8555472:G:A	1.15878e-08	-1.58245	-1.18371
8555514	chr16:8555514:T:C	1.07044e-08	-1.67289	-1.17257
8555618	chr16:8555618:C:T	6.92311e-08	-1.49835e-10	-0.978658
8555624	chr16:8555624:T:C	1.07672e-08	-1.67985	-1.15976
8555645	chr16:8555645:T:C	5.79458e-08	-1.49835e-10	-1.1566
8555740	chr16:8555740:C:T	1.22515e-08	-1.67532	-1.03514
8555900	chr16:8555900:T:C	1.49011e-08	-1.26985	-1.24482
8555906	chr16:8555906:C:A	9.36639e-09	-1.70339	-1.27559
8555975	chr16:8555975:G:A	1.55761e-08	-1.23472	-1.23565
8556090	chr16:8556090:T:C	1.85514e-08	-1.05457	-1.24099
8556127	chr16:8556127:C:T	3.57482e-08	-1.63961	-2.9698e-10
8556150	chr16:8556150:C:T	8.54139e-08	-1.49835e-10	-0.768599
8556265	chr16:8556265:C:T	5.57686e-08	-1.49835e-10	-1.1949
8556512	chr16:8556512:T:C	5.16406e-08	-1.49835e-10	-1.2718
8556647	chr16:8556647:A:G	9.60537e-09	-1.67713	-1.27666
8557062	chr16:8557062:A:G	9.29122e-09	-1.71005	-1.27699
8557191	chr16:8557191:A:T	1.08088e-08	-1.55876	-1.27699
8557324	chr16:8557324:A:C	1.30789e-08	-1.39683	-1.24828
8557396	chr16:8557396:G:C	1.06399e-07	-1.49835e-10	-0.548913
8557612	chr16:8557612:T:C	1.54113e-08	-1.2368	-1.2442
8557638	chr16:8557638:C:A	7.43776e-08	-1.49835e-10	-0.906954
8557664	chr16:8557664:C:T	5.17571e-08	-1.49835e-10	-1.26955
8557667	chr16:8557667:A:G	5.15787e-08	-1.49835e-10	-1.273
8557937	chr16:8557937:C:T	7.72972e-08	-1.49835e-10	-0.868451
8558006	chr16:8558006:C:G	1.34219e-08	-1.35224	-1.26698
8558020	chr16:8558020:A:G	1.02895e-08	-1.6782	-1.20679
8558294	chr16:8558294:G:A	1.08824e-08	-1.55673	-1.27223
8558504	chr16:8558504:G:A	1.03789e-08	-1.6834	-1.19293
8558654	chr16:8558654:T:C	5.1459e-08	-1.49835e-10	-1.27532
8558912	chr16:8558912:T:G	1.29054e-08	-1.39885	-1.25961
8558990	chr16:8558990:A:G	1.13337e-08	-1.67776	-1.11057
8559146	chr16:8559146:G:A	1.19462e-08	-1.70928	-1.02641
8559227	chr16:8559227:G:C	5.226e-08	-1.49835e-10	-1.25988
8559266	chr16:8559266:C:T	6.35874e-08	-1.49835e-10	-1.06369
8559292	chr16:8559292:C:G	5.24253e-08	-1.49835e-10	-1.25672
8559606	chr16:8559606:G:C	5.46421e-08	-1.49835e-10	-1.2153
8559780	chr16:8559780:A:G	5.62225e-08	-1.49835e-10	-1.18679
8559967	chr16:8559967:T:C	1.65197e-08	-1.5407	-0.870854
8560075	chr16:8560075:C:T	5.51797e-08	-1.49835e-10	-1.20551
8560510	chr16:8560510:G:A	5.24786e-08	-1.49835e-10	-1.2557
8560663	chr16:8560663:TCTC:T	6.44921e-08	-1.49835e-10	-1.04957
8560964	chr16:8560964:T:C	1.09419e-07	-1.49835e-10	-0.520922
8560979	chr16:8560979:G:C	4.02512e-08	-1.52097	-2.9698e-10
8561374	chr16:8561374:C:G	2.16682e-08	-0.896701	-1.24356
8561461	chr16:8561461:C:T	1.27085e-07	-1.49835e-10	-0.371253
8561800	chr16:8561800:ATGAG:A	6.61672e-08	-1.49835e-10	-1.02392
8562010	chr16:8562010:G:T	1.09041e-08	-1.55969	-1.26728
8562079	chr16:8562079:A:AGTGC	5.17891e-08	-1.49835e-10	-1.26893
8565284	chr16:8565284:A:T	9.84711e-09	-1.70714	-1.22179
8565343	chr16:8565343:G:A	9.38093e-09	-1.70742	-1.27001
8565608	chr16:8565608:C:T	1.03203e-08	-1.60577	-1.27622
8565616	chr16:8565616:G:T	1.26548e-08	-1.70009	-0.977978
8565721	chr16:8565721:G:C	5.22705e-08	-1.49835e-10	-1.25968
8565738	chr16:8565738:T:A	1.37665e-08	-1.38591	-1.20795
8565747	chr16:8565747:C:A	1.38705e-08	-1.39784	-1.1885
8565776	chr16:8565776:T:C	1.18145e-08	-1.6622	-1.08458
8565982	chr16:8565982:A:G	9.64677e-09	-1.68374	-1.26575
8565983	chr16:8565983:C:G	9.91553e-09	-1.70753	-1.21447
8566257	chr16:8566257:G:T	7.85989e-08	-0.851751	-2.9698e-10
8566292	chr16:8566292:A:C	1.46147e-07	-1.49835e-10	-0.231495
8566569	chr16:8566569:C:T	1.24017e-08	-1.69773	-1.00055
8566627	chr16:8566627:T:A	1.51539e-08	-1.35633	-1.14152
8566986	chr16:8566986:C:G	1.49017e-08	-1.5988	-0.915831
8567079	chr16:8567079:T:G	1.09441e-08	-1.70963	-1.11367
8567100	chr16:8567100:G:C	1.25053e-08	-1.41333	-1.27662
8567711	chr16:8567711:G:A	9.9454e-09	-1.69879	-1.22021
8567749	chr16:8567749:A:C	1.49514e-08	-1.63095	-0.880356
8567938	chr16:8567938:A:G	9.3697e-08	-1.49835e-10	-0.676042
8567988	chr16:8567988:A:G	2.19654e-07	-1.49835e-10	0.175946
8568048	chr16:8568048:A:G	5.80902e-08	-1.49835e-10	-1.15411
8568053	chr16:8568053:C:T	1.86013e-08	-1.18835	-1.10453
8568509	chr16:8568509:C:T	1.49211e-08	-1.2518	-1.26153
8568514	chr16:8568514:G:A	5.15731e-08	-1.49835e-10	-1.27311
8568754	chr16:8568754:T:C	1.58875e-08	-1.31282	-1.13775
8569136	chr16:8569136:C:G	4.95808e-08	-1.3125	-2.9698e-10
8569213	chr16:8569213:C:T	1.71018e-08	-1.48634	-0.890591
8569289	chr16:8569289:T:C	3.0255e-08	-0.653869	-1.15258
8569297	chr16:8569297:C:T	2.03291e-08	-1.16335	-1.0407
8569347	chr16:8569347:TC:T	5.56891e-08	-1.49835e-10	-1.19632
8569748	chr16:8569748:C:T	1.24278e-08	-1.62891	-1.06726
8570012	chr16:8570012:G:C	1.87581e-08	-1.12526	-1.15922
8570124	chr16:8570124:T:A	1.17475e-08	-1.50863	-1.24384
8570179	chr16:8570179:C:T	5.27307e-08	-1.49835e-10	-1.25091
8570387	chr16:8570387:C:T	1.60017e-07	-1.49835e-10	-0.14083
8570469	chr16:8570469:A:C	4.23973e-08	-1.46902	-2.9698e-10
8570499	chr16:8570499:T:C	5.59326e-08	-1.49835e-10	-1.19196
8570619	chr16:8570619:T:C	5.17381e-08	-1.49835e-10	-1.26991
8570636	chr16:8570636:C:T	1.51536e-07	-1.49835e-10	-0.195288
8570649	chr16:8570649:C:T	7.7419e-08	-1.49835e-10	-0.866875
8570728	chr16:8570728:T:A	5.80393e-08	-1.49835e-10	-1.15499
8571087	chr16:8571087:G:C	1.70682e-08	-1.30155	-1.07734
8571308	chr16:8571308:T:C	5.5906e-08	-1.49835e-10	-1.19244
8571768	chr16:8571768:C:T	1.00777e-08	-1.6868	-1.21899
8572883	chr16:8572883:G:A	9.35257e-09	-1.70479	-1.27567
8573090	chr16:8573090:C:G	9.49189e-09	-1.69129	-1.27438
8573814	chr16:8573814:G:A	1.34833e-08	-1.68884	-0.925814
8574026	chr16:8574026:G:C	1.09111e-08	-1.61855	-1.20777
8574055	chr16:8574055:C:A	9.6684e-09	-1.70422	-1.24303
8574116	chr16:8574116:G:A	3.35408e-08	-0.886358	-0.816988
8574229	chr16:8574229:A:G	5.84051e-08	-1.49835e-10	-1.1487
8575004	chr16:8575004:C:T	5.1466e-08	-1.49835e-10	-1.27519
8575112	chr16:8575112:A:C	7.77239e-08	-1.49835e-10	-0.862945
8575270	chr16:8575270:C:G	6.2227e-08	-1.49835e-10	-1.08532
8575415	chr16:8575415:C:T	5.22744e-08	-1.49835e-10	-1.2596
8575474	chr16:8575474:A:G	6.45688e-08	-1.49835e-10	-1.04838
8575544	chr16:8575544:C:T	5.39336e-08	-1.49835e-10	-1.22835
8575558	chr16:8575558:G:A	5.50292e-08	-1.49835e-10	-1.20824
8575803	chr16:8575803:C:G	1.10264e-08	-1.58498	-1.23084
8575894	chr16:8575894:C:A	5.37236e-08	-1.49835e-10	-1.23226
8576080	chr16:8576080:A:G	1.27292e-08	-1.70071	-0.971501
8576421	chr16:8576421:C:A	5.30519e-08	-1.49835e-10	-1.24484
8577134	chr16:8577134:C:A	1.22854e-08	-1.48838	-1.21932
8577135	chr16:8577135:T:C	6.92957e-08	-0.977725	-2.9698e-10
8577852	chr16:8577852:G:A	3.80567e-08	-1.57703	-2.9698e-10
8578097	chr16:8578097:G:T	1.91283e-08	-1.70013	-0.564813
8578562	chr16:8578562:G:T	6.87854e-08	-1.49835e-10	-0.985117
8578804	chr16:8578804:C:T	9.3181e-09	-1.70719	-1.27696
8578832	chr16:8578832:A:G	1.75264e-08	-1.68802	-0.664382
8578842	chr16:8578842:G:A	7.06561e-08	-1.49835e-10	-0.958283
8579145	chr16:8579145:A:T	6.91247e-08	-1.49835e-10	-0.980196
8579159	chr16:8579159:G:A	1.49122e-07	-1.49835e-10	-0.211346
8579548	chr16:8579548:A:G	1.71685e-08	-1.67152	-0.701511
8579954	chr16:8579954:G:A	5.85118e-08	-1.49835e-10	-1.14688
8579966	chr16:8579966:C:T	7.7399e-08	-1.49835e-10	-0.867134
8580106	chr16:8580106:C:T	1.37013e-08	-1.70286	-0.895759
8580253	chr16:8580253:A:G	5.34715e-08	-1.49835e-10	-1.23696
8580294	chr16:8580294:G:A	7.27172e-08	-0.929531	-2.9698e-10
8581061	chr16:8581061:G:A	1.78924e-08	-1.66504	-0.666692
8581125	chr16:8581125:A:G	2.00515e-08	-1.49991	-0.717895
8581253	chr16:8581253:G:A	3.34519e-08	-1.706	-2.9698e-10
8581775	chr16:8581775:T:A	3.39426e-08	-1.65866	-0.0327745
8582003	chr16:8582003:C:T	5.42689e-08	-1.49835e-10	-1.22216
8583076	chr16:8583076:G:A	6.24433e-08	-1.49835e-10	-1.08185
8583327	chr16:8583327:G:C	5.44344e-08	-1.49835e-10	-1.21911
8583618	chr16:8583618:C:T	5.74825e-08	-1.49835e-10	-1.16463
8583640	chr16:8583640:T:C	6.59465e-08	-1.65082	0.623552
8583701	chr16:8583701:T:C	1.30258e-08	-1.70892	-0.940252
8583709	chr16:8583709:C:A	8.42184e-08	-1.66572	0.883023
8583846	chr16:8583846:G:T	9.66557e-08	-1.49835e-10	-0.644953
8583897	chr16:8583897:C:G	1.41031e-07	-1.49835e-10	-0.267127
8584778	chr16:8584778:C:T	1.84838e-08	-1.70112	-0.598093
8585091	chr16:8585091:G:A	2.12668e-08	-1.32873	-0.830234
8585103	chr16:8585103:G:A	5.15331e-08	-1.49835e-10	-1.27388
8585199	chr16:8585199:T:C	1.74912e-08	-1.50397	-0.850438
8585447	chr16:8585447:A:G	9.83534e-09	-1.69619	-1.23394
8585654	chr16:8585654:G:T	1.71268e-08	-1.68238	-0.69308
8585959	chr16:8585959:G:A	5.15792e-08	-1.49835e-10	-1.27299
8586231	chr16:8586231:A:G	7.31635e-08	-1.49835e-10	-0.923412
8586374	chr16:8586374:G:T	8.22092e-08	-1.49835e-10	-0.806841
8586818	chr16:8586818:A:G	7.3597e-08	-1.49835e-10	-0.917505
8586922	chr16:8586922:C:G	8.34904e-08	-0.791376	-2.9698e-10
8587251	chr16:8587251:C:T	9.59204e-08	-1.49835e-10	-0.65259
8587532	chr16:8587532:A:G	6.30502e-08	-1.49835e-10	-1.07218
8587553	chr16:8587553:A:G	8.11356e-08	-0.819986	-2.9698e-10
8587757	chr16:8587757:T:C	9.96261e-09	-1.70933	-1.20794
8587848	chr16:8587848:A:G	1.02375e-07	-1.49835e-10	-0.587469
8588246	chr16:8588246:C:T	5.29418e-08	-1.49835e-10	-1.24691
8588369	chr16:8588369:C:T	1.55383e-08	-1.3819	-1.0909
8588371	chr16:8588371:C:A	3.37451e-08	-1.69727	-2.9698e-10
8588486	chr16:8588486:T:C	3.47878e-08	-1.66684	-2.9698e-10
8588935	chr16:8588935:G:A	8.02984e-08	-1.49835e-10	-0.830358
8589347	chr16:8589347:C:A	2.14217e-08	-0.94044	-1.21126
8589463	chr16:8589463:T:C	1.12216e-07	-1.49835e-10	-0.495683
8589674	chr16:8589674:A:G	5.84339e-08	-1.49835e-10	-1.14821
8589862	chr16:8589862:G:A	1.13772e-08	-1.68043	-1.10406
8590096	chr16:8590096:G:A	1.7122e-08	-1.12418	-1.25156
8590205	chr16:8590205:G:A	1.86737e-08	-1.0146	-1.2744
8590742	chr16:8590742:G:T	1.67893e-08	-1.69693	-0.698435
8590786	chr16:8590786:C:T	1.58187e-08	-1.46204	-0.992878
8590874	chr16:8590874:C:T	6.31626e-08	-1.49835e-10	-1.0704
8590890	chr16:8590890:C:T	5.94207e-08	-1.49835e-10	-1.13146
8591868	chr16:8591868:C:G	5.44728e-08	-1.49835e-10	-1.21841
8591971	chr16:8591971:A:G	1.04005e-07	-1.49835e-10	-0.571669
8592230	chr16:8592230:G:C	1.1076e-07	-1.49835e-10	-0.508743
8592286	chr16:8592286:G:A	2.71415e-08	-1.4614	-0.453646
8592360	chr16:8592360:G:C	5.14376e-08	-1.49835e-10	-1.27574
8592442	chr16:8592442:C:A	6.41442e-08	-1.49835e-10	-1.05497
8592718	chr16:8592718:G:A	3.71925e-08	-0.590541	-1.00946
8593757	chr16:8593757:T:C	7.00625e-08	-1.49835e-10	-0.96672
8593821	chr16:8593821:G:C	6.9779e-08	-1.49835e-10	-0.970775
8593835	chr16:8593835:C:T	1.18927e-08	-1.52587	-1.21431
8593908	chr16:8593908:T:C	5.30872e-08	-1.49835e-10	-1.24417
8594622	chr16:8594622:A:G	5.58584e-08	-1.49835e-10	-1.19329
8594642	chr16:8594642:C:G	5.66166e-08	-1.49835e-10	-1.17981
8594830	chr16:8594830:G:T	5.52247e-08	-1.49835e-10	-1.2047
8595315	chr16:8595315:A:G	5.68931e-08	-1.49835e-10	-1.17493
8595590	chr16:8595590:T:G	8.49613e-08	-1.49835e-10	-0.773912
8595919	chr16:8595919:G:T	5.49212e-08	-1.49835e-10	-1.21021
8596177	chr16:8596177:G:C	8.25567e-08	-1.49835e-10	-0.802623
8596248	chr16:8596248:T:C	5.19211e-08	-1.49835e-10	-1.26638
8596547	chr16:8596547:G:A	1.98783e-08	-1.34274	-0.883738
8596568	chr16:8596568:C:A	7.4419e-08	-1.49835e-10	-0.906397
8596682	chr16:8596682:A:G	2.68138e-08	-1.11623	-0.810961
8596737	chr16:8596737:A:G	3.66556e-08	-0.366368	-1.24817
8597000	chr16:8597000:A:G	4.32313e-08	-0.549584	-0.899959
8597273	chr16:8597273:C:T	6.11566e-08	-1.49835e-10	-1.10267
8597475	chr16:8597475:A:G	2.39934e-08	-1.43773	-0.600596
8597496	chr16:8597496:G:A	5.59299e-08	-1.49835e-10	-1.19201
8597560	chr16:8597560:G:A	1.47926e-08	-1.25208	-1.2699
8597804	chr16:8597804:C:T	3.67141e-08	-1.61295	-2.9698e-10
8597979	chr16:8597979:G:A	5.44601e-08	-1.49835e-10	-1.21864
8598569	chr16:8598569:A:C	5.3575e-08	-1.49835e-10	-1.23502
8598881	chr16:8598881:G:C	1.73911e-08	-1.37996	-0.980182
8598894	chr16:8598894:T:C	5.38731e-08	-1.49835e-10	-1.22948
8598971	chr16:8598971:C:T	1.54925e-08	-1.49817	-0.97758
8599659	chr16:8599659:C:A	1.57752e-07	-1.49835e-10	-0.155086
8599753	chr16:8599753:C:G	1.3208e-08	-1.40073	-1.23455
8599806	chr16:8599806:G:A	1.66195e-08	-1.60461	-0.800925
8599884	chr16:8599884:T:C	7.7858e-08	-1.49835e-10	-0.861221
8599920	chr16:8599920:C:T	6.63282e-08	-1.49835e-10	-1.02149
8600002	chr16:8600002:C:T	2.12829e-08	-1.05318	-1.10503
8600414	chr16:8600414:C:T	3.40814e-08	-1.68736	-2.9698e-10
8600427	chr16:8600427:T:C	6.77103e-08	-1.49835e-10	-1.00087
8600777	chr16:8600777:T:C	1.67251e-08	-1.12221	-1.27699
8600912	chr16:8600912:G:A	2.67847e-08	-0.778331	-1.14995
8601364	chr16:8601364:G:A	1.04377e-07	-0.568097	-2.9698e-10
8602094	chr16:8602094:A:G	2.09531e-08	-1.64413	-0.529689
8602521	chr16:8602521:A:G	1.84212e-08	-1.40246	-0.900145
8602913	chr16:8602913:T:G	5.83832e-08	-1.49835e-10	-1.14908
8602966	chr16:8602966:C:T	5.14653e-08	-1.49835e-10	-1.2752
8603001	chr16:8603001:A:G	5.77597e-08	-1.49835e-10	-1.15982
8603219	chr16:8603219:A:G	1.81729e-08	-1.67195	-0.644229
8603270	chr16:8603270:T:C	6.1628e-08	-1.49835e-10	-1.09499
8603448	chr16:8603448:C:T	2.27777e-08	-1.66413	-0.426199
8603487	chr16:8603487:C:T	1.89297e-08	-1.65703	-0.61834
8604118	chr16:8604118:G:A	1.9324e-08	-1.70478	-0.54998
8604273	chr16:8604273:CT:C	3.35327e-08	-1.70359	-2.9698e-10
8604532	chr16:8604532:A:G	2.4566e-08	-0.738353	-1.27639
8605611	chr16:8605611:A:G	4.01955e-08	-1.52235	-2.9698e-10
8605798	chr16:8605798:C:T	5.14321e-08	-1.49835e-10	-1.27585
8606254	chr16:8606254:A:T	2.62789e-08	-1.39469	-0.552651
8606372	chr16:8606372:G:A	7.37999e-08	-1.49835e-10	-0.914751
8606671	chr16:8606671:C:T	1.51385e-08	-1.63664	-0.862225
8606960	chr16:8606960:G:A	6.40008e-08	-1.49835e-10	-1.05721
8607072	chr16:8607072:C:T	9.08201e-08	-1.49835e-10	-0.707228
8607073	chr16:8607073:G:A	4.22333e-08	-1.4729	-2.9698e-10
8607321	chr16:8607321:C:T	5.43681e-08	-1.49835e-10	-1.22033
8607779	chr16:8607779:G:A	3.81548e-08	-1.3203	-0.254157
8607870	chr16:8607870:G:A	2.20482e-08	-1.66697	-0.455904
8608079	chr16:8608079:C:T	2.44477e-08	-1.66085	-0.358719
8608179	chr16:8608179:T:C	6.28326e-08	-1.49835e-10	-1.07563
8608449	chr16:8608449:C:T	6.12496e-08	-1.49835e-10	-1.10115
8608974	chr16:8608974:G:A	1.79169e-08	-1.64122	-0.689145
8609290	chr16:8609290:C:T	2.05266e-08	-1.67815	-0.516237
8609400	chr16:8609400:C:T	1.45514e-08	-1.65217	-0.886252
8609859	chr16:8609859:C:T	9.39053e-08	-1.49835e-10	-0.673822
8610007	chr16:8610007:G:A	1.38558e-08	-1.67876	-0.908648
8610131	chr16:8610131:T:C	1.88653e-08	-1.03671	-1.24207
8610222	chr16:8610222:C:T	2.11649e-08	-1.68364	-0.480125
8611690	chr16:8611690:G:A	7.08184e-08	-0.444032	-0.511957
8611807	chr16:8611807:A:G	1.10747e-08	-1.54962	-1.26183
8612512	chr16:8612512:G:A	3.32896e-08	-0.941262	-0.7696
8612762	chr16:8612762:ATG:A	6.20071e-08	-1.49835e-10	-1.08886
8612834	chr16:8612834:T:A	1.63085e-08	-1.26555	-1.15887
8612836	chr16:8612836:T:A	6.36845e-08	-1.49835e-10	-1.06217
8612989	chr16:8612989:C:A	1.20289e-08	-1.48794	-1.24086
8613518	chr16:8613518:C:T	2.6596e-08	-0.668375	-1.26697
8614008	chr16:8614008:A:G	5.92848e-08	-1.49835e-10	-1.13375
8614526	chr16:8614526:T:C	3.55062e-08	-0.671537	-0.974863
8614556	chr16:8614556:T:C	5.22644e-08	-1.49835e-10	-1.25979
8615005	chr16:8615005:G:A	1.31057e-08	-1.58515	-1.05791
8615411	chr16:8615411:G:T	1.08009e-08	-1.57798	-1.25849
8615563	chr16:8615563:A:G	1.85725e-08	-1.55114	-0.743283
8616027	chr16:8616027:C:T	1.05292e-08	-1.58572	-1.27623
8616164	chr16:8616164:A:G	5.61095e-08	0.078424	-1.26723
8616208	chr16:8616208:A:G	6.70984e-08	-1.49835e-10	-1.00995
8616227	chr16:8616227:C:T	6.41601e-08	-1.49835e-10	-1.05473
8616228	chr16:8616228:A:G	1.05916e-08	-1.58232	-1.27372
8616315	chr16:8616315:C:T	6.03206e-08	-1.49835e-10	-1.11643
8616428	chr16:8616428:G:A	1.04299e-08	-1.59519	-1.27623
8616735	chr16:8616735:A:C	1.04867e-08	-1.58977	-1.27623
8616899	chr16:8616899:AAAAT:A	1.0206e-08	-1.61702	-1.27611
8617028	chr16:8617028:G:C	5.9308e-08	-1.49835e-10	-1.13336
8617110	chr16:8617110:G:A	1.01712e-08	-1.62074	-1.2758
8617318	chr16:8617318:A:G	1.0203e-08	-1.62107	-1.27236
8617428	chr16:8617428:C:T	5.53192e-08	-1.49835e-10	-1.20299
8617433	chr16:8617433:T:G	1.01635e-08	-1.62585	-1.27146
8617691	chr16:8617691:T:C	1.04975e-08	-1.58983	-1.27514
8617811	chr16:8617811:A:C	1.03274e-08	-1.6184	-1.26291
8617826	chr16:8617826:C:T	1.03719e-08	-1.60187	-1.27514
8617827	chr16:8617827:G:T	5.30701e-08	-1.49835e-10	-1.24449
8617874	chr16:8617874:C:T	1.03877e-08	-1.59927	-1.27622
8617953	chr16:8617953:C:T	5.38561e-08	-1.49835e-10	-1.22979
8618566	chr16:8618566:G:A	9.7045e-08	-1.49835e-10	-0.640934
8618591	chr16:8618591:C:G	5.32005e-08	-1.49835e-10	-1.24204
8618639	chr16:8618639:G:A	5.31286e-08	-1.49835e-10	-1.24339
8618806	chr16:8618806:A:G	1.15328e-08	-1.50967	-1.26124
8618842	chr16:8618842:G:A	1.17319e-08	-1.52294	-1.23086
8619053	chr16:8619053:G:A	5.58789e-08	-1.49835e-10	-1.19292
8619154	chr16:8619154:G:A	5.61749e-08	-1.49835e-10	-1.18764
8619164	chr16:8619164:G:A	5.46326e-08	-1.49835e-10	-1.21548
8619376	chr16:8619376:A:C	5.39511e-08	-1.49835e-10	-1.22803
8619397	chr16:8619397:T:C	5.60605e-08	-1.49835e-10	-1.18968
8619468	chr16:8619468:T:G	1.13123e-08	-1.5828	-1.20742
8619519	chr16:8619519:G:A	1.1411e-08	-1.57411	-1.20742
8620044	chr16:8620044:T:A	8.74761e-08	-1.49835e-10	-0.744743
8620305	chr16:8620305:A:C	1.01625e-08	-1.65083	-1.24657
8620685	chr16:8620685:T:C	1.4264e-07	-0.255785	-2.9698e-10
8620729	chr16:8620729:C:T	3.74668e-08	-0.431674	-1.16098
8620779	chr16:8620779:A:G	7.09337e-08	-1.49835e-10	-0.954363
8620917	chr16:8620917:T:C	1.00125e-08	-1.6655	-1.24677
8620936	chr16:8620936:C:A	4.18191e-08	-1.48276	-2.9698e-10
8620981	chr16:8620981:T:C	7.48866e-08	-1.49835e-10	-0.900133
8622184	chr16:8622184:G:T	1.01506e-08	-1.66629	-1.23229
8622243	chr16:8622243:C:T	5.72959e-08	-1.49835e-10	-1.16788
8622250	chr16:8622250:A:C	1.13154e-08	-1.66127	-1.12867
8622271	chr16:8622271:A:G	5.00342e-08	-0.116079	-1.18732
8622442	chr16:8622442:A:G	1.64033e-08	-1.65527	-0.763356
8622641	chr16:8622641:A:G	1.1219e-08	-1.6655	-1.13301
8622653	chr16:8622653:G:A	5.13847e-08	-1.49835e-10	-1.27677
8622752	chr16:8622752:T:C	1.58132e-08	-1.67174	-0.783518
8622767	chr16:8622767:C:T	1.11263e-08	-1.67226	-1.13453
8622865	chr16:8622865:G:T	8.32924e-08	-1.49835e-10	-0.793751
8623091	chr16:8623091:A:G	5.36238e-08	-1.49835e-10	-1.23412
8623165	chr16:8623165:T:C	8.18072e-08	-1.49835e-10	-0.811743
8623255	chr16:8623255:G:A	5.29912e-08	-1.49835e-10	-1.24598
8623349	chr16:8623349:A:G	7.87607e-08	-1.49835e-10	-0.849694
8623611	chr16:8623611:A:G	6.1765e-08	-1.09277	-2.9698e-10
8623750	chr16:8623750:G:A	5.13946e-08	-1.49835e-10	-1.27657
8623909	chr16:8623909:C:G	7.09794e-08	-1.49835e-10	-0.953719
8624050	chr16:8624050:G:A	1.41379e-08	-1.54339	-1.02386
8624086	chr16:8624086:G:A	5.1768e-08	-1.49835e-10	-1.26934
8624208	chr16:8624208:C:T	5.23112e-08	-1.49835e-10	-1.2589
8624375	chr16:8624375:T:A	5.71205e-08	-1.49835e-10	-1.17094
8624756	chr16:8624756:T:C	5.22991e-08	-1.49835e-10	-1.25913
8624757	chr16:8624757:G:T	5.26148e-08	-1.49835e-10	-1.25311
8625069	chr16:8625069:T:A	5.85913e-08	-1.49835e-10	-1.14552
8625132	chr16:8625132:T:C	3.49447e-08	-1.66234	-2.9698e-10
8625346	chr16:8625346:A:G	5.85767e-08	-1.49835e-10	-1.14577
8625528	chr16:8625528:T:C	2.04316e-08	-1.60077	-0.598256
8625752	chr16:8625752:G:A	1.01785e-07	-1.49835e-10	-0.593245
8625791	chr16:8625791:G:A	6.14939e-08	-1.49835e-10	-1.09717
8626035	chr16:8626035:C:T	5.73903e-08	-1.49835e-10	-1.16623
8626045	chr16:8626045:G:T	5.76866e-08	-1.49835e-10	-1.16108
8626479	chr16:8626479:C:T	5.19927e-08	-1.49835e-10	-1.265
8627038	chr16:8627038:C:G	5.25521e-08	-1.49835e-10	-1.2543
8627234	chr16:8627234:G:C	5.54143e-08	-1.49835e-10	-1.20127
8627504	chr16:8627504:A:G	8.58882e-08	-1.49835e-10	-0.763062
8627540	chr16:8627540:A:C	6.75909e-08	-1.49835e-10	-1.00264
8627680	chr16:8627680:C:G	5.16301e-08	-1.49835e-10	-1.272
8627682	chr16:8627682:G:A	6.39349e-08	-1.49835e-10	-1.05824
8627727	chr16:8627727:A:G	6.59508e-08	-1.49835e-10	-1.0272
8627772	chr16:8627772:G:T	6.45388e-08	-1.49835e-10	-1.04884
8627777	chr16:8627777:A:T	6.45792e-08	-1.49835e-10	-1.04822
8627927	chr16:8627927:A:G	6.4232e-08	-1.49835e-10	-1.05361
8628073	chr16:8628073:T:C	6.92387e-08	-1.49835e-10	-0.978548
8628139	chr16:8628139:C:T	6.39278e-08	-1.49835e-10	-1.05835
8628195	chr16:8628195:A:G	1.01759e-08	-1.66703	-1.22905
8628196	chr16:8628196:A:G	6.509e-08	-1.49835e-10	-1.04034
8628466	chr16:8628466:A:G	5.20743e-08	-1.49835e-10	-1.26344
8628526	chr16:8628526:G:A	6.47235e-08	-1.49835e-10	-1.04598
8628785	chr16:8628785:A:G	6.27003e-08	-1.49835e-10	-1.07774
8628875	chr16:8628875:T:C	6.46306e-08	-1.49835e-10	-1.04742
8629078	chr16:8629078:C:T	5.14485e-08	-1.49835e-10	-1.27553
8629191	chr16:8629191:C:T	5.87152e-08	-1.49835e-10	-1.14341
8629341	chr16:8629341:G:A	6.60736e-08	-1.49835e-10	-1.02534
8629375	chr16:8629375:T:C	6.42646e-08	-1.49835e-10	-1.0531
8629418	chr16:8629418:C:G	1.72245e-08	-1.26588	-1.10389
8629626	chr16:8629626:G:A	5.14492e-08	-1.49835e-10	-1.27551
8629693	chr16:8629693:C:G	6.42109e-08	-1.49835e-10	-1.05394
8629723	chr16:8629723:C:G	5.91462e-08	-1.49835e-10	-1.1361
8629776	chr16:8629776:A:G	2.62951e-08	-1.59291	-0.353819
8629900	chr16:8629900:A:G	6.62489e-08	-1.49835e-10	-1.02269
8630027	chr16:8630027:AT:A	6.26729e-08	-1.49835e-10	-1.07818
8630200	chr16:8630200:GCAAA:G	2.9027e-08	-1.57214	-0.275743
8630316	chr16:8630316:C:T	6.40853e-08	-1.49835e-10	-1.05589
8630720	chr16:8630720:C:A	6.40853e-08	-1.49835e-10	-1.05589
8630814	chr16:8630814:C:T	6.34963e-08	-1.49835e-10	-1.06513
8631078	chr16:8631078:C:T	6.55027e-08	-1.49835e-10	-1.03402
8631255	chr16:8631255:C:T	6.55027e-08	-1.49835e-10	-1.03402
8631468	chr16:8631468:C:T	6.46896e-08	-1.49835e-10	-1.04651
8631541	chr16:8631541:G:A	3.8668e-08	-1.5611	-2.9698e-10
8631571	chr16:8631571:G:A	6.05911e-08	-1.49835e-10	-1.11196
8631625	chr16:8631625:G:A	6.54018e-08	-1.49835e-10	-1.03556
8631711	chr16:8631711:G:A	3.51695e-08	-1.65593	-2.9698e-10
8631737	chr16:8631737:A:C	1.19875e-06	1.87292	-2.9698e-10
8631795	chr16:8631795:C:T	6.55027e-08	-1.49835e-10	-1.03402
8631942	chr16:8631942:T:G	2.05778e-08	-1.61979	-0.572104
8631949	chr16:8631949:C:G	6.55027e-08	-1.49835e-10	-1.03402
8632201	chr16:8632201:T:C	6.55027e-08	-1.49835e-10	-1.03402
8632321	chr16:8632321:C:T	6.57721e-08	-1.49835e-10	-1.02991
8632387	chr16:8632387:A:T	5.15996e-08	-1.49835e-10	-1.27259
8632407	chr16:8632407:C:T	6.55027e-08	-1.49835e-10	-1.03402
8632566	chr16:8632566:T:C	6.55027e-08	-1.49835e-10	-1.03402
8632699	chr16:8632699:T:G	1.1458e-07	-1.49835e-10	-0.474832
8632816	chr16:8632816:C:T	6.53165e-08	-1.49835e-10	-1.03686
8632849	chr16:8632849:C:G	6.37435e-08	-1.49835e-10	-1.06124
8633355	chr16:8633355:T:C	6.58421e-08	-1.49835e-10	-1.02885
8633733	chr16:8633733:G:C	6.55027e-08	-1.49835e-10	-1.03402
8633826	chr16:8633826:A:G	6.55027e-08	-1.49835e-10	-1.03402
8633911	chr16:8633911:T:G	6.55027e-08	-1.49835e-10	-1.03402
8633976	chr16:8633976:G:A	2.11105e-07	-1.49835e-10	0.136248
8634153	chr16:8634153:A:G	1.09178e-07	-1.49835e-10	-0.52313
8634248	chr16:8634248:A:G	6.39603e-08	-1.49835e-10	-1.05785
8634431	chr16:8634431:C:T	5.60235e-08	-1.49835e-10	-1.19034
8634761	chr16:8634761:T:C	5.31163e-08	-1.49835e-10	-1.24362
8634814	chr16:8634814:A:G	6.76858e-08	-1.49835e-10	-1.00123
8634907	chr16:8634907:C:G	2.66061e-08	-1.56669	-0.368277
8634915	chr16:8634915:C:T	6.58944e-08	-1.49835e-10	-1.02805
8635096	chr16:8635096:C:T	6.51647e-08	-1.49835e-10	-1.03919
8635142	chr16:8635142:G:A	3.92748e-08	-1.54552	-2.9698e-10
8635267	chr16:8635267:G:A	1.06303e-07	-0.56686	0.0170482
8635363	chr16:8635363:A:G	3.70901e-08	-1.60276	-2.9698e-10
8635418	chr16:8635418:T:C	6.9315e-08	-1.49835e-10	-0.977446
8635466	chr16:8635466:A:T	6.9315e-08	-1.49835e-10	-0.977446
8636116	chr16:8636116:C:G	6.0254e-08	-1.49835e-10	-1.11754
8636180	chr16:8636180:G:A	6.73565e-08	-1.49835e-10	-1.00611
8636420	chr16:8636420:C:T	6.75298e-08	-1.49835e-10	-1.00354
8636424	chr16:8636424:G:C	6.29235e-08	-1.07419	-2.9698e-10
8636625	chr16:8636625:C:G	6.68846e-08	-1.49835e-10	-1.01314
8636929	chr16:8636929:A:G	6.73565e-08	-1.49835e-10	-1.00611
8637188	chr16:8637188:C:G	6.85162e-08	-1.49835e-10	-0.989037
8637384	chr16:8637384:T:C	1.35632e-08	-1.47079	-1.13796
8637391	chr16:8637391:TAATAGCAGAC:T	7.22858e-08	-1.49835e-10	-0.935481
8637404	chr16:8637404:TA:T	7.47083e-08	-1.49835e-10	-0.902517
8637406	chr16:8637406:A:T	7.49157e-08	-1.49835e-10	-0.899745
8637496	chr16:8637496:T:C	5.22548e-08	-1.49835e-10	-1.25998
8637686	chr16:8637686:T:C	6.70939e-08	-1.49835e-10	-1.01002
8637784	chr16:8637784:C:T	6.73356e-08	-1.49835e-10	-1.00642
8637792	chr16:8637792:C:T	9.40367e-08	-1.49835e-10	-0.672423
8637874	chr16:8637874:A:G	1.48422e-08	-1.44421	-1.07443
8637950	chr16:8637950:C:T	5.44139e-08	-1.49835e-10	-1.21949
8637955	chr16:8637955:C:T	6.83146e-08	-1.49835e-10	-0.991985
8638168	chr16:8638168:G:A	5.50429e-08	-1.49835e-10	-1.208
8638360	chr16:8638360:C:A	6.73565e-08	-1.49835e-10	-1.00611
8638375	chr16:8638375:T:C	6.58354e-08	-1.49835e-10	-1.02895
8638705	chr16:8638705:A:G	6.73565e-08	-1.49835e-10	-1.00611
8638822	chr16:8638822:T:C	6.73565e-08	-1.49835e-10	-1.00611
8639025	chr16:8639025:CA:C	6.73565e-08	-1.49835e-10	-1.00611
8639214	chr16:8639214:A:G	6.96077e-08	-1.49835e-10	-0.973234
8639297	chr16:8639297:G:A	6.6921e-08	-1.49835e-10	-1.0126
8639343	chr16:8639343:G:T	6.73565e-08	-1.49835e-10	-1.00611
8639409	chr16:8639409:C:T	6.73565e-08	-1.49835e-10	-1.00611
8639508	chr16:8639508:A:G	5.62712e-08	-1.49835e-10	-1.18593
8639518	chr16:8639518:C:G	1.52323e-08	-1.32568	-1.16701
8639833	chr16:8639833:A:C	6.72304e-08	-1.49835e-10	-1.00798
8639961	chr16:8639961:T:C	6.63851e-08	-1.49835e-10	-1.02063
8640107	chr16:8640107:T:C	5.41584e-08	-1.49835e-10	-1.2242
8640246	chr16:8640246:A:G	5.81064e-08	-1.49835e-10	-1.15383
8640250	chr16:8640250:T:C	6.73565e-08	-1.49835e-10	-1.00611
8640307	chr16:8640307:T:G	5.23289e-08	-1.49835e-10	-1.25856
8640353	chr16:8640353:C:T	5.25381e-08	-1.49835e-10	-1.25457
8640496	chr16:8640496:G:A	2.25408e-08	-1.22592	-0.874859
8641263	chr16:8641263:T:C	3.75267e-08	-1.33096	-0.260098
8641388	chr16:8641388:C:T	6.68846e-08	-1.49835e-10	-1.01314
8641498	chr16:8641498:A:G	6.70049e-08	-1.49835e-10	-1.01134
8641724	chr16:8641724:G:A	2.83163e-08	-1.39689	-0.475779
8641805	chr16:8641805:C:T	6.6639e-08	-1.49835e-10	-1.01682
8641839	chr16:8641839:T:C	5.80929e-08	-1.49835e-10	-1.15406
8642171	chr16:8642171:T:C	6.68846e-08	-1.49835e-10	-1.01314
8642262	chr16:8642262:T:C	8.12351e-08	-1.49835e-10	-0.818761
8642389	chr16:8642389:G:A	6.68846e-08	-1.49835e-10	-1.01314
8642414	chr16:8642414:G:A	5.91045e-08	-1.49835e-10	-1.1368
8642642	chr16:8642642:C:T	6.52287e-08	-1.49835e-10	-1.03821
8642800	chr16:8642800:G:A	6.68846e-08	-1.49835e-10	-1.01314
8642832	chr16:8642832:A:G	7.76853e-08	-1.49835e-10	-0.863442
8642881	chr16:8642881:G:T	6.39156e-08	-1.49835e-10	-1.05854
8642945	chr16:8642945:C:CT	5.917e-08	-1.49835e-10	-1.13569
8643134	chr16:8643134:C:T	6.68846e-08	-1.49835e-10	-1.01314
8643206	chr16:8643206:C:T	6.6819e-08	-1.49835e-10	-1.01412
8643266	chr16:8643266:A:G	6.07082e-08	-1.49835e-10	-1.11003
8643438	chr16:8643438:T:C	6.68846e-08	-1.49835e-10	-1.01314
8643470	chr16:8643470:G:A	6.68846e-08	-1.49835e-10	-1.01314
8643697	chr16:8643697:G:T	1.0482e-07	-1.49835e-10	-0.563865
8643818	chr16:8643818:C:T	5.49304e-08	-1.49835e-10	-1.21004
8643874	chr16:8643874:A:C	1.453e-08	-1.26763	-1.27226
8644041	chr16:8644041:C:G	6.68846e-08	-1.49835e-10	-1.01314
8644119	chr16:8644119:TTC:T	6.68846e-08	-1.49835e-10	-1.01314
8644179	chr16:8644179:T:C	1.5421e-08	-1.20424	-1.27614
8644337	chr16:8644337:G:A	6.68846e-08	-1.49835e-10	-1.01314
8644356	chr16:8644356:G:C	3.97982e-08	-1.60882	0.0765388
8644381	chr16:8644381:G:T	1.54444e-06	-1.49835e-10	2.12631
8644493	chr16:8644493:C:T	1.86e-08	-1.62944	-0.663505
8644541	chr16:8644541:A:G	6.68846e-08	-1.49835e-10	-1.01314
8644642	chr16:8644642:G:A	6.49473e-08	-1.49835e-10	-1.04253
8644722	chr16:8644722:A:G	6.68846e-08	-1.49835e-10	-1.01314
8644765	chr16:8644765:C:T	6.82598e-08	-1.49835e-10	-0.992787
8644784	chr16:8644784:A:G	6.93027e-08	-1.49835e-10	-0.977624
8644851	chr16:8644851:C:T	6.68846e-08	-1.49835e-10	-1.01314
8645160	chr16:8645160:C:G	7.56091e-08	-1.49835e-10	-0.890531
8645253	chr16:8645253:G:A	1.04401e-08	-1.62554	-1.24491
8645321	chr16:8645321:C:T	5.21222e-08	-1.49835e-10	-1.26252
8645416	chr16:8645416:G:A	6.68846e-08	-1.49835e-10	-1.01314
8645426	chr16:8645426:A:G	6.68846e-08	-1.49835e-10	-1.01314
8645453	chr16:8645453:G:A	6.68846e-08	-1.49835e-10	-1.01314
8645483	chr16:8645483:C:T	6.68846e-08	-1.49835e-10	-1.01314
8645503	chr16:8645503:C:T	2.98088e-08	-1.70049	-0.120815
8645543	chr16:8645543:T:C	7.07431e-08	-1.49835e-10	-0.957053
8645634	chr16:8645634:T:C	5.27336e-08	-1.49835e-10	-1.25086
8645821	chr16:8645821:C:T	5.74634e-08	-1.49835e-10	-1.16496
8645927	chr16:8645927:T:C	6.68846e-08	-1.49835e-10	-1.01314
8646120	chr16:8646120:A:G	5.07104e-07	1.01261	-2.9698e-10
8646294	chr16:8646294:G:A	1.34516e-08	-1.43701	-1.18
8646378	chr16:8646378:T:C	2.02282e-08	-1.53257	-0.67646
8646435	chr16:8646435:C:T	3.38274e-08	-1.69484	-2.9698e-10
8646561	chr16:8646561:T:C	5.40805e-08	-1.49835e-10	-1.22563
8646646	chr16:8646646:G:A	6.59174e-08	-1.49835e-10	-1.02771
8646796	chr16:8646796:C:T	6.69682e-08	-1.49835e-10	-1.01189
8646901	chr16:8646901:A:G	6.59008e-08	-1.49835e-10	-1.02796
8647024	chr16:8647024:T:C	6.62155e-08	-1.49835e-10	-1.02319
8647063	chr16:8647063:C:T	1.07385e-08	-1.62467	-1.2176
8647081	chr16:8647081:G:A	6.59008e-08	-1.49835e-10	-1.02796
8647243	chr16:8647243:C:T	5.28213e-08	-1.49835e-10	-1.24919
8647408	chr16:8647408:T:C	1.47238e-08	-1.36743	-1.15921
8647510	chr16:8647510:C:T	6.55797e-08	-1.49835e-10	-1.03284
8647970	chr16:8647970:T:C	6.44077e-08	-1.49835e-10	-1.05087
8648014	chr16:8648014:G:C	6.67616e-08	-1.49835e-10	-1.01498
8648131	chr16:8648131:G:T	5.41341e-08	-1.49835e-10	-1.22464
8648206	chr16:8648206:G:A	6.31825e-08	-1.49835e-10	-1.07008
8648257	chr16:8648257:C:T	1.25204e-07	-0.386166	-2.9698e-10
8648292	chr16:8648292:C:T	6.59008e-08	-1.49835e-10	-1.02796
8648341	chr16:8648341:C:T	5.25458e-08	-1.49835e-10	-1.25442
8648580	chr16:8648580:C:T	6.59008e-08	-1.49835e-10	-1.02796
8648799	chr16:8648799:AAAG:A	6.93577e-08	-1.49835e-10	-0.976831
8648824	chr16:8648824:G:A	6.51643e-08	-1.49835e-10	-1.0392
8648853	chr16:8648853:C:T	6.65678e-08	-1.49835e-10	-1.01789
8648970	chr16:8648970:A:G	6.59008e-08	-1.49835e-10	-1.02796
8649047	chr16:8649047:A:C	6.4381e-08	-1.49835e-10	-1.05129
8649158	chr16:8649158:G:A	1.16706e-08	-1.50224	-1.2568
8649347	chr16:8649347:C:T	5.19421e-08	-1.49835e-10	-1.26598
8649370	chr16:8649370:T:C	1.31234e-08	-1.47965	-1.16206
8649612	chr16:8649612:T:C	2.62527e-08	-1.1489	-0.799443
8649620	chr16:8649620:C:T	6.48871e-08	-1.49835e-10	-1.04346
8649822	chr16:8649822:AAAAAC:A	6.25042e-08	-1.49835e-10	-1.08088
8650065	chr16:8650065:C:A	5.18322e-08	-1.49835e-10	-1.2681
8650191	chr16:8650191:T:G	6.42848e-08	-1.49835e-10	-1.05279
8650229	chr16:8650229:C:T	6.42194e-08	-1.49835e-10	-1.0538
8650367	chr16:8650367:C:G	6.59008e-08	-1.49835e-10	-1.02796
8650400	chr16:8650400:G:T	5.15405e-08	-1.49835e-10	-1.27374
8650581	chr16:8650581:C:G	5.22762e-08	-1.49835e-10	-1.25957
8650727	chr16:8650727:T:G	6.60542e-08	-1.49835e-10	-1.02563
8650895	chr16:8650895:G:A	6.5975e-08	-1.49835e-10	-1.02683
8650909	chr16:8650909:A:G	7.63894e-08	-1.49835e-10	-0.880264
8650917	chr16:8650917:T:A	6.59008e-08	-1.49835e-10	-1.02796
8651047	chr16:8651047:G:A	6.52584e-08	-1.49835e-10	-1.03775
8651113	chr16:8651113:C:T	1.41203e-08	-1.4236	-1.14489
8651114	chr16:8651114:G:A	6.61749e-08	-1.49835e-10	-1.02381
8651118	chr16:8651118:T:A	7.11051e-08	-1.49835e-10	-0.95195
8651141	chr16:8651141:A:G	1.05065e-08	-1.63855	-1.22556
8651162	chr16:8651162:C:T	6.70336e-08	-1.49835e-10	-1.01091
8651215	chr16:8651215:G:A	6.66407e-08	-1.49835e-10	-1.01679
8651234	chr16:8651234:A:G	5.41691e-08	-1.49835e-10	-1.224
8651295	chr16:8651295:T:G	6.65378e-08	-1.49835e-10	-1.01834
8651488	chr16:8651488:TAG:T	7.12148e-08	-1.49835e-10	-0.950407
8651566	chr16:8651566:A:G	5.39963e-08	-1.49835e-10	-1.22719
8651791	chr16:8651791:A:T	6.72495e-08	-1.49835e-10	-1.0077
8651940	chr16:8651940:T:G	5.37914e-08	-1.49835e-10	-1.23099
8652877	chr16:8652877:A:C	5.16692e-08	-1.49835e-10	-1.27125
8653144	chr16:8653144:C:G	6.91433e-08	-1.49835e-10	-0.979926
8653350	chr16:8653350:T:C	5.53667e-08	-1.49835e-10	-1.20213
8653762	chr16:8653762:TA:T	6.54298e-08	-1.49835e-10	-1.03513
8653867	chr16:8653867:C:T	3.34754e-08	-1.7053	-2.9698e-10
8653970	chr16:8653970:C:T	1.75063e-08	-1.17493	-1.17861
8653990	chr16:8653990:C:G	5.73605e-08	-1.49835e-10	-1.16675
8654071	chr16:8654071:C:G	7.04807e-08	-1.49835e-10	-0.960769
8654152	chr16:8654152:T:C	7.31929e-08	-0.92301	-2.9698e-10
8654616	chr16:8654616:A:G	7.68184e-08	-1.49835e-10	-0.874664
8654860	chr16:8654860:G:A	5.15304e-08	-1.49835e-10	-1.27394
8654936	chr16:8654936:G:A	5.18423e-08	-1.49835e-10	-1.2679
8655182	chr16:8655182:T:C	4.72855e-08	-1.3599	-2.9698e-10
8655287	chr16:8655287:C:T	5.15082e-08	-1.49835e-10	-1.27437
8655325	chr16:8655325:A:C	5.16921e-08	-1.49835e-10	-1.2708
8655424	chr16:8655424:C:G	6.07581e-08	-1.49835e-10	-1.10921
8655536	chr16:8655536:A:G	5.18182e-08	-1.49835e-10	-1.26837
8655807	chr16:8655807:A:G	5.4829e-08	-1.49835e-10	-1.21189
8655947	chr16:8655947:A:C	4.36806e-08	-0.318937	-1.12027
8655958	chr16:8655958:A:T	7.61005e-08	0.019761	-0.903814
8656030	chr16:8656030:C:G	1.75108e-07	-1.49835e-10	-0.0507072
8656041	chr16:8656041:C:T	7.17412e-07	-1.49835e-10	1.35954
8656071	chr16:8656071:T:A	9.43817e-09	-1.70432	-1.26703
8656160	chr16:8656160:G:A	1.1025e-08	-1.67871	-1.13723
8656218	chr16:8656218:A:G	5.14529e-08	-1.49835e-10	-1.27544
8656509	chr16:8656509:G:A	5.16773e-08	-1.49835e-10	-1.27109
8656752	chr16:8656752:G:C	1.64702e-08	-1.22619	-1.18836
8656773	chr16:8656773:G:A	6.17961e-06	-1.49835e-10	3.5129
8656824	chr16:8656824:A:G	9.30188e-09	-1.71003	-1.27586
8657366	chr16:8657366:A:G	1.00527e-08	-1.669	-1.23926
8657442	chr16:8657442:G:A	5.20299e-08	-1.49835e-10	-1.26429
8657443	chr16:8657443:C:A	5.20061e-08	-1.49835e-10	-1.26475
8657693	chr16:8657693:G:A	5.19169e-08	-1.49835e-10	-1.26646
8657967	chr16:8657967:C:T	3.36329e-08	-1.7006	-2.9698e-10
8658042	chr16:8658042:C:T	1.06195e-08	-1.67246	-1.18095
8658164	chr16:8658164:T:C	1.39817e-08	-1.68537	-0.892987
8658176	chr16:8658176:A:G	1.4195e-08	-1.34433	-1.21889
8658264	chr16:8658264:T:C	5.20155e-08	-1.49835e-10	-1.26457
8658300	chr16:8658300:G:C	7.18142e-08	-1.49835e-10	-0.942026
8658690	chr16:8658690:T:G	1.05144e-08	-1.67951	-1.18385
8658709	chr16:8658709:G:T	4.83663e-08	-1.6549	0.317597
8658827	chr16:8658827:C:T	1.0277e-07	-1.49835e-10	-0.583619
8659097	chr16:8659097:A:G	1.53796e-08	-1.29377	-1.18929
8659229	chr16:8659229:G:T	1.06409e-08	-1.66772	-1.18369
8659286	chr16:8659286:G:A	1.61868e-08	-1.42497	-1.00694
8659291	chr16:8659291:T:A	1.06758e-08	-1.68364	-1.16449
8659322	chr16:8659322:A:G	9.59407e-09	-1.69209	-1.26288
8659533	chr16:8659533:A:C	9.78165e-09	-1.69622	-1.23938
8659640	chr16:8659640:G:T	5.20919e-08	-1.49835e-10	-1.2631
8659716	chr16:8659716:C:T	9.35985e-09	-1.70353	-1.27614
8659843	chr16:8659843:C:G	5.13765e-08	-1.49835e-10	-1.27693
8660057	chr16:8660057:GT:G	5.17278e-08	-1.49835e-10	-1.27011
8660098	chr16:8660098:A:G	5.13847e-08	-1.49835e-10	-1.27677
8660109	chr16:8660109:AT:A	9.72128e-09	-1.67564	-1.26615
8660163	chr16:8660163:T:G	9.77823e-09	-1.66802	-1.26793
8660645	chr16:8660645:T:C	1.0211e-08	-1.67587	-1.21678
8660960	chr16:8660960:A:C	2.55445e-08	-1.67989	-0.295797
8660963	chr16:8660963:C:T	5.21989e-08	-1.49835e-10	-1.26105
8661101	chr16:8661101:T:A	1.37179e-08	-1.59593	-1.00147
8661104	chr16:8661104:C:T	1.06104e-08	-1.70861	-1.14567
8661105	chr16:8661105:T:C	1.06039e-08	-1.70921	-1.14567
8661229	chr16:8661229:TAC:T	1.05453e-08	-1.7098	-1.15062
8661277	chr16:8661277:C:T	1.07365e-08	-1.68028	-1.16218
8661290	chr16:8661290:C:T	1.3175e-08	-1.58824	-1.04954
8661299	chr16:8661299:G:A	9.38531e-09	-1.70085	-1.27612
8661303	chr16:8661303:G:C	9.3089e-09	-1.70859	-1.27654
8661363	chr16:8661363:T:A	9.57568e-09	-1.68211	-1.27477
8661369	chr16:8661369:G:A	5.85001e-08	-1.49835e-10	-1.14708
8661413	chr16:8661413:A:G	1.01823e-08	-1.64051	-1.25495
8662212	chr16:8662212:C:A	8.51947e-08	-1.49835e-10	-0.771169
8662830	chr16:8662830:A:G	5.55779e-08	-1.49835e-10	-1.19832
8663006	chr16:8663006:G:A	1.36493e-08	-1.7048	-0.897622
8663064	chr16:8663064:C:T	9.94322e-09	-1.64223	-1.27699
8663078	chr16:8663078:G:A	9.39044e-09	-1.69955	-1.27687
8663234	chr16:8663234:A:T	1.03583e-08	-1.69758	-1.18074
8663252	chr16:8663252:C:T	5.37626e-08	-1.49835e-10	-1.23153
8663762	chr16:8663762:T:C	5.28303e-08	-1.49835e-10	-1.24902
8663770	chr16:8663770:C:A	5.34538e-08	-1.49835e-10	-1.23729
8663838	chr16:8663838:TCAGCA:T	5.18602e-08	-1.49835e-10	-1.26756
8663844	chr16:8663844:C:T	8.23077e-08	-0.805644	-2.9698e-10
8663873	chr16:8663873:T:C	9.41009e-09	-1.7001	-1.27422
8663919	chr16:8663919:C:T	3.62698e-08	-1.62512	-2.9698e-10
8663923	chr16:8663923:G:A	1.86e-08	-1.68659	-0.606355
8663936	chr16:8663936:G:A	7.71131e-08	-1.49835e-10	-0.870835
8664073	chr16:8664073:G:A	5.20378e-08	-1.49835e-10	-1.26414
8664223	chr16:8664223:A:G	1.18774e-08	-1.63692	-1.10455
8664719	chr16:8664719:C:G	1.0133e-08	-1.70694	-1.19336
8664753	chr16:8664753:G:A	1.14967e-08	-1.53178	-1.24227
8664868	chr16:8664868:C:T	2.25701e-07	0.203104	-2.9698e-10
8664918	chr16:8664918:T:C	1.12148e-08	-1.63725	-1.16162
8664932	chr16:8664932:G:A	6.43601e-08	-1.49835e-10	-1.05161
8665186	chr16:8665186:G:C	9.7998e-08	-1.49835e-10	-0.631161
8665220	chr16:8665220:C:T	5.14912e-08	-1.49835e-10	-1.2747
8665260	chr16:8665260:C:T	5.13813e-08	-1.49835e-10	-1.27683
8665382	chr16:8665382:G:A	1.09006e-08	-1.67364	-1.15365
8665574	chr16:8665574:T:A	8.79605e-08	-1.49835e-10	-0.73922
8665928	chr16:8665928:A:T	5.35153e-08	-1.49835e-10	-1.23614
8665970	chr16:8665970:T:G	1.23732e-08	-1.50865	-1.19193
8666446	chr16:8666446:A:G	5.1502e-08	-1.49835e-10	-1.27449
8666457	chr16:8666457:A:G	2.40586e-08	-1.48656	-0.549058
8666497	chr16:8666497:G:A	5.17146e-08	-1.49835e-10	-1.27037
8666847	chr16:8666847:T:C	9.57828e-09	-1.68251	-1.2741
8666865	chr16:8666865:C:T	8.14909e-08	-1.49835e-10	-0.815617
8666873	chr16:8666873:G:A	5.56095e-08	-1.49835e-10	-1.19775
8666876	chr16:8666876:T:C	1.25897e-07	-1.49835e-10	-0.380646
8666907	chr16:8666907:C:T	2.21431e-08	-1.54096	-0.577622
8666918	chr16:8666918:C:T	1.05004e-08	-1.68723	-1.17746
8667100	chr16:8667100:C:A	5.87867e-08	-1.14219	-2.9698e-10
8667417	chr16:8667417:G:A	1.06539e-08	-1.68338	-1.1668
8667421	chr16:8667421:A:G	7.13351e-08	-1.49835e-10	-0.94872
8667479	chr16:8667479:C:T	1.12282e-08	-1.6353	-1.16239
8667587	chr16:8667587:G:A	1.17295e-08	-1.60462	-1.14938
8667835	chr16:8667835:G:A	1.06128e-08	-1.58422	-1.26983
8667892	chr16:8667892:A:T	1.09831e-08	-1.58564	-1.2341
8668209	chr16:8668209:C:T	5.63183e-08	-1.49835e-10	-1.18509
8668469	chr16:8668469:C:T	1.07662e-08	-1.56497	-1.27472
8668509	chr16:8668509:C:A	1.5856e-08	-1.33191	-1.12065
8668566	chr16:8668566:T:C	6.95762e-08	-1.49835e-10	-0.973686
8668803	chr16:8668803:A:G	9.22685e-08	-1.49835e-10	-0.691405
8669024	chr16:8669024:AAGAAAGAAAGAC:A	1.1524e-07	-1.49835e-10	-0.469092
8669041	chr16:8669041:AG:A	5.1988e-08	-1.49835e-10	-1.26509
8669082	chr16:8669082:A:G	5.19562e-08	-1.49835e-10	-1.26571
8669106	chr16:8669106:T:G	9.59477e-08	-1.56695	0.914644
8669343	chr16:8669343:G:A	5.19509e-08	-1.49835e-10	-1.26581
8669373	chr16:8669373:A:AC	1.05961e-08	-1.65885	-1.19677
8669409	chr16:8669409:C:T	3.34243e-08	-1.70682	-2.9698e-10
8669431	chr16:8669431:T:C	2.70999e-08	-1.56898	-0.347594
8669555	chr16:8669555:G:A	1.08538e-08	-1.63424	-1.19735
8669574	chr16:8669574:C:T	1.07477e-08	-1.64419	-1.19722
8669711	chr16:8669711:G:A	7.04054e-08	-1.49835e-10	-0.961839
8669751	chr16:8669751:C:T	1.11476e-08	-1.57537	-1.22952
8669829	chr16:8669829:C:T	2.70259e-08	-1.53932	-0.379989
8669858	chr16:8669858:T:C	3.77378e-08	-1.30317	-0.282277
8669900	chr16:8669900:A:G	9.71914e-08	-1.49835e-10	-0.639426
8669963	chr16:8669963:C:T	5.51045e-08	-1.49835e-10	-1.20688
8670282	chr16:8670282:G:A	1.37421e-08	-1.67791	-0.917737
8670287	chr16:8670287:A:C	9.64666e-09	-1.68579	-1.2637
8670342	chr16:8670342:C:T	5.74598e-08	-1.41546	0.25044
8670461	chr16:8670461:C:T	1.19338e-08	-1.56872	-1.16801
8670571	chr16:8670571:T:C	1.58092e-08	-1.46771	-0.987808
8670696	chr16:8670696:C:A	9.3341e-09	-1.70544	-1.27699
8670940	chr16:8670940:T:C	5.15752e-08	-1.49835e-10	-1.27307
8671125	chr16:8671125:A:G	1.18374e-07	-1.49835e-10	-0.442261
8671159	chr16:8671159:A:T	1.60488e-07	-1.49835e-10	-0.137886
8671218	chr16:8671218:A:T	3.19405e-08	-1.37275	-0.379483
8671243	chr16:8671243:C:T	4.48013e-08	-1.40751	-0.00636016
8671248	chr16:8671248:C:T	7.34818e-08	-1.49835e-10	-0.919071
8671397	chr16:8671397:A:G	7.35672e-08	-1.49835e-10	-0.917909
8671478	chr16:8671478:A:G	6.97967e-08	-1.49835e-10	-0.970522
8671796	chr16:8671796:C:T	1.76808e-08	-1.15592	-1.18771
8671883	chr16:8671883:C:T	2.36457e-08	-1.04416	-1.00876
8671909	chr16:8671909:G:A	9.30332e-08	-1.49835e-10	-0.683152
8672003	chr16:8672003:TA:T	7.86233e-08	-1.49835e-10	-0.851441
8672282	chr16:8672282:T:C	2.09514e-08	-1.58119	-0.592712
8672287	chr16:8672287:T:A	7.39458e-08	-1.49835e-10	-0.912776
8672372	chr16:8672372:T:G	1.02072e-07	-1.13398	0.543545
8672553	chr16:8672553:ACCACAC:A	7.39566e-08	-1.49835e-10	-0.912629
8672852	chr16:8672852:A:G	2.2022e-08	-1.49996	-0.624109
8672917	chr16:8672917:A:G	1.17368e-08	-1.69285	-1.06053
8673136	chr16:8673136:G:A	3.80798e-08	-1.38649	-0.189934
8673229	chr16:8673229:A:C	2.259e-08	-1.42851	-0.670094
8673354	chr16:8673354:G:A	5.02943e-08	-1.29822	-2.9698e-10
8674021	chr16:8674021:G:A	2.443e-08	-1.27812	-0.742181
8674465	chr16:8674465:C:T	2.83649e-08	-1.32356	-0.5474
8674944	chr16:8674944:T:C	2.21346e-08	-1.24345	-0.875515
8675030	chr16:8675030:T:C	1.15321e-07	-1.49835e-10	-0.468392
8675337	chr16:8675337:T:A	1.79225e-07	-1.49835e-10	-0.0274686
8675710	chr16:8675710:C:A	6.09527e-08	-1.70733	0.601324
8675711	chr16:8675711:A:C	6.09096e-08	-1.70658	0.59986
8675769	chr16:8675769:G:A	4.45397e-08	-1.52999	0.110267
8675776	chr16:8675776:G:A	2.10459e-08	-1.29178	-0.877619
8676172	chr16:8676172:G:A	1.11476e-08	-1.69205	-1.11283
8676245	chr16:8676245:G:A	3.31557e-08	-1.43842	-0.276474
8676335	chr16:8676335:A:T	1.09881e-08	-1.69331	-1.12598
8676995	chr16:8676995:A:T	1.32945e-08	-1.61425	-1.01451
8677470	chr16:8677470:C:T	9.98609e-09	-1.64341	-1.2715
8677592	chr16:8677592:G:A	2.05411e-08	-1.34742	-0.846265
8677911	chr16:8677911:C:T	1.04652e-08	-1.69316	-1.17489
8677938	chr16:8677938:A:G	3.18662e-08	-1.30879	-0.445772
8677975	chr16:8677975:C:A	1.24072e-07	-1.49835e-10	-0.395245
8678435	chr16:8678435:A:G	7.48983e-08	-1.49835e-10	-0.899977
8678460	chr16:8678460:A:T	7.72443e-08	-1.49835e-10	-0.869136
8678487	chr16:8678487:C:G	7.41618e-08	-1.49835e-10	-0.909859
8678496	chr16:8678496:G:A	1.11227e-07	-1.49835e-10	-0.504539
8678712	chr16:8678712:T:C	8.78984e-08	-1.49835e-10	-0.739926
8678720	chr16:8678720:T:C	9.44301e-09	-1.6954	-1.27543
8678756	chr16:8678756:G:A	1.09703e-08	-1.64104	-1.17987
8678936	chr16:8678936:A:C	9.55798e-09	-1.68182	-1.27691
8678938	chr16:8678938:A:G	9.54866e-09	-1.6828	-1.27691
8679092	chr16:8679092:C:G	9.95002e-09	-1.69481	-1.22373
8679214	chr16:8679214:A:T	8.45238e-08	-1.49835e-10	-0.779076
8679454	chr16:8679454:C:A	9.39177e-09	-1.70239	-1.27389
8679455	chr16:8679455:C:T	7.81737e-08	-1.49835e-10	-0.857175
8679485	chr16:8679485:A:T	9.79448e-09	-1.69774	-1.23655
8679828	chr16:8679828:G:A	1.95023e-08	-1.37116	-0.874418
8679883	chr16:8679883:T:C	9.55461e-09	-1.68999	-1.2691
8680302	chr16:8680302:T:C	9.44125e-09	-1.69405	-1.27697
8680669	chr16:8680669:C:T	1.06064e-07	-1.49835e-10	-0.552067
8680721	chr16:8680721:C:T	9.97469e-09	-1.65782	-1.25824
8680928	chr16:8680928:G:A	4.22916e-07	-0.886779	1.71785
8681604	chr16:8681604:T:C	9.34299e-09	-1.70898	-1.2725
8681841	chr16:8681841:C:G	1.14583e-07	-1.49835e-10	-0.474805
8681982	chr16:8681982:C:T	9.41771e-08	-1.49835e-10	-0.670931
8682222	chr16:8682222:CACACAG:C	4.92039e-08	-1.32014	-2.9698e-10
8682224	chr16:8682224:CACAG:C	3.846e-08	-0.653523	-0.912966
8682245	chr16:8682245:G:C	3.68161e-07	-1.0225	1.71491
8682403	chr16:8682403:T:C	1.56144e-08	-1.66159	-0.806321
8682487	chr16:8682487:G:C	1.06349e-08	-1.59107	-1.2609
8682552	chr16:8682552:C:G	1.42237e-08	-1.7053	-0.855895
8682699	chr16:8682699:C:T	1.32375e-08	-1.70889	-0.92416
8682700	chr16:8682700:A:G	1.05855e-08	-1.70708	-1.14954
8682719	chr16:8682719:G:C	1.15086e-07	-1.49835e-10	-0.470428
8683127	chr16:8683127:G:A	1.35256e-08	-1.70366	-0.907867
8683260	chr16:8683260:C:A	1.01417e-08	-1.70951	-1.18994
8683564	chr16:8683564:G:A	1.39132e-08	-1.6316	-0.951669
8683568	chr16:8683568:G:A	1.27271e-07	-1.49835e-10	-0.369787
8683570	chr16:8683570:G:A	8.34406e-08	-1.49835e-10	-0.791973
8683600	chr16:8683600:T:A	1.03965e-08	-1.70954	-1.1651
8683623	chr16:8683623:T:C	1.23785e-08	-1.62456	-1.07559
8683706	chr16:8683706:G:T	1.13085e-08	-1.65268	-1.13788
8683750	chr16:8683750:A:G	1.18037e-08	-1.64968	-1.09802
8683770	chr16:8683770:C:A	1.3145e-08	-1.63522	-1.00485
8683787	chr16:8683787:T:G	1.19135e-08	-1.6511	-1.08733
8683803	chr16:8683803:A:G	1.19482e-08	-1.64861	-1.08692
8683822	chr16:8683822:T:C	1.1952e-08	-1.65066	-1.08455
8683824	chr16:8683824:A:G	1.1949e-08	-1.65113	-1.08433
8684111	chr16:8684111:C:T	1.2094e-07	-1.49835e-10	-0.420813
8684122	chr16:8684122:T:C	1.2746e-07	-1.49835e-10	-0.368309
8684230	chr16:8684230:C:G	1.22375e-08	-1.64908	-1.06252
8684304	chr16:8684304:G:A	1.02973e-07	-1.49835e-10	-0.581642
8684492	chr16:8684492:G:C	5.43008e-08	-1.49835e-10	-1.22157
8684586	chr16:8684586:A:G	1.98024e-07	-1.49835e-10	0.0722778
8685384	chr16:8685384:T:C	9.35008e-09	-1.70496	-1.27576
8685389	chr16:8685389:C:T	3.47746e-08	-1.66722	-2.9698e-10
8685633	chr16:8685633:G:A	1.33945e-08	-1.55493	-1.06633
8685663	chr16:8685663:A:G	1.67548e-08	-1.58814	-0.809283
8685733	chr16:8685733:C:A	1.1619e-08	-1.66932	-1.09414
8685749	chr16:8685749:G:A	8.93343e-08	-1.49835e-10	-0.723722
8685828	chr16:8685828:C:G	9.60308e-09	-1.6772	-1.27682
8685940	chr16:8685940:A:C	1.99509e-08	-1.14339	-1.07945
8686287	chr16:8686287:A:G	1.0544e-08	-1.61609	-1.24445
8687043	chr16:8687043:G:A	5.28435e-08	-1.49835e-10	-1.24877
8687165	chr16:8687165:G:C	2.13455e-08	-1.40441	-0.750857
8687178	chr16:8687178:G:A	5.56874e-08	-1.49835e-10	-1.19636
8687503	chr16:8687503:C:T	1.02423e-07	-1.49835e-10	-0.586993
8687908	chr16:8687908:T:G	1.0222e-07	-0.588984	-2.9698e-10
8688274	chr16:8688274:G:T	5.92312e-08	-1.49835e-10	-1.13466
8688379	chr16:8688379:C:G	2.03731e-08	-1.16126	-1.04063
8688568	chr16:8688568:A:G	1.91483e-08	-1.55882	-0.70507
8688676	chr16:8688676:C:T	3.61738e-08	-1.62777	-2.9698e-10
8688705	chr16:8688705:A:G	5.35532e-08	-1.49835e-10	-1.23543
8688713	chr16:8688713:G:A	1.91658e-08	-1.03918	-1.2238
8688721	chr16:8688721:G:A	1.91034e-08	-1.03227	-1.23397
8688835	chr16:8688835:T:C	6.35161e-08	-1.49835e-10	-1.06481
8688847	chr16:8688847:G:T	9.17095e-08	-1.49835e-10	-0.697482
8688971	chr16:8688971:T:A	1.70367e-08	-1.10376	-1.27698
8689100	chr16:8689100:T:C	4.54985e-08	-0.252702	-1.14573
8689114	chr16:8689114:G:A	4.31662e-08	-0.174059	-1.27699
8689167	chr16:8689167:T:C	2.65169e-08	-1.32735	-0.610977
8689281	chr16:8689281:A:T	6.41446e-08	-1.05497	-2.9698e-10
8689486	chr16:8689486:G:T	1.01745e-07	-1.49835e-10	-0.593641
8689506	chr16:8689506:GAATTC:G	5.97708e-08	-1.49835e-10	-1.12559
8689634	chr16:8689634:T:C	4.05441e-08	-0.236827	-1.27689
8689660	chr16:8689660:G:C	1.80999e-08	-1.20612	-1.11408
8689741	chr16:8689741:A:C	1.87008e-08	-1.23561	-1.05193
8689795	chr16:8689795:C:T	1.8416e-07	-1.49835e-10	-0.000301958
8690191	chr16:8690191:A:G	8.86644e-08	-1.49835e-10	-0.73125
8690354	chr16:8690354:G:A	8.75716e-08	-1.49835e-10	-0.743652
8690609	chr16:8690609:C:T	1.96766e-08	-1.34759	-0.889086
8690897	chr16:8690897:G:C	3.45666e-08	-1.67322	-2.9698e-10
8690904	chr16:8690904:T:C	1.71902e-08	-1.2208	-1.15097
8690990	chr16:8690990:C:T	3.89324e-08	-0.932438	-0.621842
8691348	chr16:8691348:C:T	6.1141e-08	-1.49835e-10	-1.10293
8691369	chr16:8691369:T:A	1.09764e-07	-1.49835e-10	-0.517774
8691604	chr16:8691604:A:T	4.47623e-08	-0.49646	-0.918282
8691704	chr16:8691704:GT:G	4.49349e-08	-0.484292	-0.926602
8692075	chr16:8692075:C:T	6.46911e-08	-1.49835e-10	-1.04648
8692143	chr16:8692143:C:T	3.5887e-08	-1.63573	-2.9698e-10
8692231	chr16:8692231:AT:A	8.97193e-08	-1.49835e-10	-0.719422
8692273	chr16:8692273:C:T	4.37675e-08	-0.208595	-1.22862
8692289	chr16:8692289:G:C	6.39315e-08	-1.49835e-10	-1.0583
8692293	chr16:8692293:A:G	9.72449e-08	-0.638876	-2.9698e-10
8692354	chr16:8692354:C:T	9.10474e-08	-1.49835e-10	-0.704728
8692362	chr16:8692362:C:A	9.39007e-08	-1.49835e-10	-0.67387
8692566	chr16:8692566:A:G	1.23065e-07	-1.49835e-10	-0.403398
8692605	chr16:8692605:T:C	8.87427e-08	-1.49835e-10	-0.730368
8692729	chr16:8692729:C:G	5.86746e-08	-1.49835e-10	-1.1441
8692875	chr16:8692875:A:T	5.43812e-08	-1.49835e-10	-1.22009
8692892	chr16:8692892:T:C	8.83044e-08	-1.49835e-10	-0.735318
8692915	chr16:8692915:G:A	8.73214e-08	-1.49835e-10	-0.746512
8693071	chr16:8693071:TC:T	8.65597e-08	-1.49835e-10	-0.755274
8693104	chr16:8693104:C:T	2.38508e-08	-1.13718	-0.907111
8693115	chr16:8693115:A:G	8.70804e-08	-1.49835e-10	-0.749276
8693135	chr16:8693135:T:G	8.43195e-08	-1.49835e-10	-0.781495
8693143	chr16:8693143:C:G	8.53265e-08	-1.49835e-10	-0.769623
8693317	chr16:8693317:T:C	5.42422e-08	-1.49835e-10	-1.22265
8693532	chr16:8693532:G:A	1.1523e-07	-1.49835e-10	-0.469177
8693746	chr16:8693746:A:G	8.72214e-08	-1.49835e-10	-0.747658
8694158	chr16:8694158:T:C	8.22547e-08	-1.49835e-10	-0.806287
8694372	chr16:8694372:T:A	7.43426e-08	-1.49835e-10	-0.907425
8694553	chr16:8694553:T:C	1.56242e-08	-1.41566	-1.05163
8694592	chr16:8694592:G:A	7.10205e-08	-1.49835e-10	-0.95314
8694842	chr16:8694842:G:A	7.73869e-08	-1.49835e-10	-0.867291
8694886	chr16:8694886:C:G	1.18218e-07	-1.49835e-10	-0.443581
8695075	chr16:8695075:A:G	7.69982e-08	-1.49835e-10	-0.872326
8695367	chr16:8695367:T:C	7.35676e-08	-1.49835e-10	-0.917903
8695590	chr16:8695590:C:T	1.30249e-07	-1.49835e-10	-0.346657
8695806	chr16:8695806:A:G	8.39006e-08	-1.49835e-10	-0.786476
8695875	chr16:8695875:G:A	3.74628e-08	-1.59276	-2.9698e-10
8696024	chr16:8696024:C:T	9.77136e-08	-1.49835e-10	-0.634068
8696030	chr16:8696030:A:G	7.57426e-08	-1.49835e-10	-0.888768
8696066	chr16:8696066:C:T	7.60308e-08	-1.49835e-10	-0.884969
8696067	chr16:8696067:G:A	1.8579e-08	-1.41847	-0.875612
8696177	chr16:8696177:A:G	7.66835e-08	-1.49835e-10	-0.876422
8696342	chr16:8696342:G:A	2.86739e-08	-0.830175	-1.02995
8696478	chr16:8696478:C:T	3.52041e-08	-1.65495	-2.9698e-10
8696489	chr16:8696489:G:A	5.1241e-08	-1.27957	-2.9698e-10
8696518	chr16:8696518:T:G	4.75355e-08	-1.28053	-0.074096
8696797	chr16:8696797:G:C	6.83405e-08	-0.991606	-2.9698e-10
8697027	chr16:8697027:C:T	1.78354e-08	-1.21504	-1.11988
8697067	chr16:8697067:C:T	7.35151e-08	-1.49835e-10	-0.918617
8697075	chr16:8697075:G:T	6.79944e-08	-1.49835e-10	-0.996683
8697508	chr16:8697508:G:T	5.65185e-08	-1.49835e-10	-1.18154
8697569	chr16:8697569:C:A	1.37373e-08	-1.37031	-1.22568
8698055	chr16:8698055:C:T	1.42442e-08	-1.30196	-1.2578
8698187	chr16:8698187:T:C	5.31805e-08	-1.49835e-10	-1.24242
8698200	chr16:8698200:G:A	1.30724e-08	-1.41954	-1.22606
8698359	chr16:8698359:G:C	5.27133e-08	-1.49835e-10	-1.25124
8698485	chr16:8698485:C:T	9.25019e-08	-1.49835e-10	-0.688879
8698504	chr16:8698504:T:C	7.77719e-08	-0.862328	-2.9698e-10
8698735	chr16:8698735:A:G	2.38528e-08	-1.6793	-0.364909
8698822	chr16:8698822:T:G	2.92484e-08	-1.68099	-0.159292
8698977	chr16:8698977:T:C	5.26434e-08	-1.49835e-10	-1.25257
8699015	chr16:8699015:C:G	5.44942e-08	-1.49835e-10	-1.21801
8699229	chr16:8699229:T:C	8.56964e-08	-1.49835e-10	-0.765298
8699322	chr16:8699322:TA:T	3.04691e-08	-1.69614	-0.103251
8699353	chr16:8699353:G:A	8.70752e-08	-1.49835e-10	-0.749336
8699527	chr16:8699527:C:T	5.28338e-08	-1.49835e-10	-1.24896
8699536	chr16:8699536:T:C	5.25587e-08	-1.49835e-10	-1.25418
8699631	chr16:8699631:G:A	5.17972e-08	-1.49835e-10	-1.26877
8699684	chr16:8699684:C:A	5.99102e-08	-1.49835e-10	-1.12326
8700146	chr16:8700146:T:C	5.24827e-08	-1.49835e-10	-1.25563
8700153	chr16:8700153:C:T	1.43366e-08	-1.61601	-0.93728
8700156	chr16:8700156:AC:A	5.21677e-08	-1.49835e-10	-1.26164
8700377	chr16:8700377:G:A	5.21335e-08	-1.49835e-10	-1.2623
8700395	chr16:8700395:G:A	5.36488e-08	-1.49835e-10	-1.23365
8700435	chr16:8700435:C:T	5.43725e-08	-1.49835e-10	-1.22025
8700440	chr16:8700440:G:A	5.40245e-08	-1.49835e-10	-1.22667
8700517	chr16:8700517:T:C	5.23504e-08	-1.49835e-10	-1.25815
8700701	chr16:8700701:G:A	5.50284e-08	-1.49835e-10	-1.20826
8700718	chr16:8700718:C:A	1.19997e-07	-1.49835e-10	-0.428643
8700783	chr16:8700783:A:T	6.10265e-08	-1.49835e-10	-1.1048
8700938	chr16:8700938:T:C	6.23759e-08	-1.49835e-10	-1.08293
8700943	chr16:8700943:T:G	5.22043e-08	-1.49835e-10	-1.26094
8701021	chr16:8701021:TCTG:T	6.93018e-08	-1.49835e-10	-0.977637
8701127	chr16:8701127:G:A	1.21156e-08	-1.68386	-1.03775
8701375	chr16:8701375:G:A	7.03532e-08	-1.49835e-10	-0.96258
8701577	chr16:8701577:C:T	5.79394e-08	-1.49835e-10	-1.15671
8701626	chr16:8701626:T:C	5.16573e-08	-1.49835e-10	-1.27148
8701884	chr16:8701884:C:T	5.17635e-08	-1.49835e-10	-1.26942
8702047	chr16:8702047:G:A	5.19307e-08	-1.49835e-10	-1.2662
8702072	chr16:8702072:A:C	2.3112e-08	-1.62142	-0.454335
8702505	chr16:8702505:G:A	2.74248e-08	-1.65438	-0.250276
8702532	chr16:8702532:C:A	4.39694e-08	-0.675009	-0.757604
8702715	chr16:8702715:T:TG	1.59718e-08	-1.23323	-1.21205
8702717	chr16:8702717:G:GT	5.33567e-08	-1.49835e-10	-1.23911
8702759	chr16:8702759:T:C	2.99504e-08	-1.61096	-0.2056
8702993	chr16:8702993:G:A	4.46821e-08	-1.41653	-2.9698e-10
8703103	chr16:8703103:G:C	5.14169e-08	-1.49835e-10	-1.27614
8703339	chr16:8703339:C:T	1.13072e-08	-1.54959	-1.24107
8703380	chr16:8703380:C:T	6.06793e-08	-1.49835e-10	-1.11051
8704064	chr16:8704064:T:C	5.3048e-08	-1.49835e-10	-1.24491
8704192	chr16:8704192:A:C	5.27655e-08	-1.49835e-10	-1.25025
8704243	chr16:8704243:T:C	1.25798e-07	-1.49835e-10	-0.381433
8704258	chr16:8704258:G:A	5.60479e-08	-1.49835e-10	-1.1899
8704379	chr16:8704379:C:T	5.1556e-08	-1.49835e-10	-1.27344
8704588	chr16:8704588:TC:T	2.31845e-08	-1.62621	-0.446414
8704671	chr16:8704671:C:A	1.11911e-08	-1.53923	-1.26176
8704680	chr16:8704680:A:G	1.58617e-08	-1.19369	-1.25851
8704899	chr16:8704899:T:C	6.82e-08	-1.49835e-10	-0.993663
8705344	chr16:8705344:T:G	1.54282e-08	-1.61336	-0.866554
8705546	chr16:8705546:T:C	3.31767e-08	-1.63647	-0.077789
8705615	chr16:8705615:G:C	3.9026e-08	-0.917738	-0.634143
8705698	chr16:8705698:G:T	5.53985e-08	-1.49835e-10	-1.20156
8705952	chr16:8705952:A:T	1.49463e-07	-1.49835e-10	-0.20906
8706144	chr16:8706144:G:A	5.64466e-08	-1.49835e-10	-1.18281
8706240	chr16:8706240:T:A	1.60982e-08	-1.38658	-1.05082
8706298	chr16:8706298:C:T	1.52636e-07	-1.49835e-10	-0.188054
8706408	chr16:8706408:A:AG	5.5333e-08	-1.49835e-10	-1.20274
8706486	chr16:8706486:G:T	2.43474e-08	-1.70607	-0.317614
8706721	chr16:8706721:G:C	3.3372e-08	-1.70839	-2.9698e-10
8707235	chr16:8707235:T:G	2.24881e-08	-0.965039	-1.13808
8707315	chr16:8707315:T:C	2.16639e-08	-0.995029	-1.14543
8707702	chr16:8707702:A:C	1.41679e-08	-1.48474	-1.08039
8707883	chr16:8707883:A:G	5.45461e-08	-1.49835e-10	-1.21706
8708094	chr16:8708094:T:C	5.14107e-08	-1.49835e-10	-1.27626
8708187	chr16:8708187:T:A	2.31375e-08	-0.8554	-1.21925
8708240	chr16:8708240:G:C	2.58139e-08	-1.70989	-0.255307
8708434	chr16:8708434:A:G	9.09799e-08	-1.49835e-10	-0.70547
8708530	chr16:8708530:A:G	1.90447e-08	-1.07634	-1.19298
8708590	chr16:8708590:C:T	1.19246e-08	-1.62346	-1.11404
8708596	chr16:8708596:T:G	5.24782e-08	-1.49835e-10	-1.25571
8708735	chr16:8708735:A:G	1.18494e-07	-1.49835e-10	-0.441244
8708895	chr16:8708895:C:T	2.11459e-08	-0.930574	-1.23409
8708926	chr16:8708926:A:G	2.16139e-08	-0.92248	-1.22029
8708975	chr16:8708975:C:T	1.42022e-08	-1.57531	-0.987395
8709147	chr16:8709147:A:G	2.01282e-08	-0.994297	-1.21969
8709208	chr16:8709208:C:T	2.10893e-08	-0.949075	-1.21827
8709238	chr16:8709238:C:CT	1.81233e-08	-1.04419	-1.27472
8709241	chr16:8709241:T:TC	5.23504e-08	-1.49835e-10	-1.25815
8709282	chr16:8709282:T:C	1.20809e-08	-1.63768	-1.0868
8709401	chr16:8709401:T:A	9.02067e-08	-0.714005	-2.9698e-10
8709447	chr16:8709447:C:T	5.13692e-08	-0.846221	-0.430848
8709465	chr16:8709465:C:T	5.69038e-08	-1.49835e-10	-1.17475
8709480	chr16:8709480:T:C	1.46383e-07	-1.49835e-10	-0.229882
8709526	chr16:8709526:A:T	1.43446e-08	-1.59233	-0.960406
8709764	chr16:8709764:A:C	2.06802e-08	-1.00887	-1.17806
8709885	chr16:8709885:G:A	2.43551e-08	-1.71005	-0.313321
8709888	chr16:8709888:A:G	2.22698e-08	-0.934849	-1.17803
8710032	chr16:8710032:T:C	1.13374e-08	-1.54999	-1.23801
8710056	chr16:8710056:G:A	5.97861e-08	-1.49835e-10	-1.12534
8710124	chr16:8710124:G:T	5.58619e-08	-1.49835e-10	-1.19323
8710235	chr16:8710235:A:C	3.90025e-08	-1.55248	-2.9698e-10
8710264	chr16:8710264:T:C	1.30658e-07	-1.49835e-10	-0.343528
8710332	chr16:8710332:T:C	4.93563e-08	-0.864029	-0.453013
8710472	chr16:8710472:T:C	2.18121e-08	-0.969937	-1.16371
8710510	chr16:8710510:G:A	1.75133e-08	-1.59673	-0.75642
8710565	chr16:8710565:C:T	1.40701e-08	-1.59673	-0.975321
8710814	chr16:8710814:A:T	4.55798e-08	-0.963466	-0.433178
8710826	chr16:8710826:C:T	9.60451e-09	-1.68018	-1.2737
8710909	chr16:8710909:A:G	1.3597e-07	-1.49835e-10	-0.303673
8711011	chr16:8711011:A:G	2.16897e-08	-0.969474	-1.1698
8711198	chr16:8711198:G:A	5.20706e-08	-1.49835e-10	-1.26351
8711326	chr16:8711326:CAGGT:C	5.24687e-08	-1.49835e-10	-1.25589
8711579	chr16:8711579:T:A	1.35226e-08	-1.62842	-0.983325
8711844	chr16:8711844:A:T	7.99693e-08	-0.834465	-2.9698e-10
8712564	chr16:8712564:T:C	2.06662e-08	-0.997135	-1.19047
8713048	chr16:8713048:G:A	5.13733e-08	-1.49835e-10	-1.27699
8713065	chr16:8713065:A:G	1.00664e-08	-1.63083	-1.27607
8713211	chr16:8713211:T:C	1.53969e-08	-1.64935	-0.832589
8713458	chr16:8713458:C:T	1.28534e-08	-1.505	-1.1575
8713600	chr16:8713600:C:T	5.15091e-08	-1.49835e-10	-1.27435
8713714	chr16:8713714:C:T	1.28853e-08	-1.64077	-1.01926
8713841	chr16:8713841:C:T	5.2476e-08	-1.49835e-10	-1.25575
8714309	chr16:8714309:A:G	1.16506e-07	-1.49835e-10	-0.458164
8714316	chr16:8714316:A:G	1.21413e-07	-1.49835e-10	-0.416906
8714331	chr16:8714331:T:C	1.2153e-08	-1.44168	-1.27686
8714413	chr16:8714413:C:A	9.41035e-09	-1.69821	-1.27609
8714495	chr16:8714495:T:A	3.64744e-08	-0.369514	-1.24998
8714618	chr16:8714618:G:C	1.30935e-08	-1.39702	-1.24697
8714803	chr16:8714803:G:A	1.9084e-08	-1.57014	-0.697117
8714875	chr16:8714875:C:T	1.14309e-08	-1.70683	-1.07295
8715076	chr16:8715076:C:A	5.23688e-08	-1.49835e-10	-1.2578
8715088	chr16:8715088:A:G	9.39682e-09	-1.70722	-1.26852
8715098	chr16:8715098:G:A	7.80485e-08	-1.49835e-10	-0.858777
8715142	chr16:8715142:A:G	1.34624e-08	-1.49188	-1.12433
8715210	chr16:8715210:T:G	1.69329e-08	-1.17706	-1.20979
8715442	chr16:8715442:A:T	1.72024e-08	-1.17596	-1.1951
8715524	chr16:8715524:G:A	1.81707e-08	-1.11548	-1.20082
8715575	chr16:8715575:A:G	1.45893e-08	-1.63159	-0.904234
8715764	chr16:8715764:AT:A	5.24205e-08	-1.49835e-10	-1.25681
8715845	chr16:8715845:T:C	1.00277e-08	-1.63606	-1.2747
8715856	chr16:8715856:A:G	9.32901e-09	-1.70997	-1.27301
8715897	chr16:8715897:GA:G	1.92147e-08	-1.06558	-1.19486
8715951	chr16:8715951:G:C	5.2493e-08	-1.49835e-10	-1.25543
8716047	chr16:8716047:G:T	5.2475e-08	-1.49835e-10	-1.25577
8716186	chr16:8716186:C:A	7.81693e-08	-1.49835e-10	-0.857231
8716325	chr16:8716325:A:G	5.32873e-08	-1.49835e-10	-1.24041
8716328	chr16:8716328:T:C	6.45233e-08	-1.49835e-10	-1.04908
8716466	chr16:8716466:A:G	1.08837e-08	-1.56829	-1.26056
8716467	chr16:8716467:C:T	6.04559e-08	-1.49835e-10	-1.11419
8716710	chr16:8716710:G:A	5.44993e-08	-1.49835e-10	-1.21792
8716862	chr16:8716862:G:A	5.18005e-08	-1.49835e-10	-1.26871
8716974	chr16:8716974:A:T	5.16742e-08	-1.49835e-10	-1.27115
8717107	chr16:8717107:T:C	1.38756e-08	-1.66991	-0.916071
8717157	chr16:8717157:G:A	5.31927e-08	-1.49835e-10	-1.24219
8717172	chr16:8717172:C:T	3.28019e-07	0.576964	-2.9698e-10
8717222	chr16:8717222:G:A	5.15378e-08	-1.49835e-10	-1.27379
8717223	chr16:8717223:A:G	1.05732e-08	-1.59587	-1.26191
8717461	chr16:8717461:A:G	5.68833e-08	-1.49835e-10	-1.17511
8717582	chr16:8717582:A:T	1.1392e-08	-1.54398	-1.23921
8717745	chr16:8717745:C:T	6.14709e-08	-1.49835e-10	-1.09754
8717783	chr16:8717783:G:A	1.10346e-08	-1.57998	-1.2351
8717918	chr16:8717918:A:G	1.55823e-08	-1.46751	-1.00246
8717935	chr16:8717935:C:G	8.25473e-08	-1.49835e-10	-0.802737
8717985	chr16:8717985:C:T	2.25486e-08	-1.25882	-0.841615
8718129	chr16:8718129:C:T	6.5092e-08	-0.107454	-0.932853
8718335	chr16:8718335:A:G	5.20066e-08	-1.49835e-10	-1.26474
8718957	chr16:8718957:A:G	1.09818e-08	-1.62382	-1.19605
8719430	chr16:8719430:G:T	2.25503e-08	-1.37977	-0.720587
8719684	chr16:8719684:T:C	1.98784e-08	-1.12294	-1.10353
8719925	chr16:8719925:C:T	5.21067e-08	-1.49835e-10	-1.26281
8720065	chr16:8720065:G:A	1.37607e-08	-1.32733	-1.26696
8720315	chr16:8720315:T:C	1.56529e-08	-1.46012	-1.00533
8720370	chr16:8720370:T:C	1.55056e-08	-1.45322	-1.02169
8720565	chr16:8720565:A:G	6.72552e-08	-1.49835e-10	-1.00761
8720744	chr16:8720744:C:G	5.23202e-08	-1.49835e-10	-1.25873
8720909	chr16:8720909:G:A	8.43166e-08	-1.49835e-10	-0.781529
8721018	chr16:8721018:G:C	8.18274e-08	-1.49835e-10	-0.811497
8721020	chr16:8721020:G:T	9.30658e-08	-1.49835e-10	-0.682801
8721081	chr16:8721081:A:G	4.21781e-08	-1.27108	-0.203126
8721143	chr16:8721143:G:A	1.66113e-08	-1.65307	-0.752951
8721401	chr16:8721401:C:G	2.22743e-08	-1.51574	-0.596932
8721553	chr16:8721553:C:A	1.00419e-08	-1.64333	-1.26601
8721925	chr16:8721925:A:T	6.6823e-08	-1.49835e-10	-1.01406
8722105	chr16:8722105:T:C	2.26181e-08	-1.40912	-0.688236
8722278	chr16:8722278:C:T	9.29773e-09	-1.70957	-1.27677
8722523	chr16:8722523:T:C	5.1405e-08	-1.49835e-10	-1.27637
8722590	chr16:8722590:C:T	2.19263e-08	-1.14893	-0.979495
8722666	chr16:8722666:T:C	6.06079e-08	-1.49835e-10	-1.11168
8722704	chr16:8722704:G:A	5.23243e-08	-1.49835e-10	-1.25865
8722955	chr16:8722955:C:G	1.47202e-08	-1.4498	-1.07709
8723088	chr16:8723088:C:A	6.46874e-08	-1.49835e-10	-1.04654
8723525	chr16:8723525:C:T	6.02297e-08	-1.49835e-10	-1.11794
8724009	chr16:8724009:T:G	8.72786e-08	-0.747002	-2.9698e-10
8724268	chr16:8724268:A:G	5.86998e-08	-1.49835e-10	-1.14367
8724585	chr16:8724585:G:A	1.09573e-08	-1.5649	-1.2572
8724813	chr16:8724813:TGAA:T	7.88933e-08	-1.49835e-10	-0.848012
8724860	chr16:8724860:C:G	1.01014e-08	-1.62648	-1.27695
8725070	chr16:8725070:C:T	1.04304e-08	-1.66075	-1.21063
8725158	chr16:8725158:T:C	5.24128e-08	-1.49835e-10	-1.25696
8725418	chr16:8725418:T:C	1.71145e-08	-1.09937	-1.27681
8725511	chr16:8725511:A:G	1.50256e-08	-1.29599	-1.21037
8725620	chr16:8725620:C:T	4.54575e-08	-1.52996	0.130625
8725915	chr16:8725915:A:G	2.17849e-08	-1.66413	-0.470763
8725969	chr16:8725969:A:G	5.88774e-08	-1.49835e-10	-1.14065
8726310	chr16:8726310:G:A	9.51099e-09	-1.70906	-1.2546
8726441	chr16:8726441:T:TA	1.05095e-08	-1.70706	-1.15677
8726452	chr16:8726452:T:A	2.58394e-08	-1.00297	-0.961242
8726480	chr16:8726480:T:G	9.65422e-09	-1.68057	-1.26815
8726645	chr16:8726645:A:G	6.01552e-07	-1.70024	2.88364
8726760	chr16:8726760:A:G	1.2577e-08	-1.57656	-1.10768
8726797	chr16:8726797:C:T	3.14186e-08	-1.65033	-0.118373
8726845	chr16:8726845:C:T	5.51679e-08	-0.294584	-0.911142
8727101	chr16:8727101:G:C	2.40609e-06	-1.49835e-10	2.56965
8727160	chr16:8727160:G:A	4.14111e-07	-1.70964	2.51967
8727662	chr16:8727662:A:G	5.24307e-08	-1.49835e-10	-1.25662
8727847	chr16:8727847:T:C	3.39928e-08	-1.68996	-2.9698e-10
8727960	chr16:8727960:A:G	3.43499e-08	-1.67951	-2.9698e-10
8727972	chr16:8727972:G:A	5.1808e-08	-1.49835e-10	-1.26856
8728122	chr16:8728122:G:C	1.82986e-08	-1.6562	-0.653083
8728145	chr16:8728145:G:T	4.03362e-06	-1.49835e-10	3.08631
8728164	chr16:8728164:A:G	3.77261e-07	-1.70698	2.42381
8728187	chr16:8728187:G:A	8.37234e-07	-1.7036	3.21759
8728207	chr16:8728207:G:C	1.04506e-08	-1.69632	-1.17312
8728416	chr16:8728416:T:C	5.13506e-07	-1.49835e-10	1.02515
8728445	chr16:8728445:C:T	5.15423e-08	-1.49835e-10	-1.27371
8728665	chr16:8728665:G:A	1.14618e-08	-1.67262	-1.10446
8728695	chr16:8728695:A:G	1.18862e-08	-1.66697	-1.07377
8729086	chr16:8729086:T:C	8.89327e-08	0.280061	-1.00829
8729122	chr16:8729122:C:T	6.01014e-08	-1.49835e-10	-1.12007
8729148	chr16:8729148:A:AAT	9.81015e-09	-1.69027	-1.24243
8729267	chr16:8729267:G:A	1.15221e-08	-1.66911	-1.10273
8729311	chr16:8729311:A:ACAAAAT	2.25866e-08	-0.828256	-1.2705
8729884	chr16:8729884:G:C	5.66158e-08	-1.49835e-10	-1.17982
8730293	chr16:8730293:T:C	1.67988e-08	-1.27219	-1.12261
8730686	chr16:8730686:G:C	1.03916e-08	-1.70867	-1.16645
8730803	chr16:8730803:G:A	5.90037e-08	-1.49835e-10	-1.13851
8730833	chr16:8730833:C:T	1.60505e-08	-1.44091	-0.999462
8731185	chr16:8731185:A:T	6.76696e-08	-1.49835e-10	-1.00147
8731427	chr16:8731427:G:C	2.56736e-06	-1.49835e-10	2.63453
8731670	chr16:8731670:G:C	1.10925e-08	-1.54455	-1.26529
8731811	chr16:8731811:C:T	5.57523e-08	-1.49835e-10	-1.19519
8731825	chr16:8731825:C:T	1.00931e-08	-1.64376	-1.26049
8731833	chr16:8731833:T:A	5.66792e-08	-1.49835e-10	-1.1787
8731837	chr16:8731837:T:TCA	5.66449e-08	-1.49835e-10	-1.17931
8731867	chr16:8731867:T:C	5.70983e-08	-1.49835e-10	-1.17133
8731906	chr16:8731906:T:G	2.77538e-07	1.67958	-1.26974
8732025	chr16:8732025:T:TTA	1.34532e-08	-1.34766	-1.26924
8732085	chr16:8732085:T:G	5.78667e-08	-1.49835e-10	-1.15797
8732327	chr16:8732327:T:C	7.09875e-08	-1.49835e-10	-0.953604
8732398	chr16:8732398:T:C	5.19012e-08	-1.49835e-10	-1.26677
8732680	chr16:8732680:T:G	1.61969e-07	-0.315411	0.18671
8732698	chr16:8732698:G:A	1.02549e-08	-1.63859	-1.24976
8733033	chr16:8733033:CCCCA:C	5.30121e-07	-1.49835e-10	1.057
8733153	chr16:8733153:G:A	5.75501e-08	-1.49835e-10	-1.16345
8733363	chr16:8733363:G:A	8.12486e-08	-1.49835e-10	-0.818595
8733632	chr16:8733632:C:G	5.84579e-08	-1.49835e-10	-1.1478
8733714	chr16:8733714:G:A	1.31593e-07	0.880202	-1.2166
8733867	chr16:8733867:C:T	6.90548e-08	-1.49835e-10	-0.981208
8733892	chr16:8733892:T:C	1.14007e-07	-1.49835e-10	-0.479852
8733938	chr16:8733938:T:C	2.15433e-08	-1.07406	-1.07198
8734019	chr16:8734019:T:C	5.83984e-08	-1.49835e-10	-1.14882
8734061	chr16:8734061:C:T	1.15453e-07	-1.49835e-10	-0.467242
8734304	chr16:8734304:A:G	5.62091e-08	-1.49835e-10	-1.18703
8734341	chr16:8734341:T:A	5.74742e-08	-1.49835e-10	-1.16477
8734400	chr16:8734400:AAAAT:A	5.80773e-08	-1.49835e-10	-1.15433
8734421	chr16:8734421:T:A	5.61086e-08	-1.49835e-10	-1.18882
8734491	chr16:8734491:C:T	7.93213e-08	-1.49835e-10	-0.842602
8734553	chr16:8734553:T:C	5.52725e-08	-1.49835e-10	-1.20383
8734676	chr16:8734676:T:A	1.01996e-08	-1.70851	-1.18526
8734760	chr16:8734760:T:G	1.41289e-07	-1.49835e-10	-0.265303
8734826	chr16:8734826:G:A	4.02634e-07	0.819852	-0.0379312
8734842	chr16:8734842:G:A	1.38576e-07	0.869347	-1.15403
8735006	chr16:8735006:A:G	2.20009e-08	-0.849111	-1.27592
8735017	chr16:8735017:A:C	5.64339e-08	-1.49835e-10	-1.18304
8735249	chr16:8735249:TG:T	6.01485e-08	-1.49835e-10	-1.11929
8735313	chr16:8735313:G:A	5.14874e-08	-1.49835e-10	-1.27477
8735545	chr16:8735545:C:A	6.82026e-08	-0.993625	-2.9698e-10
8735869	chr16:8735869:G:A	9.35226e-08	-1.49835e-10	-0.677905
8736031	chr16:8736031:T:A	5.26679e-08	-1.49835e-10	-1.2521
8736165	chr16:8736165:A:G	1.81711e-08	-1.67351	-0.642769
8736261	chr16:8736261:T:C	9.87213e-08	0.193827	-0.817635
8736282	chr16:8736282:T:A	6.92355e-08	-1.49835e-10	-0.978594
8736324	chr16:8736324:G:A	1.97399e-07	-1.49835e-10	0.0691208
8736363	chr16:8736363:A:G	2.17324e-08	-1.01783	-1.11947
8736415	chr16:8736415:G:A	8.13481e-08	-1.49835e-10	-0.81737
8736459	chr16:8736459:C:T	2.63117e-07	-1.49835e-10	0.356489
8736681	chr16:8736681:G:C	3.28589e-07	-1.49835e-10	0.5787
8736969	chr16:8736969:A:G	1.28883e-08	-1.65034	-1.00945
8737137	chr16:8737137:T:C	8.49428e-08	-1.49835e-10	-0.77413
8737226	chr16:8737226:C:T	3.45946e-08	-1.67241	-2.9698e-10
8737461	chr16:8737461:G:A	3.14486e-08	-0.846064	-0.921689
8737649	chr16:8737649:G:A	1.2314e-07	-1.49835e-10	-0.402787
8737823	chr16:8737823:G:A	2.70157e-07	-1.49835e-10	0.382897
8737853	chr16:8737853:A:G	1.05164e-08	-1.67253	-1.19064
8737900	chr16:8737900:C:T	9.55747e-09	-1.68851	-1.27027
8738124	chr16:8738124:C:T	1.14202e-08	-1.67639	-1.10433
8738335	chr16:8738335:G:A	5.7513e-08	-1.49835e-10	-1.1641
8738544	chr16:8738544:G:T	5.7473e-08	-1.49835e-10	-1.16479
8738658	chr16:8738658:C:T	3.58805e-08	-1.3957	-0.240211
8738778	chr16:8738778:G:C	5.82452e-08	-1.49835e-10	-1.15145
8738830	chr16:8738830:A:T	9.4273e-09	-1.69764	-1.27486
8739095	chr16:8739095:C:T	1.67421e-08	-1.40785	-0.990333
8739223	chr16:8739223:C:G	1.40877e-07	-1.49835e-10	-0.268221
8739238	chr16:8739238:T:C	1.20326e-07	-1.49835e-10	-0.425904
8739239	chr16:8739239:T:C	6.4579e-08	-1.49835e-10	-1.04822
8739291	chr16:8739291:A:G	1.243e-07	-1.49835e-10	-0.393409
8739294	chr16:8739294:G:A	5.22217e-08	-1.49835e-10	-1.26061
8739298	chr16:8739298:C:G	1.20404e-07	-1.49835e-10	-0.425258
8739335	chr16:8739335:T:G	1.70756e-08	-1.15434	-1.22412
8739357	chr16:8739357:T:G	1.83076e-08	-1.43721	-0.871583
8739434	chr16:8739434:T:A	4.03581e-08	-1.51831	-2.9698e-10
8739547	chr16:8739547:G:A	9.40405e-09	-1.70233	-1.27263
8739634	chr16:8739634:G:C	8.59439e-08	-1.49835e-10	-0.762414
8739762	chr16:8739762:AAACAG:A	1.26824e-08	-1.70144	-0.974452
8739780	chr16:8739780:T:A	1.22235e-08	-1.70286	-1.00989
8739985	chr16:8739985:G:A	2.53631e-08	-1.04176	-0.941053
8739988	chr16:8739988:T:C	9.3207e-09	-1.70852	-1.27536
8740063	chr16:8740063:T:G	9.44022e-09	-1.70666	-1.26446
8740133	chr16:8740133:A:G	8.59761e-08	-1.49835e-10	-0.762039
8740213	chr16:8740213:A:G	4.5654e-07	-1.49835e-10	0.907569
8740840	chr16:8740840:A:G	3.87703e-07	-1.49835e-10	0.744132
8740959	chr16:8740959:T:C	1.76302e-08	-1.12778	-1.21871
8740988	chr16:8740988:G:A	5.19264e-08	-1.49835e-10	-1.26628
8741243	chr16:8741243:G:A	3.48894e-08	-1.66393	-2.9698e-10
8741496	chr16:8741496:T:C	5.23674e-08	-1.49835e-10	-1.25782
8741594	chr16:8741594:T:C	1.00005e-08	-1.69965	-1.21383
8741698	chr16:8741698:G:A	1.02947e-08	-1.70424	-1.18024
8741942	chr16:8741942:T:G	5.65598e-08	-1.49835e-10	-1.18081
8742059	chr16:8742059:G:A	6.22185e-08	-1.49835e-10	-1.08546
8742103	chr16:8742103:C:G	5.13733e-08	-1.49835e-10	-1.27699
8742121	chr16:8742121:T:C	5.76622e-08	-1.49835e-10	-1.16151
8742132	chr16:8742132:G:T	3.98994e-07	-1.49835e-10	0.772839
8742140	chr16:8742140:A:G	3.99419e-07	-1.49835e-10	0.773902
8742282	chr16:8742282:T:A	1.80345e-07	-1.49835e-10	-0.021239
8742723	chr16:8742723:G:A	5.52858e-08	-1.49835e-10	-1.20359
8742804	chr16:8742804:T:C	5.21992e-08	-1.49835e-10	-1.26104
8742926	chr16:8742926:C:T	5.18364e-08	-1.49835e-10	-1.26802
8743014	chr16:8743014:A:G	5.38905e-08	-1.49835e-10	-1.22915
8743288	chr16:8743288:T:C	3.64996e-08	-1.26132	-0.357486
8743459	chr16:8743459:ATATAT:A	6.25548e-08	-1.49835e-10	-1.08006
8743524	chr16:8743524:T:A	2.24626e-07	-1.49835e-10	0.198329
8743539	chr16:8743539:TTATAA:T	5.23342e-08	-1.49835e-10	-1.25846
8743645	chr16:8743645:TATA:T	1.23125e-08	-1.46495	-1.24054
8743684	chr16:8743684:GTTA:G	1.16466e-08	-1.58695	-1.17415
8743955	chr16:8743955:C:T	7.95557e-08	-1.49835e-10	-0.83965
8744019	chr16:8744019:A:G	5.8406e-08	-1.49835e-10	-1.14869
8744023	chr16:8744023:G:A	2.83738e-08	-0.70152	-1.16912
8744051	chr16:8744051:G:A	6.01141e-08	-1.49835e-10	-1.11986
8744160	chr16:8744160:A:G	6.3274e-08	-1.49835e-10	-1.06863
8744166	chr16:8744166:A:C	5.80936e-08	-1.49835e-10	-1.15405
8744265	chr16:8744265:T:C	5.15016e-08	-1.49835e-10	-1.2745
8744843	chr16:8744843:C:G	6.98435e-08	-1.49835e-10	-0.969851
8744974	chr16:8744974:G:A	9.37881e-09	-1.70145	-1.27621
8744980	chr16:8744980:T:C	5.15351e-08	-1.49835e-10	-1.27384
8745007	chr16:8745007:A:G	3.72622e-08	-1.59813	-2.9698e-10
8745013	chr16:8745013:C:T	1.52016e-08	-1.49555	-0.999151
8745079	chr16:8745079:C:T	5.14433e-08	-1.49835e-10	-1.27563
8745272	chr16:8745272:C:G	5.19747e-08	-1.49835e-10	-1.26535
8745461	chr16:8745461:T:G	5.22965e-08	-1.49835e-10	-1.25918
8745501	chr16:8745501:A:C	5.38034e-08	-1.49835e-10	-1.23077
8745798	chr16:8745798:T:G	2.86709e-08	-0.897371	-0.962853
8746059	chr16:8746059:G:A	6.77918e-08	-1.49835e-10	-0.999666
8746110	chr16:8746110:A:G	3.99574e-08	-1.5283	-2.9698e-10
8746168	chr16:8746168:C:T	9.55159e-09	-1.71	-1.2494
8746328	chr16:8746328:G:A	1.7688e-07	-1.49835e-10	-0.0406359
8746452	chr16:8746452:C:G	1.20586e-08	-1.50052	-1.22582
8746692	chr16:8746692:G:A	9.42658e-09	-1.70801	-1.26456
8746770	chr16:8746770:C:A	9.40124e-09	-1.7094	-1.26587
8746822	chr16:8746822:T:C	9.52198e-09	-1.69275	-1.26976
8746841	chr16:8746841:G:A	7.68761e-08	-1.49835e-10	-0.873913
8746901	chr16:8746901:G:T	5.13792e-08	-1.49835e-10	-1.27687
8746985	chr16:8746985:G:T	5.13747e-08	-1.49835e-10	-1.27696
8747022	chr16:8747022:G:T	5.67398e-08	-1.49835e-10	-1.17763
8747057	chr16:8747057:A:G	5.89016e-08	-1.49835e-10	-1.14024
8747074	chr16:8747074:G:C	9.65206e-07	-1.49835e-10	1.65623
8747145	chr16:8747145:C:A	9.50537e-09	-1.70989	-1.25437
8747146	chr16:8747146:A:C	5.79557e-08	-1.49835e-10	-1.15643
8747219	chr16:8747219:A:G	7.90696e-08	-1.49835e-10	-0.845779
8747452	chr16:8747452:G:A	3.9621e-08	-1.3653	-0.171444
8747464	chr16:8747464:G:A	5.40802e-08	-1.49835e-10	-1.22564
8747556	chr16:8747556:A:G	5.94365e-08	-1.49835e-10	-1.1312
8747596	chr16:8747596:G:T	5.37761e-08	-1.49835e-10	-1.23128
8747633	chr16:8747633:G:A	5.78629e-08	-1.49835e-10	-1.15803
8747690	chr16:8747690:G:C	1.14936e-08	-1.60675	-1.16757
8747704	chr16:8747704:A:G	5.78993e-08	-1.49835e-10	-1.1574
8747782	chr16:8747782:C:G	5.95595e-08	-1.49835e-10	-1.12913
8747881	chr16:8747881:G:T	5.75433e-08	-1.49835e-10	-1.16357
8747901	chr16:8747901:A:G	6.01624e-08	-1.49835e-10	-1.11906
8747929	chr16:8747929:G:T	3.33541e-08	-1.70893	-2.9698e-10
8747937	chr16:8747937:T:G	9.50096e-09	-1.69113	-1.27359
8747991	chr16:8747991:ATATT:A	5.82132e-08	-1.49835e-10	-1.152
8748030	chr16:8748030:G:A	2.78916e-08	-1.10173	-0.786053
8748103	chr16:8748103:T:C	9.31371e-09	-1.70797	-1.27665
8748297	chr16:8748297:A:G	9.4072e-09	-1.70396	-1.27067
8748328	chr16:8748328:G:A	6.01492e-08	-1.49835e-10	-1.11928
8748372	chr16:8748372:T:G	6.04418e-08	-1.49835e-10	-1.11443
8748598	chr16:8748598:C:G	1.21032e-08	-1.65821	-1.06443
8748686	chr16:8748686:G:GC	2.21533e-07	-1.49835e-10	0.184463
8748804	chr16:8748804:A:G	5.17166e-08	-1.49835e-10	-1.27033
8749181	chr16:8749181:G:A	5.25697e-08	-1.49835e-10	-1.25397
8749560	chr16:8749560:G:A	6.48952e-08	-1.49835e-10	-1.04333
8749676	chr16:8749676:G:A	5.40727e-08	-1.49835e-10	-1.22578
8750202	chr16:8750202:A:AAAT	1.33404e-08	-1.71005	-0.915257
8750297	chr16:8750297:C:G	6.00141e-08	-1.49835e-10	-1.12153
8750532	chr16:8750532:C:T	1.89871e-08	-1.1384	-1.13394
8750744	chr16:8750744:C:T	2.53541e-08	-0.883061	-1.10011
8751240	chr16:8751240:T:C	7.60405e-08	-0.182936	-0.701906
8751308	chr16:8751308:G:A	6.54059e-08	-1.49835e-10	-1.0355
8751598	chr16:8751598:G:C	5.87797e-08	-1.49835e-10	-1.14231
8751647	chr16:8751647:C:T	1.30015e-07	-1.28766	0.939196
8751661	chr16:8751661:G:A	9.61763e-09	-1.67575	-1.27676
8752002	chr16:8752002:G:A	5.90722e-08	-1.49835e-10	-1.13735
8752048	chr16:8752048:TC:T	6.30197e-08	-1.49835e-10	-1.07266
8752222	chr16:8752222:A:C	5.81292e-08	-1.49835e-10	-1.15344
8752271	chr16:8752271:T:A	5.8194e-08	-1.49835e-10	-1.15233
8752369	chr16:8752369:T:C	5.9167e-08	-1.49835e-10	-1.13574
8752378	chr16:8752378:C:T	6.01448e-08	-1.49835e-10	-1.11935
8752381	chr16:8752381:C:T	5.82661e-08	-1.49835e-10	-1.15109
8752496	chr16:8752496:C:T	6.92906e-08	-1.49835e-10	-0.977799
8752502	chr16:8752502:T:C	5.88106e-08	-1.49835e-10	-1.14179
8752559	chr16:8752559:G:A	6.34734e-08	-1.49835e-10	-1.06549
8752589	chr16:8752589:C:A	5.81088e-08	-1.49835e-10	-1.15379
8752594	chr16:8752594:A:G	2.12317e-08	-1.08656	-1.07405
8752618	chr16:8752618:T:C	5.96811e-08	-1.49835e-10	-1.12709
8752835	chr16:8752835:G:A	1.53771e-07	-1.20649	1.02585
8752860	chr16:8752860:T:A	8.18243e-08	-1.49835e-10	-0.811534
8752876	chr16:8752876:A:G	1.48306e-08	-1.70872	-0.810698
8752885	chr16:8752885:T:G	2.89147e-08	-0.715836	-1.13592
8752965	chr16:8752965:C:T	5.81714e-08	-1.49835e-10	-1.15271
8753163	chr16:8753163:G:A	7.29742e-08	-1.49835e-10	-0.926002
8753286	chr16:8753286:G:A	1.18864e-07	-0.523398	0.085267
8753375	chr16:8753375:G:A	1.43852e-07	-1.49835e-10	-0.247321
8753431	chr16:8753431:C:T	7.02239e-08	-0.453097	-0.511323
8753645	chr16:8753645:A:G	7.29376e-08	-0.339959	-0.586545
8753734	chr16:8753734:C:A	5.94722e-08	-1.49835e-10	-1.1306
8753803	chr16:8753803:G:C	1.07142e-08	-1.68075	-1.16379
8753806	chr16:8753806:G:C	7.28624e-08	-0.436004	-0.491532
8753815	chr16:8753815:G:A	7.5743e-08	-0.382016	-0.506746
8753897	chr16:8753897:T:C	8.87454e-08	-0.39426	-0.336077
8753972	chr16:8753972:A:G	5.21888e-08	-1.49835e-10	-1.26124
8753993	chr16:8753993:A:G	2.37635e-08	-0.884549	-1.16341
8754099	chr16:8754099:C:G	7.95514e-08	-1.32446	0.484759
8754248	chr16:8754248:G:A	1.11247e-07	-1.17061	0.666254
8754455	chr16:8754455:C:T	6.31168e-08	-1.49835e-10	-1.07112
8755019	chr16:8755019:G:T	5.16948e-08	-1.49835e-10	-1.27075
8755264	chr16:8755264:T:G	2.39946e-07	-0.811717	1.07602
8755323	chr16:8755323:C:T	7.47022e-08	-0.902599	-2.9698e-10
8755469	chr16:8755469:C:G	3.60735e-08	-1.48303	-0.147522
8755574	chr16:8755574:T:G	2.05017e-08	-1.05986	-1.13574
8755599	chr16:8755599:A:T	2.5561e-08	-1.62315	-0.351891
8755634	chr16:8755634:G:A	2.02028e-08	-1.07316	-1.13713
8755699	chr16:8755699:G:C	8.99136e-08	-1.49835e-10	-0.717259
8755761	chr16:8755761:A:G	2.08392e-08	-1.03201	-1.14726
8755804	chr16:8755804:C:G	6.04465e-08	-1.49835e-10	-1.11435
8755877	chr16:8755877:G:A	1.10577e-08	-1.70916	-1.10382
8755909	chr16:8755909:C:T	8.58518e-08	-1.49835e-10	-0.763486
8755998	chr16:8755998:G:A	5.24426e-08	-1.49835e-10	-1.25639
8756030	chr16:8756030:C:A	9.28238e-08	-1.49835e-10	-0.685406
8756416	chr16:8756416:C:CT	6.40478e-08	-1.49835e-10	-1.05648
8756431	chr16:8756431:G:A	3.64989e-08	-0.96707	-0.651755
8756481	chr16:8756481:T:C	6.58204e-08	-1.49835e-10	-1.02918
8756619	chr16:8756619:G:A	3.7185e-08	-1.6002	-2.9698e-10
8756790	chr16:8756790:G:C	3.61595e-08	-0.628518	-0.99965
8757366	chr16:8757366:C:G	4.31977e-08	-1.45032	-2.9698e-10
8757435	chr16:8757435:TG:T	5.7992e-08	-1.49835e-10	-1.1558
8758077	chr16:8758077:G:A	5.17833e-08	-1.49835e-10	-1.26904
8758724	chr16:8758724:G:A	4.68902e-08	-1.40975	0.0414467
8758755	chr16:8758755:T:A	1.30205e-08	-1.62274	-1.02685
8758764	chr16:8758764:T:A	6.15229e-08	-1.49835e-10	-1.0967
8758810	chr16:8758810:G:A	5.22335e-08	-1.49835e-10	-1.26038
8758861	chr16:8758861:G:C	2.40602e-08	-1.10946	-0.926092
8758886	chr16:8758886:G:A	1.67412e-08	-1.45006	-0.948171
8758952	chr16:8758952:G:A	1.66191e-08	-1.68303	-0.722525
8759026	chr16:8759026:C:T	7.74671e-08	-1.49835e-10	-0.866255
8759032	chr16:8759032:G:T	6.16954e-08	-1.49835e-10	-1.0939
8759043	chr16:8759043:A:G	1.74978e-08	-1.47345	-0.880578
8759108	chr16:8759108:T:A	5.79435e-08	-1.49835e-10	-1.15664
8759505	chr16:8759505:C:T	3.33161e-08	-1.71007	-2.9698e-10
8759686	chr16:8759686:G:T	5.60265e-08	-1.49835e-10	-1.19028
8759712	chr16:8759712:T:C	6.90501e-08	-1.49835e-10	-0.981276
8759763	chr16:8759763:C:T	2.15125e-08	-1.26703	-0.88044
8759794	chr16:8759794:T:C	5.27026e-08	-1.49835e-10	-1.25144
8759943	chr16:8759943:C:T	5.55822e-08	-1.49835e-10	-1.19825
8760086	chr16:8760086:A:G	9.43021e-09	-1.70713	-1.26506
8760130	chr16:8760130:T:C	1.4647e-08	-1.39492	-1.13695
8760174	chr16:8760174:G:C	5.20017e-08	-1.49835e-10	-1.26483
8760550	chr16:8760550:T:C	1.25901e-08	-1.57651	-1.10668
8760553	chr16:8760553:A:G	5.50234e-08	-1.49835e-10	-1.20835
8760663	chr16:8760663:C:G	8.189e-08	-0.443777	-0.366955
8760791	chr16:8760791:C:T	3.89827e-08	-1.55299	-2.9698e-10
8760909	chr16:8760909:A:G	5.3073e-08	-1.49835e-10	-1.24444
8760969	chr16:8760969:C:T	5.36141e-08	-1.49835e-10	-1.2343
8760976	chr16:8760976:G:T	1.85181e-07	-1.49835e-10	0.00522542
8761216	chr16:8761216:G:C	2.41043e-07	-0.229238	0.498105
8761316	chr16:8761316:C:T	1.92212e-08	-1.15126	-1.10884
8761318	chr16:8761318:C:T	8.46306e-08	-1.49835e-10	-0.777813
8761556	chr16:8761556:C:T	8.60177e-08	-1.49835e-10	-0.761556
8762290	chr16:8762290:C:T	5.89392e-08	-1.49835e-10	-1.1396
8762319	chr16:8762319:C:G	3.12619e-08	-0.505465	-1.26824
8762332	chr16:8762332:TCTGCA:T	7.94275e-08	-1.49835e-10	-0.841264
8762650	chr16:8762650:C:T	6.57439e-08	-1.49835e-10	-1.03034
8762899	chr16:8762899:G:C	5.14055e-08	-1.49835e-10	-1.27636
8763605	chr16:8763605:T:C	4.54744e-08	-0.32637	-1.07259
8763674	chr16:8763674:G:A	5.42017e-08	-1.49835e-10	-1.2234
8763679	chr16:8763679:C:T	5.21356e-07	-1.49835e-10	1.04033
8763849	chr16:8763849:A:T	5.48525e-08	-0.199023	-1.01244
8763892	chr16:8763892:A:G	5.96012e-08	-0.109253	-1.01918
8764023	chr16:8764023:G:T	6.30068e-08	-1.49835e-10	-1.07286
8764683	chr16:8764683:C:T	7.94329e-08	-1.49835e-10	-0.841196
8764723	chr16:8764723:T:A	8.23076e-08	0.253258	-1.0589
8764870	chr16:8764870:C:T	5.27776e-08	-1.49835e-10	-1.25002
8765225	chr16:8765225:A:G	1.19184e-08	-1.46958	-1.26845
8765351	chr16:8765351:A:C	4.00509e-08	-1.52596	-2.9698e-10
8765418	chr16:8765418:C:G	1.03501e-07	0.6765	-1.25303
8765421	chr16:8765421:C:T	1.15862e-07	0.792448	-1.25616
8765693	chr16:8765693:A:G	1.22291e-07	-1.49835e-10	-0.409705
8765963	chr16:8765963:T:A	1.08023e-07	-1.49835e-10	-0.533761
8765986	chr16:8765986:G:A	5.53967e-08	-1.49835e-10	-1.20159
8766273	chr16:8766273:G:A	2.83504e-08	-0.611106	-1.26036
8766439	chr16:8766439:A:G	2.19505e-07	-1.49835e-10	0.175265
8766518	chr16:8766518:A:G	3.20365e-07	-1.49835e-10	0.553351
8766578	chr16:8766578:C:A	5.44692e-08	-1.49835e-10	-1.21847
8766647	chr16:8766647:T:C	5.49432e-08	-1.49835e-10	-1.20981
8766651	chr16:8766651:C:T	6.26708e-08	-1.49835e-10	-1.07821
8766790	chr16:8766790:G:A	3.34624e-08	-1.70569	-2.9698e-10
8766907	chr16:8766907:G:A	6.06525e-08	-1.49835e-10	-1.11095
8766920	chr16:8766920:G:A	6.40219e-08	-1.49835e-10	-1.05688
8767043	chr16:8767043:A:G	1.26601e-08	-1.40515	-1.2725
8767098	chr16:8767098:G:C	6.56427e-08	-1.49835e-10	-1.03188
8767177	chr16:8767177:C:G	9.9745e-08	-0.613491	-2.9698e-10
8767226	chr16:8767226:A:G	1.19324e-08	-1.47212	-1.26473
8767249	chr16:8767249:C:A	5.34306e-08	-1.49835e-10	-1.23772
8767385	chr16:8767385:G:A	3.51324e-08	-0.769486	-0.887497
8767809	chr16:8767809:A:G	1.20391e-08	-1.46002	-1.26793
8768355	chr16:8768355:C:T	8.26684e-07	-1.22912	2.73044
8768375	chr16:8768375:CA:C	8.16551e-08	-0.753309	-0.0602952
8768414	chr16:8768414:G:T	5.93735e-06	-0.718088	4.191
8768439	chr16:8768439:A:G	8.28274e-08	-1.67086	0.871508
8768558	chr16:8768558:A:G	8.72648e-08	-1.49835e-10	-0.747161
8768649	chr16:8768649:C:A	2.80986e-07	-1.49835e-10	0.422195
8768679	chr16:8768679:C:T	5.14832e-08	-1.49835e-10	-1.27485
8768787	chr16:8768787:C:G	7.00111e-08	-1.49835e-10	-0.967454
8768980	chr16:8768980:C:A	7.77244e-08	-1.49835e-10	-0.862939
8769099	chr16:8769099:G:T	1.79983e-08	-1.68411	-0.641716
8769133	chr16:8769133:G:A	2.09507e-08	-1.07352	-1.10042
8769140	chr16:8769140:G:C	8.65174e-08	-1.49835e-10	-0.755763
8769153	chr16:8769153:G:A	5.62079e-08	-1.49835e-10	-1.18705
8769790	chr16:8769790:T:A	2.40024e-07	0.26463	-2.9698e-10
8770135	chr16:8770135:G:A	4.13392e-08	-1.4943	-2.9698e-10
8770199	chr16:8770199:G:A	5.21337e-08	-1.49835e-10	-1.2623
8770200	chr16:8770200:C:T	9.61937e-09	-1.71001	-1.24232
8770208	chr16:8770208:G:C	5.19554e-08	-1.49835e-10	-1.26572
8770238	chr16:8770238:T:C	1.75051e-08	-1.50195	-0.851665
8770295	chr16:8770295:A:G	1.02022e-06	-1.49835e-10	1.71167
8770298	chr16:8770298:C:T	9.75076e-09	-1.68932	-1.24945
8770340	chr16:8770340:T:A	6.93159e-08	-1.49835e-10	-0.977434
8770379	chr16:8770379:C:T	5.66196e-08	-1.49835e-10	-1.17975
8770383	chr16:8770383:C:T	1.34983e-08	-1.56633	-1.04722
8770805	chr16:8770805:A:G	5.93765e-08	-1.49835e-10	-1.13221
8770831	chr16:8770831:G:A	3.15409e-08	-1.69757	-0.067255
8770948	chr16:8770948:G:A	1.64174e-08	-1.70613	-0.711633
8770951	chr16:8770951:T:C	1.20181e-07	-1.49835e-10	-0.427105
8771023	chr16:8771023:C:T	9.76838e-09	-1.68663	-1.25033
8771181	chr16:8771181:G:A	1.02442e-08	-1.63923	-1.25017
8771210	chr16:8771210:A:G	1.03839e-08	-1.70817	-1.16768
8771316	chr16:8771316:C:A	1.17356e-08	-1.51017	-1.24331
8771364	chr16:8771364:G:A	1.00005e-08	-1.68125	-1.23222
8771402	chr16:8771402:T:C	1.08296e-08	-1.67869	-1.15513
8771561	chr16:8771561:T:C	1.19293e-08	-1.47285	-1.26427
8771844	chr16:8771844:C:T	1.171e-07	-1.49835e-10	-0.453076
8771962	chr16:8771962:G:A	1.18824e-08	-1.51358	-1.22747
8772106	chr16:8772106:C:A	1.02984e-08	-1.63358	-1.25054
8772184	chr16:8772184:G:A	2.15908e-08	-1.25436	-0.889479
8772579	chr16:8772579:C:G	1.21289e-07	-1.69218	1.27425
8772725	chr16:8772725:G:A	1.05237e-08	-1.62892	-1.23356
8772774	chr16:8772774:A:G	5.39398e-08	-1.49835e-10	-1.22824
8773196	chr16:8773196:G:T	1.11753e-07	-1.49835e-10	-0.499814
8773263	chr16:8773263:T:C	1.35597e-08	-1.40428	-1.20472
8773338	chr16:8773338:G:A	5.96372e-08	-1.49835e-10	-1.12783
8773341	chr16:8773341:G:A	6.32799e-08	-1.49835e-10	-1.06854
8773500	chr16:8773500:G:A	5.26376e-08	-1.49835e-10	-1.25268
8773542	chr16:8773542:T:C	1.29191e-08	-1.40005	-1.25735
8773551	chr16:8773551:T:A	1.68579e-07	-1.66926	1.58055
8773566	chr16:8773566:A:T	9.56009e-09	-1.68378	-1.27473
8773700	chr16:8773700:T:A	2.13547e-08	-1.59145	-0.563387
8773707	chr16:8773707:C:T	6.44823e-08	-1.49835e-10	-1.04972
8773739	chr16:8773739:G:A	2.38097e-08	-1.35674	-0.689271
8774251	chr16:8774251:A:G	6.95481e-08	-1.49835e-10	-0.974089
8774523	chr16:8774523:T:C	1.28101e-08	-1.39259	-1.27328
8774594	chr16:8774594:C:T	5.61137e-08	-1.49835e-10	-1.18873
8774797	chr16:8774797:A:C	5.2217e-08	-1.49835e-10	-1.2607
8774809	chr16:8774809:G:A	3.67388e-08	-1.61228	-2.9698e-10
8774919	chr16:8774919:C:A	2.39314e-08	-1.4195	-0.621416
8775280	chr16:8775280:C:CCTGTTT	5.80078e-08	-0.469061	-0.686469
8775508	chr16:8775508:C:T	2.89394e-08	-1.40181	-0.449092
8775519	chr16:8775519:T:C	1.08266e-08	-1.61381	-1.22029
8775542	chr16:8775542:A:G	6.73484e-08	-1.49835e-10	-1.00623
8776154	chr16:8776154:G:A	1.19018e-07	-1.49835e-10	-0.436834
8776368	chr16:8776368:C:T	6.96896e-08	-1.49835e-10	-0.972057
8776596	chr16:8776596:C:T	3.55847e-08	-1.64419	-2.9698e-10
8776736	chr16:8776736:T:A	6.05138e-08	-1.49835e-10	-1.11324
8776891	chr16:8776891:T:C	5.39008e-08	-1.49835e-10	-1.22896
8776905	chr16:8776905:C:T	1.39518e-08	-1.35528	-1.22522
8776959	chr16:8776959:C:T	5.75677e-08	-1.49835e-10	-1.16315
8776999	chr16:8776999:G:A	1.50035e-08	-1.34894	-1.15889
8777146	chr16:8777146:T:C	6.71747e-08	-1.49835e-10	-1.00881
8777166	chr16:8777166:G:T	5.17967e-08	-1.49835e-10	-1.26878
8777224	chr16:8777224:T:A	1.47328e-08	-1.26367	-1.26236
8777297	chr16:8777297:G:A	5.7128e-08	-1.49835e-10	-1.17081
8777515	chr16:8777515:T:C	3.5252e-08	-0.542659	-1.11093
8777531	chr16:8777531:T:C	3.89603e-08	-0.377451	-1.17611
8777576	chr16:8777576:G:T	5.19004e-08	-1.49835e-10	-1.26678
8777820	chr16:8777820:A:C	8.16744e-08	-1.49835e-10	-0.813367
8777849	chr16:8777849:A:C	5.30241e-08	-1.49835e-10	-1.24536
8777866	chr16:8777866:AC:A	2.47769e-07	-1.49835e-10	0.296388
8777925	chr16:8777925:G:A	9.80244e-08	-1.49835e-10	-0.630892
8777963	chr16:8777963:C:G	8.55117e-08	-1.49835e-10	-0.767456
8778070	chr16:8778070:C:T	5.77272e-08	-1.49835e-10	-1.16038
8778427	chr16:8778427:T:C	5.18676e-08	-1.49835e-10	-1.26741
8778434	chr16:8778434:C:T	1.34532e-08	-1.6923	-0.924592
8778599	chr16:8778599:A:AC	1.16794e-08	-1.70835	-1.04993
8778728	chr16:8778728:G:C	9.11965e-08	-1.49835e-10	-0.703092
8778965	chr16:8778965:C:G	1.60548e-08	-1.67925	-0.760847
8779085	chr16:8779085:A:G	9.6612e-09	-1.70749	-1.2405
8779265	chr16:8779265:G:T	9.39771e-09	-1.70265	-1.273
8779475	chr16:8779475:A:G	1.04361e-08	-1.70697	-1.16387
8779599	chr16:8779599:T:C	1.5736e-08	-1.18829	-1.27187
8779719	chr16:8779719:C:G	1.34207e-08	-1.43269	-1.18662
8780103	chr16:8780103:G:A	9.49371e-09	-1.68863	-1.27685
8780233	chr16:8780233:C:T	8.54473e-08	-1.49835e-10	-0.768208
8780527	chr16:8780527:C:T	1.05846e-07	-1.49835e-10	-0.554125
8780578	chr16:8780578:G:A	7.28878e-08	-1.49835e-10	-0.927188
8780640	chr16:8780640:G:A	1.98728e-08	-1.06712	-1.15964
8780650	chr16:8780650:A:G	9.41941e-09	-1.70313	-1.2702
8780767	chr16:8780767:A:T	9.33717e-09	-1.70726	-1.27485
8780823	chr16:8780823:T:TG	1.24512e-08	-1.64722	-1.04707
8780867	chr16:8780867:T:C	5.37856e-08	-1.49835e-10	-1.2311
8780922	chr16:8780922:T:C	1.27909e-08	-1.67645	-0.990925
8780934	chr16:8780934:T:C	5.6275e-08	-1.49835e-10	-1.18586
8781379	chr16:8781379:C:T	5.51895e-08	-1.49835e-10	-1.20534
8781529	chr16:8781529:G:C	5.33084e-08	-1.49835e-10	-1.24001
8781728	chr16:8781728:C:T	2.95009e-07	1.71607	-1.24517
8781748	chr16:8781748:T:C	5.68596e-08	-1.49835e-10	-1.17552
8781942	chr16:8781942:G:A	1.69655e-08	-1.53088	-0.854045
8782001	chr16:8782001:A:C	1.2022e-08	-1.67784	-1.05153
8782004	chr16:8782004:A:G	1.21043e-08	-1.67474	-1.04781
8782345	chr16:8782345:C:G	1.52896e-08	-1.61154	-0.877391
8782420	chr16:8782420:G:C	1.11035e-08	-1.67916	-1.12969
8782640	chr16:8782640:T:C	2.10556e-08	-1.67803	-0.490913
8782763	chr16:8782763:A:G	3.3725e-08	-1.69787	-2.9698e-10
8782835	chr16:8782835:C:T	1.45695e-08	-1.37035	-1.16683
8782931	chr16:8782931:A:G	1.44813e-07	0.959094	-1.19976
8782988	chr16:8782988:G:A	1.1882e-08	-1.4716	-1.26949
8783005	chr16:8783005:A:G	1.11637e-08	-1.5347	-1.26874
8783249	chr16:8783249:G:A	5.19252e-08	-1.49835e-10	-1.2663
8783363	chr16:8783363:T:C	1.13054e-08	-1.69344	-1.09739
8783734	chr16:8783734:T:A	1.15588e-08	-1.50397	-1.2647
8783975	chr16:8783975:C:T	1.18752e-08	-1.48161	-1.26005
8783997	chr16:8783997:C:G	1.29803e-08	-1.66351	-0.989165
8784536	chr16:8784536:TAGTC:T	1.65073e-07	-1.49835e-10	-0.10972
8785008	chr16:8785008:C:G	1.14531e-08	-1.69878	-1.07907
8785189	chr16:8785189:C:T	1.23634e-08	-1.61286	-1.08851
8785335	chr16:8785335:C:T	1.19467e-08	-1.46502	-1.27063
8785549	chr16:8785549:G:C	2.57143e-08	-1.63105	-0.338006
8785669	chr16:8785669:C:T	5.45123e-08	-1.49835e-10	-1.21768
8785739	chr16:8785739:G:A	9.81624e-09	-1.68284	-1.24923
8785808	chr16:8785808:G:A	2.27817e-08	-1.68251	-0.407641
8785890	chr16:8785890:A:G	1.20022e-07	0.847297	-1.27573
8785905	chr16:8785905:G:A	1.23921e-08	-1.44692	-1.25213
8785967	chr16:8785967:G:A	1.40622e-08	-1.68976	-0.882856
8786089	chr16:8786089:G:A	1.28419e-08	-1.41292	-1.25048
8786126	chr16:8786126:A:C	2.52164e-08	-0.712793	-1.27582
8786191	chr16:8786191:G:A	6.44483e-08	-1.49835e-10	-1.05025
8786305	chr16:8786305:C:T	3.74535e-08	-1.59301	-2.9698e-10
8786428	chr16:8786428:G:A	1.1985e-08	-1.47032	-1.26214
8786786	chr16:8786786:C:T	1.00467e-08	-1.66945	-1.23941
8786898	chr16:8786898:A:G	1.53202e-08	-1.26858	-1.21835
8786902	chr16:8786902:A:G	1.1807e-07	0.83156	-1.27639
8787009	chr16:8787009:C:T	9.79794e-09	-1.67299	-1.26095
8787132	chr16:8787132:A:G	1.41188e-08	-1.66911	-0.89949
8787263	chr16:8787263:G:A	1.47786e-07	1.04506	-1.2654
8787471	chr16:8787471:G:A	1.66747e-08	-1.70921	-0.693006
8787534	chr16:8787534:T:C	5.30323e-08	-1.49835e-10	-1.24521
8787720	chr16:8787720:G:C	5.81504e-08	-1.15308	-2.9698e-10
8787790	chr16:8787790:A:G	9.35774e-09	-1.70521	-1.27469
8787950	chr16:8787950:G:A	1.53188e-08	-1.70292	-0.784105
8788242	chr16:8788242:T:C	5.1382e-08	-1.49835e-10	-1.27682
8788267	chr16:8788267:G:A	5.15034e-08	-1.49835e-10	-1.27446
8788298	chr16:8788298:T:C	1.04255e-08	-1.59495	-1.2769
8788313	chr16:8788313:T:A	3.06159e-08	-1.69024	-0.104351
8788501	chr16:8788501:A:G	5.17895e-08	-1.49835e-10	-1.26892
8788539	chr16:8788539:T:C	6.89707e-08	-1.49835e-10	-0.982426
8788795	chr16:8788795:C:T	1.9725e-08	-1.70798	-0.526241
8788813	chr16:8788813:T:C	3.57122e-08	-1.64062	-2.9698e-10
8788980	chr16:8788980:C:T	1.23874e-08	-1.51954	-1.17989
8788982	chr16:8788982:G:A	1.11426e-08	-1.56826	-1.23708
8789140	chr16:8789140:T:G	2.05152e-07	-1.49835e-10	0.107645
8789223	chr16:8789223:T:A	9.89089e-08	-1.49835e-10	-0.621908
8789492	chr16:8789492:A:G	2.1265e-07	-1.49835e-10	0.143539
8789580	chr16:8789580:A:C	2.16647e-08	-1.64156	-0.498864
8789625	chr16:8789625:C:T	3.34795e-07	-1.49835e-10	0.597411
8789826	chr16:8789826:A:C	1.28987e-08	-1.52502	-1.13396
8789956	chr16:8789956:T:A	1.41958e-07	-1.49835e-10	-0.260576
8790290	chr16:8790290:G:A	9.052e-08	-1.49835e-10	-0.710538
8790484	chr16:8790484:G:C	2.45209e-08	-1.58352	-0.433058
8790775	chr16:8790775:C:G	2.09344e-07	-1.49835e-10	0.127868
8790863	chr16:8790863:G:C	3.6631e-08	-1.61521	-2.9698e-10
8790930	chr16:8790930:G:C	3.61638e-08	-1.62805	-2.9698e-10
8791081	chr16:8791081:A:G	2.1378e-07	-1.49835e-10	0.148839
8791165	chr16:8791165:C:A	2.4402e-08	-0.845933	-1.17551
8791588	chr16:8791588:C:T	1.86175e-08	-1.71008	-0.581926
8791610	chr16:8791610:C:T	5.14722e-08	-1.49835e-10	-1.27507
8791935	chr16:8791935:G:A	2.12122e-08	-0.927759	-1.23377
8792188	chr16:8792188:C:T	8.29955e-08	-1.49835e-10	-0.797322
8792271	chr16:8792271:G:A	2.59304e-08	-1.67303	-0.287664
8792414	chr16:8792414:A:C	1.44782e-08	-1.30327	-1.24019
8792420	chr16:8792420:T:C	5.78015e-08	-1.49835e-10	-1.15909
8792552	chr16:8792552:G:T	3.77525e-08	-1.66833	0.0832748
8793009	chr16:8793009:C:CAG	1.42102e-08	-1.2853	-1.27685
8793016	chr16:8793016:G:A	6.13155e-08	0.176711	-1.27679
8793308	chr16:8793308:T:C	6.71628e-08	-1.49835e-10	-1.00899
8793394	chr16:8793394:T:C	5.54641e-08	0.00536444	-1.20574
8793655	chr16:8793655:TGAC:T	2.32105e-08	-1.70933	-0.362177
8793912	chr16:8793912:A:G	5.95152e-08	-1.49835e-10	-1.12988
8794014	chr16:8794014:A:G	5.15139e-08	-1.49835e-10	-1.27426
8794173	chr16:8794173:T:G	2.50905e-08	-1.27748	-0.716141
8794180	chr16:8794180:C:T	1.431e-08	-1.35485	-1.2003
8794447	chr16:8794447:A:G	3.5452e-08	-1.50402	-0.143911
8794878	chr16:8794878:C:T	6.16108e-08	-1.49835e-10	-1.09527
8794972	chr16:8794972:A:G	6.47051e-08	-1.49835e-10	-1.04627
8795032	chr16:8795032:A:G	5.7232e-08	0.104928	-1.27392
8795088	chr16:8795088:A:G	1.81124e-08	-1.04288	-1.27663
8795139	chr16:8795139:T:C	5.37779e-08	-1.49835e-10	-1.23124
8795303	chr16:8795303:T:G	6.8095e-08	-1.49835e-10	-0.995204
8795326	chr16:8795326:C:T	1.79923e-08	-1.06669	-1.25948
8795610	chr16:8795610:C:T	1.80004e-08	-1.06728	-1.25843
8795708	chr16:8795708:A:C	6.84739e-08	-1.49835e-10	-0.989655
8795771	chr16:8795771:T:C	6.04292e-08	-1.32603	0.211392
8795786	chr16:8795786:C:T	5.35218e-08	-1.49835e-10	-1.23602
8795829	chr16:8795829:T:C	7.08108e-08	-1.49835e-10	-0.956097
8796465	chr16:8796465:G:A	3.34748e-08	-1.70532	-2.9698e-10
8796715	chr16:8796715:A:G	3.1477e-07	-1.49835e-10	0.535736
8796717	chr16:8796717:G:A	1.3541e-08	-1.70715	-0.903237
8796719	chr16:8796719:G:A	8.89101e-08	-1.49835e-10	-0.728482
8797111	chr16:8797111:G:C	1.66496e-07	-1.49835e-10	-0.101134
8797195	chr16:8797195:G:A	1.92647e-08	-0.984985	-1.27285
8797345	chr16:8797345:C:G	1.2296e-08	-1.5867	-1.12013
8797454	chr16:8797454:CA:C	1.34144e-08	-1.3552	-1.26457
8798067	chr16:8798067:C:T	3.58744e-08	-1.63608	-2.9698e-10
8798128	chr16:8798128:G:C	1.01751e-08	-1.70882	-1.18735
8798157	chr16:8798157:C:T	1.29592e-08	-1.64271	-1.0116
8798297	chr16:8798297:A:G	1.66129e-08	-1.69432	-0.711612
8798523	chr16:8798523:T:C	5.7292e-08	-1.49835e-10	-1.16795
8798614	chr16:8798614:C:T	3.39304e-08	-1.00858	-0.683219
8799079	chr16:8799079:G:A	7.65918e-08	-1.49835e-10	-0.877618
8799531	chr16:8799531:T:G	5.65541e-08	-1.49835e-10	-1.18091
8799683	chr16:8799683:T:C	5.15357e-08	-1.49835e-10	-1.27383
8799867	chr16:8799867:T:C	8.72533e-08	-1.49835e-10	-0.747293
8800056	chr16:8800056:A:G	5.70362e-08	-1.49835e-10	-1.17242
8800135	chr16:8800135:G:A	3.62792e-08	-1.62486	-2.9698e-10
8800175	chr16:8800175:A:G	2.95593e-08	-0.585179	-1.24453
8800541	chr16:8800541:C:G	1.25477e-07	-1.49835e-10	-0.383984
8800934	chr16:8800934:C:T	5.65604e-08	-1.49835e-10	-1.1808
8800963	chr16:8800963:A:G	3.55685e-08	-1.64465	-2.9698e-10
8801004	chr16:8801004:A:G	5.42908e-08	-1.49835e-10	-1.22175
8801131	chr16:8801131:C:G	1.06405e-08	-1.71002	-1.14143
8801319	chr16:8801319:C:T	5.47855e-08	-1.49835e-10	-1.21268
8801499	chr16:8801499:A:T	4.42899e-08	-0.154905	-1.27045
8801680	chr16:8801680:T:A	1.03202e-07	-1.49835e-10	-0.579417
8802052	chr16:8802052:C:A	1.83975e-08	-1.13064	-1.17326
8802209	chr16:8802209:G:C	3.78532e-08	-0.876807	-0.705587
8802237	chr16:8802237:G:A	3.71242e-08	-1.49827	-0.103569
8802352	chr16:8802352:G:C	2.4957e-07	-1.49835e-10	0.303631
8802503	chr16:8802503:C:G	5.3081e-08	-1.49835e-10	-1.24429
8802800	chr16:8802800:A:G	3.51316e-08	-1.65701	-2.9698e-10
8802927	chr16:8802927:T:C	8.28453e-08	-1.49835e-10	-0.799133
8803317	chr16:8803317:A:G	1.77853e-07	-0.0351526	-2.9698e-10
8803517	chr16:8803517:C:T	4.20107e-08	-1.47818	-2.9698e-10
8803815	chr16:8803815:C:T	1.45622e-07	-1.49835e-10	-0.235092
8804280	chr16:8804280:A:G	5.14193e-08	-1.49835e-10	-1.27609
8804601	chr16:8804601:A:G	2.39384e-08	-0.902832	-1.13779
8805029	chr16:8805029:T:C	5.15586e-08	-1.49835e-10	-1.27339
8805115	chr16:8805115:C:T	5.20077e-08	-1.49835e-10	-1.26472
8805121	chr16:8805121:G:A	5.34461e-08	-1.49835e-10	-1.23743
8805383	chr16:8805383:A:T	3.22039e-08	-1.69061	-0.0534114
8805585	chr16:8805585:CA:C	5.18797e-08	-1.49835e-10	-1.26718
8805621	chr16:8805621:A:G	1.22854e-08	-1.6886	-1.0191
8805762	chr16:8805762:G:A	8.49345e-08	0.376019	-1.15025
8806183	chr16:8806183:G:A	8.51296e-08	-1.49835e-10	-0.771933
8806958	chr16:8806958:C:T	1.13581e-08	-1.6597	-1.12647
8807041	chr16:8807041:C:T	7.27909e-08	-1.49835e-10	-0.928517
8807141	chr16:8807141:C:T	8.34979e-08	0.30721	-1.0985
8807254	chr16:8807254:A:G	1.30424e-08	-1.38752	-1.26039
8807374	chr16:8807374:C:T	1.25044e-08	-1.67639	-1.01364
8807383	chr16:8807383:C:A	3.38747e-08	-0.694326	-0.999114
8807695	chr16:8807695:G:A	2.44307e-08	-0.900219	-1.12005
8807906	chr16:8807906:A:G	5.36458e-08	-1.49835e-10	-1.23371
8808413	chr16:8808413:C:T	5.29807e-08	-1.49835e-10	-1.24618
8808530	chr16:8808530:G:C	5.15206e-08	-1.49835e-10	-1.27413
8808554	chr16:8808554:A:G	2.8137e-08	-0.675776	-1.20325
8808974	chr16:8808974:T:G	3.33395e-08	-1.70936	-2.9698e-10
8809013	chr16:8809013:G:C	2.10548e-08	-1.49027	-0.678708
8809247	chr16:8809247:T:C	5.14084e-08	-1.49835e-10	-1.27631
8809281	chr16:8809281:A:C	1.26395e-07	-1.49835e-10	-0.376698
8809308	chr16:8809308:G:A	7.43342e-08	-1.49835e-10	-0.907537
8809468	chr16:8809468:G:GT	1.1926e-07	-1.49835e-10	-0.434805
8809542	chr16:8809542:TC:T	3.03998e-08	-0.722732	-1.07894
8809615	chr16:8809615:G:A	5.14906e-08	-1.49835e-10	-1.27471
8809874	chr16:8809874:G:A	5.23472e-08	-1.49835e-10	-1.25821
8809906	chr16:8809906:G:A	1.2152e-08	-1.69561	-1.023
8809967	chr16:8809967:T:A	4.8401e-08	-1.33659	-2.9698e-10
8810177	chr16:8810177:G:A	6.13509e-08	-1.49835e-10	-1.0995
8810358	chr16:8810358:A:G	2.29899e-08	-0.805327	-1.27573
8810464	chr16:8810464:G:A	7.61268e-08	-1.08202	0.198317
8810734	chr16:8810734:G:A	3.97076e-08	-1.53457	-2.9698e-10
8810978	chr16:8810978:C:T	5.28476e-08	-1.49835e-10	-1.2487
8811325	chr16:8811325:A:G	3.08708e-08	-0.695701	-1.0906
8811365	chr16:8811365:A:C	3.33434e-08	-0.527295	-1.18195
8811406	chr16:8811406:G:A	1.26562e-07	-1.49835e-10	-0.375378
8811852	chr16:8811852:A:G	1.22404e-07	-1.49835e-10	-0.408779
8812335	chr16:8812335:G:A	1.30637e-07	-1.49835e-10	-0.343685
8812590	chr16:8812590:G:A	1.78173e-08	-1.70442	-0.631518
8812682	chr16:8812682:C:A	9.75583e-09	-1.7002	-1.23804
8812850	chr16:8812850:A:C	6.06632e-08	-1.49835e-10	-1.11077
8813057	chr16:8813057:A:C	7.27711e-08	-0.928789	-2.9698e-10
8813136	chr16:8813136:T:C	5.92439e-08	-1.49835e-10	-1.13445
8813163	chr16:8813163:A:G	6.94905e-08	-1.49835e-10	-0.974918
8813168	chr16:8813168:C:T	5.46157e-08	-0.57499	-0.640797
8813473	chr16:8813473:G:A	5.73399e-08	-1.49835e-10	-1.16711
8813476	chr16:8813476:GCATT:G	5.51439e-08	-1.49835e-10	-1.20616
8813512	chr16:8813512:G:A	5.77663e-08	-1.49835e-10	-1.1597
8813607	chr16:8813607:G:A	2.11333e-08	-1.66537	-0.499891
8813739	chr16:8813739:A:C	7.39005e-08	-1.49835e-10	-0.913389
8813948	chr16:8813948:C:T	3.36504e-08	-1.70008	-2.9698e-10
8814270	chr16:8814270:C:T	1.82046e-08	-1.0899	-1.22454
8814375	chr16:8814375:C:T	5.72341e-08	-1.49835e-10	-1.16896
8814532	chr16:8814532:G:A	1.28582e-07	-1.49835e-10	-0.359544
8814680	chr16:8814680:A:G	1.11581e-08	-1.65789	-1.14605
8814729	chr16:8814729:G:C	1.66679e-07	-1.49835e-10	-0.100041
8814754	chr16:8814754:C:T	5.88197e-08	-1.49835e-10	-1.14163
8814954	chr16:8814954:G:A	1.64326e-08	-1.46867	-0.948167
8815000	chr16:8815000:G:A	1.25104e-08	-1.63968	-1.04987
8815012	chr16:8815012:G:A	6.30139e-08	-1.49835e-10	-1.07275
8815096	chr16:8815096:C:G	1.7447e-08	-1.15076	-1.20618
8815341	chr16:8815341:C:G	1.51443e-08	-1.59186	-0.906628
8815344	chr16:8815344:C:T	1.28517e-08	-1.69579	-0.966841
8815488	chr16:8815488:C:T	2.07318e-08	-1.16383	-1.02061
8815575	chr16:8815575:CAT:C	1.34862e-08	-1.70732	-0.90712
8816041	chr16:8816041:T:C	5.17682e-08	-1.49835e-10	-1.26933
8816270	chr16:8816270:G:A	2.33237e-07	-1.49835e-10	0.235949
8816534	chr16:8816534:A:G	9.41644e-08	-1.49835e-10	-0.671066
8816578	chr16:8816578:CT:C	1.52048e-08	-1.69188	-0.802615
8816729	chr16:8816729:G:A	5.93882e-08	-1.49835e-10	-1.13201
8817145	chr16:8817145:A:C	1.04499e-07	-1.49835e-10	-0.566931
8817629	chr16:8817629:G:A	5.40248e-08	-1.49835e-10	-1.22667
8817687	chr16:8817687:CT:C	2.11473e-08	-1.66196	-0.502638
8817883	chr16:8817883:A:G	1.12231e-07	0.665476	-1.16102
8818203	chr16:8818203:AAAG:A	9.47254e-09	-1.70941	-1.2583
8818736	chr16:8818736:T:C	6.44428e-08	-0.0897971	-0.960532
8818769	chr16:8818769:T:C	9.09104e-08	-1.49835e-10	-0.706234
8818779	chr16:8818779:C:CATCAGCCACAAAAGCCAGTGTTTCTTAAAATCTGGCTCTGAGTTCAGCATGGAGGCCCT	5.2641e-08	-1.49835e-10	-1.25261
8818786	chr16:8818786:C:T	8.0833e-08	-1.49835e-10	-0.823723
8818944	chr16:8818944:G:T	5.70704e-08	-1.49835e-10	-1.17182
8819257	chr16:8819257:G:C	7.00013e-08	0.300187	-1.26778
8819346	chr16:8819346:G:A	5.45446e-08	-1.49835e-10	-1.21709
8819451	chr16:8819451:G:A	1.17913e-08	-1.69841	-1.05034
8819648	chr16:8819648:T:C	5.19432e-08	-1.49835e-10	-1.26596
8819652	chr16:8819652:G:A	2.88713e-07	-1.49835e-10	0.449325
8819892	chr16:8819892:G:T	5.64284e-08	-1.49835e-10	-1.18314
8819917	chr16:8819917:G:A	2.15612e-08	-1.6414	-0.503816
8819947	chr16:8819947:C:A	8.92274e-08	0.53051	-1.25543
8819960	chr16:8819960:T:C	5.27452e-08	-1.49835e-10	-1.25064
8820067	chr16:8820067:G:A	5.14876e-08	-1.49835e-10	-1.27477
8820121	chr16:8820121:C:T	6.38834e-08	-1.49835e-10	-1.05905
8820415	chr16:8820415:G:A	1.51233e-08	-1.6951	-0.804773
8820460	chr16:8820460:C:A	2.5611e-08	-1.58362	-0.38947
8820488	chr16:8820488:G:A	6.09597e-08	-1.49835e-10	-1.1059
8820600	chr16:8820600:C:T	1.05921e-08	-1.60825	-1.24775
8820970	chr16:8820970:G:C	3.80844e-08	-1.5763	-2.9698e-10
8821011	chr16:8821011:TA:T	1.22246e-07	0.760532	-1.17061
8821048	chr16:8821048:A:T	7.21798e-08	0.318166	-1.25511
8821212	chr16:8821212:C:T	5.49539e-08	-1.49835e-10	-1.20961
8821253	chr16:8821253:G:C	1.39065e-08	-1.70785	-0.875898
8821408	chr16:8821408:T:C	6.58155e-08	-1.02925	-2.9698e-10
8821749	chr16:8821749:T:G	3.55156e-08	-1.64614	-2.9698e-10
8822180	chr16:8822180:G:T	3.55181e-08	-1.64607	-2.9698e-10
8822484	chr16:8822484:T:G	1.07874e-07	0.518653	-1.05379
8822504	chr16:8822504:A:G	5.83819e-08	-1.49835e-10	-1.1491
8822515	chr16:8822515:G:A	7.09589e-08	-1.49835e-10	-0.954008
8822623	chr16:8822623:A:G	6.00478e-08	-1.49835e-10	-1.12097
8822643	chr16:8822643:A:G	5.54595e-08	-1.49835e-10	-1.20046
8822721	chr16:8822721:G:C	9.99447e-09	-1.70234	-1.21174
8822857	chr16:8822857:A:T	1.00393e-07	-1.49835e-10	-0.607012
8823019	chr16:8823019:TAGAC:T	2.13449e-08	-1.63598	-0.519311
8823228	chr16:8823228:A:T	5.97783e-08	-1.49835e-10	-1.12547
8823812	chr16:8823812:C:A	6.01016e-08	-1.49835e-10	-1.12007
8824057	chr16:8824057:C:T	2.02837e-08	-1.66798	-0.538307
8824139	chr16:8824139:G:A	1.31275e-08	-1.71005	-0.931346
8824883	chr16:8824883:CTTTCT:C	5.14543e-08	-1.49835e-10	-1.27541
8824984	chr16:8824984:A:G	5.14972e-08	-1.49835e-10	-1.27458
8824998	chr16:8824998:C:T	1.28687e-07	0.654771	-1.01349
8825050	chr16:8825050:A:C	1.44787e-07	-1.49835e-10	-0.240844
8825074	chr16:8825074:A:G	5.14141e-08	-1.49835e-10	-1.2762
8825183	chr16:8825183:A:G	8.36556e-08	-1.49835e-10	-0.7894
8825307	chr16:8825307:A:G	5.19831e-08	-1.49835e-10	-1.26519
8825347	chr16:8825347:C:T	5.4668e-08	-1.49835e-10	-1.21483
8825558	chr16:8825558:T:A	1.04485e-08	-1.70849	-1.16116
8825691	chr16:8825691:G:A	6.43692e-08	0.224536	-1.27601
8825893	chr16:8825893:C:T	1.4347e-08	-1.69448	-0.858083
8826046	chr16:8826046:A:G	6.96299e-08	0.295117	-1.26803
8826198	chr16:8826198:T:TGTAG	2.05824e-08	-1.65379	-0.537884
8826286	chr16:8826286:A:T	1.10308e-08	-1.70141	-1.114
8826346	chr16:8826346:A:G	5.60677e-08	-1.49835e-10	-1.18955
8826430	chr16:8826430:T:G	4.90357e-08	-0.723053	-0.600507
8826503	chr16:8826503:C:T	5.73959e-08	-1.49835e-10	-1.16614
8826628	chr16:8826628:C:T	4.77084e-08	-1.67145	0.320446
8826667	chr16:8826667:A:C	6.71867e-08	0.266257	-1.27489
8826828	chr16:8826828:C:T	1.88662e-08	-1.69643	-0.582304
8826905	chr16:8826905:C:T	2.0274e-08	-1.66931	-0.537464
8827005	chr16:8827005:A:G	5.80946e-08	-1.49835e-10	-1.15404
8827024	chr16:8827024:C:T	4.45723e-08	-0.153864	-1.26513
8827212	chr16:8827212:C:T	5.43445e-08	-1.49835e-10	-1.22076
8827484	chr16:8827484:C:A	1.21007e-07	-1.49835e-10	-0.420257
8827544	chr16:8827544:C:T	1.24095e-07	-1.49835e-10	-0.395059
8827545	chr16:8827545:G:A	4.00107e-08	-0.804887	-0.722076
8827616	chr16:8827616:G:C	1.19165e-08	-1.70823	-1.02996
8827623	chr16:8827623:T:G	5.32422e-08	-1.49835e-10	-1.24126
8828082	chr16:8828082:A:G	5.57445e-08	-1.49835e-10	-1.19533
8828181	chr16:8828181:A:G	6.04166e-08	0.1621	-1.27695
8828465	chr16:8828465:G:C	9.40949e-08	0.587654	-1.25946
8828529	chr16:8828529:T:C	4.23587e-08	-0.844112	-0.625822
8828749	chr16:8828749:C:T	5.1435e-08	-1.49835e-10	-1.27579
8829136	chr16:8829136:T:C	1.02319e-07	-1.49835e-10	-0.588013
8829137	chr16:8829137:G:A	1.97671e-08	-1.07933	-1.15276
8829358	chr16:8829358:A:C	6.02022e-08	-0.101207	-1.01719
8829411	chr16:8829411:G:A	3.7117e-08	-1.60203	-2.9698e-10
8829638	chr16:8829638:C:G	1.70966e-08	-1.68485	-0.692379
8829720	chr16:8829720:C:T	2.28902e-07	-1.49835e-10	0.217184
8829978	chr16:8829978:G:C	1.84552e-08	-1.63296	-0.667804
8830180	chr16:8830180:C:T	5.32791e-08	-1.49835e-10	-1.24056
8830225	chr16:8830225:G:A	6.9823e-08	-0.970145	-2.9698e-10
8830423	chr16:8830423:A:G	2.54599e-08	-1.67021	-0.308797
8830789	chr16:8830789:G:C	3.02241e-08	-1.68684	-0.120631
8830898	chr16:8830898:A:G	5.3429e-08	0.0391228	-1.27688
8830939	chr16:8830939:C:G	5.34065e-08	0.0375419	-1.27572
8831077	chr16:8831077:T:G	5.08663e-08	-0.653137	-0.63377
8831243	chr16:8831243:T:G	5.20662e-08	-1.49835e-10	-1.26359
8831376	chr16:8831376:T:C	6.43005e-08	0.207442	-1.25998
8831839	chr16:8831839:G:A	3.40396e-08	-1.68858	-2.9698e-10
8831867	chr16:8831867:G:A	5.1957e-08	-1.49835e-10	-1.26569
8832052	chr16:8832052:C:T	5.36498e-08	-1.49835e-10	-1.23363
8832118	chr16:8832118:C:T	5.14331e-08	-1.49835e-10	-1.27583
8832509	chr16:8832509:C:T	6.10181e-08	-1.10494	-2.9698e-10
8832741	chr16:8832741:C:T	1.20405e-08	-1.70197	-1.02586
8832746	chr16:8832746:A:C	1.51168e-08	-1.54076	-0.95954
8832762	chr16:8832762:G:C	5.14286e-08	-1.49835e-10	-1.27591
8833103	chr16:8833103:T:A	7.1236e-08	-1.49835e-10	-0.950109
8833247	chr16:8833247:T:C	1.68388e-08	-1.61533	-0.777088
8833267	chr16:8833267:A:T	2.53389e-08	-1.0295	-0.954265
8833367	chr16:8833367:T:C	1.86376e-08	-1.6686	-0.622328
8833736	chr16:8833736:C:G	3.67689e-08	-0.600014	-1.01144
8833863	chr16:8833863:T:C	7.86534e-08	0.384057	-1.23511
8833868	chr16:8833868:A:G	4.7924e-08	-0.36105	-0.98544
8833936	chr16:8833936:ACAGTGTAAACCGG:A	5.20857e-08	-1.49835e-10	-1.26322
8834021	chr16:8834021:A:G	5.23379e-08	-1.49835e-10	-1.25839
8834028	chr16:8834028:A:G	3.63529e-08	-1.62283	-2.9698e-10
8834115	chr16:8834115:C:T	8.75585e-08	-1.49835e-10	-0.743801
8834252	chr16:8834252:A:G	5.58017e-08	-1.49835e-10	-1.1943
8834278	chr16:8834278:C:T	1.97279e-08	-1.28945	-0.944622
8834279	chr16:8834279:T:G	2.02144e-08	-1.26111	-0.948606
8834611	chr16:8834611:C:A	5.15688e-08	-1.49835e-10	-1.27319
8834724	chr16:8834724:A:G	5.87539e-08	-1.49835e-10	-1.14275
8835001	chr16:8835001:A:G	1.83903e-08	-1.68573	-0.618556
8835008	chr16:8835008:A:G	1.58492e-07	-1.49835e-10	-0.150402
8835183	chr16:8835183:T:C	1.49733e-08	-1.23285	-1.27699
8835349	chr16:8835349:G:A	1.89672e-08	-1.38138	-0.89202
8835596	chr16:8835596:C:CA	1.62258e-07	-1.49835e-10	-0.12692
8835864	chr16:8835864:G:A	5.4941e-08	-1.49835e-10	-1.20985
8835946	chr16:8835946:G:A	2.32586e-08	-1.64469	-0.424746
8835948	chr16:8835948:T:C	2.25725e-08	-1.66291	-0.436464
8835987	chr16:8835987:G:A	7.36857e-08	-1.4409	0.524595
8835992	chr16:8835992:A:G	1.88024e-08	-1.68225	-0.599874
8836021	chr16:8836021:TG:T	6.21314e-08	-1.49835e-10	-1.08686
8836053	chr16:8836053:A:G	2.87884e-08	-1.7094	-0.146735
8836102	chr16:8836102:A:C	6.17145e-08	-1.49835e-10	-1.09359
8836167	chr16:8836167:TA:T	1.58608e-08	-1.71005	-0.742205
8836170	chr16:8836170:C:T	1.81266e-08	-1.70946	-0.609269
8836244	chr16:8836244:G:GT	1.08408e-07	-1.49835e-10	-0.53021
8836273	chr16:8836273:G:A	1.13266e-07	-1.49835e-10	-0.486373
8836407	chr16:8836407:A:G	6.22045e-08	-0.512442	-0.573239
8836531	chr16:8836531:G:A	6.8552e-08	-1.49835e-10	-0.988516
8836809	chr16:8836809:G:T	6.83143e-08	-1.4795	0.487513
8836907	chr16:8836907:A:G	7.44435e-08	-1.44243	0.536364
8837065	chr16:8837065:G:A	5.34329e-08	-1.49835e-10	-1.23768
8837143	chr16:8837143:T:C	1.03525e-07	-1.49835e-10	-0.576292
8837184	chr16:8837184:C:T	8.86395e-08	-1.49835e-10	-0.731531
8837384	chr16:8837384:T:A	1.23665e-07	-0.554058	0.155527
8837980	chr16:8837980:G:A	5.45074e-08	-1.49835e-10	-1.21777
8838074	chr16:8838074:A:G	5.13848e-08	-1.49835e-10	-1.27676
8838147	chr16:8838147:T:C	5.77548e-08	-1.49835e-10	-1.1599
8838247	chr16:8838247:C:T	4.8815e-08	-1.68489	0.356822
8838347	chr16:8838347:T:C	7.49047e-08	-1.53121	0.631322
8838485	chr16:8838485:C:G	2.26171e-07	-1.55447	1.75965
8838493	chr16:8838493:G:A	5.96533e-08	-1.49835e-10	-1.12756
8838598	chr16:8838598:G:A	5.21766e-08	-1.49835e-10	-1.26147
8838633	chr16:8838633:A:T	7.00632e-08	-1.48191	0.515198
8839076	chr16:8839076:T:C	4.09241e-08	-1.50439	-2.9698e-10
8839443	chr16:8839443:C:T	6.80434e-08	-1.49835e-10	-0.995962
8839660	chr16:8839660:A:G	1.21578e-07	-1.49835e-10	-0.415556
8839826	chr16:8839826:G:A	9.83008e-08	-0.332205	-0.29587
8840010	chr16:8840010:G:A	7.90218e-08	-1.49835e-10	-0.846384
8840076	chr16:8840076:A:G	6.38474e-08	-1.49835e-10	-1.05961
8840354	chr16:8840354:C:T	9.0292e-08	-1.14826	0.435197
8840395	chr16:8840395:C:G	1.12268e-07	-1.49835e-10	-0.495222
8840454	chr16:8840454:T:C	1.0167e-07	-1.49835e-10	-0.594371
8840488	chr16:8840488:T:C	2.69744e-08	-1.49334	-0.427883
8840516	chr16:8840516:G:A	1.17904e-07	-0.222913	-0.223321
8841064	chr16:8841064:A:G	1.54419e-08	-1.66414	-0.814886
8841121	chr16:8841121:A:AGG	1.33522e-08	-1.69462	-0.929805
8841126	chr16:8841126:TAC:T	1.38979e-08	-1.66743	-0.916934
8841168	chr16:8841168:T:C	5.24341e-08	-1.24615	-0.010396
8841175	chr16:8841175:C:T	1.71283e-08	-1.54322	-0.832158
8841194	chr16:8841194:T:G	6.2928e-08	-1.07412	-2.9698e-10
8841564	chr16:8841564:A:AT	1.12689e-07	-1.49835e-10	-0.491478
8842046	chr16:8842046:G:C	5.46065e-08	-1.49835e-10	-1.21596
8842151	chr16:8842151:G:T	5.81297e-08	-1.70041	0.546979
8842184	chr16:8842184:A:C	1.06258e-08	-1.61704	-1.23578
8842190	chr16:8842190:A:G	6.16951e-08	-1.49835e-10	-1.0939
8842195	chr16:8842195:C:G	5.20151e-08	-1.49835e-10	-1.26457
8842244	chr16:8842244:A:G	4.22893e-08	-1.70458	0.233003
8842614	chr16:8842614:T:C	5.14264e-08	-1.49835e-10	-1.27596
8842683	chr16:8842683:C:T	5.28007e-08	-1.49835e-10	-1.24958
8842774	chr16:8842774:T:C	1.72302e-08	-1.6715	-0.697938
8843085	chr16:8843085:G:A	3.12061e-08	-0.82885	-0.946645
8843117	chr16:8843117:A:G	3.82116e-07	0.729616	-2.9698e-10
8843118	chr16:8843118:A:T	1.66524e-08	-1.64918	-0.754376
8843155	chr16:8843155:G:A	3.89338e-08	-0.380236	-1.17401
8843187	chr16:8843187:A:C	1.53634e-08	-1.69703	-0.787093
8843285	chr16:8843285:TGA:T	5.32123e-08	-1.49835e-10	-1.24182
8843513	chr16:8843513:GC:G	2.7174e-07	-0.834921	1.22366
8843521	chr16:8843521:A:G	2.48132e-07	-0.891244	1.1891
8843696	chr16:8843696:G:A	4.44647e-08	-1.68702	0.265607
8843746	chr16:8843746:G:A	1.6731e-08	-1.69293	-0.705919
8843864	chr16:8843864:G:C	1.43285e-07	-0.459759	0.208483
8843870	chr16:8843870:AGG:A	3.29279e-08	-0.557318	-1.16447
8843945	chr16:8843945:G:A	1.66856e-08	-1.619	-0.782557
8843952	chr16:8843952:G:A	2.98955e-07	-1.65235	2.13653
8843954	chr16:8843954:G:A	1.41168e-08	-1.30062	-1.26812
8844033	chr16:8844033:G:C	5.73483e-08	-1.49835e-10	-1.16697
8844114	chr16:8844114:G:A	8.59497e-08	-0.895881	0.133535
8844311	chr16:8844311:G:A	3.79229e-08	-1.58055	-2.9698e-10
8844382	chr16:8844382:G:A	5.16022e-08	-1.49835e-10	-1.27254
8844450	chr16:8844450:G:A	3.7407e-08	-1.69574	0.101487
8844937	chr16:8844937:G:A	3.24818e-08	-0.459124	-1.2763
8845089	chr16:8845089:A:T	5.64094e-08	-1.49835e-10	-1.18347
8845109	chr16:8845109:G:A	5.14713e-08	-1.49835e-10	-1.27508
8845144	chr16:8845144:G:T	6.07043e-08	-1.49835e-10	-1.11009
8845163	chr16:8845163:T:C	5.74094e-08	-1.49835e-10	-1.1659
8845212	chr16:8845212:G:A	3.07353e-08	-0.520769	-1.26993
8845233	chr16:8845233:C:T	1.13664e-07	-1.49835e-10	-0.482857
8845253	chr16:8845253:T:A	1.48613e-07	-1.49835e-10	-0.214759
8845254	chr16:8845254:C:G	1.30443e-07	-1.49835e-10	-0.345171
8845362	chr16:8845362:T:G	5.13825e-08	-1.49835e-10	-1.27681
8846150	chr16:8846150:C:G	6.33424e-08	-1.06755	-2.9698e-10
8846156	chr16:8846156:C:T	5.50945e-08	-1.49835e-10	-1.20706
8846271	chr16:8846271:T:C	1.12066e-07	-1.49835e-10	-0.497023
8846359	chr16:8846359:C:T	1.57444e-08	-1.68168	-0.777945
8846486	chr16:8846486:C:T	5.13752e-08	-1.49835e-10	-1.27695
8846524	chr16:8846524:G:A	5.69904e-07	-0.99195	2.12131
8846599	chr16:8846599:A:C	4.80625e-08	-0.405584	-0.938022
8846710	chr16:8846710:G:C	1.62757e-08	-1.6852	-0.74124
8846715	chr16:8846715:G:C	1.74164e-08	-1.12258	-1.23611
8846733	chr16:8846733:T:A	5.15347e-08	-1.49835e-10	-1.27385
8846847	chr16:8846847:A:T	1.591e-08	-1.17357	-1.27559
8847282	chr16:8847282:G:A	5.1615e-08	-1.64812	0.375827
8847678	chr16:8847678:G:A	7.11295e-08	-1.49835e-10	-0.951606
8847842	chr16:8847842:G:A	5.23478e-08	-1.49835e-10	-1.2582
8847961	chr16:8847961:A:C	1.77571e-08	-1.64839	-0.690937
8847991	chr16:8847991:C:G	6.49946e-08	-1.49835e-10	-1.0418
8848000	chr16:8848000:G:A	2.2416e-08	-1.67811	-0.428219
8848359	chr16:8848359:G:A	5.64847e-08	-1.49835e-10	-1.18214
8848385	chr16:8848385:A:G	7.11686e-08	-1.49835e-10	-0.951057
8848740	chr16:8848740:T:A	5.14371e-08	-1.49835e-10	-1.27575
8848819	chr16:8848819:A:T	1.01922e-07	-1.49835e-10	-0.591903
8848822	chr16:8848822:A:G	5.61622e-08	-1.59247	0.404606
8849125	chr16:8849125:CA:C	5.14206e-08	-1.49835e-10	-1.27607
8849420	chr16:8849420:A:G	2.64456e-08	-1.22372	-0.717293
8849570	chr16:8849570:C:T	5.14976e-08	-1.49835e-10	-1.27457
8849595	chr16:8849595:T:G	1.3902e-08	-1.69443	-0.889646
8849694	chr16:8849694:C:T	1.51285e-08	-1.30395	-1.19558
8849987	chr16:8849987:A:G	2.87765e-08	-1.18244	-0.674107
8850075	chr16:8850075:C:G	3.44932e-08	-1.67535	-2.9698e-10
8850515	chr16:8850515:G:A	5.32062e-08	-1.49835e-10	-1.24193
8850602	chr16:8850602:T:TGG	4.59628e-08	-0.233617	-1.15466
8850617	chr16:8850617:G:A	5.16629e-08	-1.49835e-10	-1.27137
8850674	chr16:8850674:C:T	9.11559e-08	-1.49835e-10	-0.703537
8850772	chr16:8850772:C:T	6.57667e-08	-1.49835e-10	-1.03
8850949	chr16:8850949:A:G	1.36967e-08	-1.33054	-1.26841
8851284	chr16:8851284:G:A	3.57898e-08	-1.63845	-2.9698e-10
8851351	chr16:8851351:A:C	2.17439e-08	-1.27879	-0.857986
8851402	chr16:8851402:C:T	5.57809e-08	0.006331	-1.20101
8851819	chr16:8851819:C:G	7.87003e-08	-1.49835e-10	-0.850461
8852282	chr16:8852282:C:G	5.98932e-08	-1.49835e-10	-1.12355
8852629	chr16:8852629:G:A	1.79922e-07	-1.50422	1.48064
8852685	chr16:8852685:T:C	3.352e-08	-1.70397	-2.9698e-10
8852715	chr16:8852715:G:C	8.86787e-08	-1.49835e-10	-0.731089
8852905	chr16:8852905:A:C	7.45935e-08	-1.49835e-10	-0.904055
8853051	chr16:8853051:G:A	5.61206e-08	-1.18861	-2.9698e-10
8853131	chr16:8853131:A:G	5.25471e-08	-1.49835e-10	-1.2544
8853179	chr16:8853179:T:C	1.49584e-08	-1.58325	-0.927582
8853407	chr16:8853407:T:C	6.16061e-08	-1.49835e-10	-1.09535
8853867	chr16:8853867:T:C	5.76269e-08	-1.49835e-10	-1.16212
8854576	chr16:8854576:C:T	4.14058e-08	-0.254786	-1.2379
8855330	chr16:8855330:C:T	1.2495e-08	-1.68011	-1.01067
8855445	chr16:8855445:C:T	5.67824e-08	-1.49835e-10	-1.17688
8855598	chr16:8855598:T:A	2.18317e-08	-1.68678	-0.44596
8855736	chr16:8855736:G:A	5.74449e-08	-1.49835e-10	-1.16528
8855832	chr16:8855832:C:A	1.71332e-07	-1.49835e-10	-0.0725034
8855846	chr16:8855846:A:G	3.4436e-08	-1.67701	-2.9698e-10
8855948	chr16:8855948:T:C	1.51596e-07	-1.49835e-10	-0.194886
8856232	chr16:8856232:T:G	5.83932e-08	-1.30878	0.159874
8856416	chr16:8856416:T:C	1.91484e-08	-1.61255	-0.651341
8856638	chr16:8856638:GGA:G	1.39252e-08	-1.30549	-1.27692
8856890	chr16:8856890:C:T	3.06935e-08	-1.44612	-0.345934
8857706	chr16:8857706:C:T	2.8064e-08	-1.37698	-0.504636
8857857	chr16:8857857:G:A	2.19451e-08	-1.52809	-0.599478
8857919	chr16:8857919:G:A	8.17318e-08	-1.49835e-10	-0.812665
8858063	chr16:8858063:C:T	7.66371e-08	0.306659	-1.18369
8858138	chr16:8858138:A:G	5.81244e-08	-1.49835e-10	-1.15352
8858308	chr16:8858308:C:T	4.03722e-08	-1.51797	-2.9698e-10
8858391	chr16:8858391:A:G	7.84186e-08	-1.49835e-10	-0.854047
8858418	chr16:8858418:G:A	5.9135e-08	-1.49835e-10	-1.13628
8858430	chr16:8858430:G:A	5.70583e-08	-1.49835e-10	-1.17203
8858639	chr16:8858639:A:G	6.10452e-08	-1.10449	-2.9698e-10
8858667	chr16:8858667:A:G	2.21602e-08	-1.70279	-0.415019
8859407	chr16:8859407:C:T	1.2917e-08	-1.43571	-1.22186
8859544	chr16:8859544:G:A	5.13885e-08	-1.49835e-10	-1.27669
8859792	chr16:8859792:A:C	3.1959e-08	-1.44113	-0.310529
8859819	chr16:8859819:A:T	1.44467e-08	-1.67531	-0.870335
8859843	chr16:8859843:T:C	5.78807e-08	0.0679181	-1.22564
8859967	chr16:8859967:ACT:A	1.3907e-08	-1.35589	-1.22782
8859989	chr16:8859989:C:T	1.40284e-08	-1.32954	-1.24548
8860143	chr16:8860143:G:A	5.82906e-08	-1.49835e-10	-1.15067
8860201	chr16:8860201:C:A	1.31536e-08	-1.70688	-0.932529
8860224	chr16:8860224:A:G	9.02064e-08	-1.49835e-10	-0.714007
8860712	chr16:8860712:C:T	1.29418e-08	-1.66486	-0.990789
8860969	chr16:8860969:G:C	1.35211e-08	-1.67667	-0.935185
8861055	chr16:8861055:AAAAT:A	1.19667e-08	-1.5264	-1.20758
8861475	chr16:8861475:G:A	5.16122e-08	-1.49835e-10	-1.27235
8861613	chr16:8861613:T:G	9.08971e-08	0.22441	-0.93079
8861770	chr16:8861770:C:A	1.746e-08	-1.08026	-1.27593
8861878	chr16:8861878:G:T	1.34845e-08	-1.66296	-0.951611
8862703	chr16:8862703:C:T	5.34888e-08	-1.49835e-10	-1.23664
8862776	chr16:8862776:G:A	1.45763e-08	-1.64034	-0.896371
8863161	chr16:8863161:C:T	3.3354e-08	-1.70893	-2.9698e-10
8863268	chr16:8863268:G:A	1.35473e-08	-1.63715	-0.972765
8863633	chr16:8863633:G:A	7.57065e-08	0.334354	-1.2236
8863952	chr16:8863952:C:T	1.09631e-07	-1.49835e-10	-0.518986
8864047	chr16:8864047:G:A	5.16489e-08	-1.49835e-10	-1.27164
8864751	chr16:8864751:G:A	7.54947e-08	-0.411299	-0.480747
8864954	chr16:8864954:A:G	4.76801e-08	-0.199552	-1.15204
8864996	chr16:8864996:C:T	5.15138e-08	-1.49835e-10	-1.27426
8865051	chr16:8865051:T:C	8.52827e-08	0.36699	-1.13713
8865498	chr16:8865498:C:T	4.08027e-08	-0.31991	-1.18745
8865832	chr16:8865832:A:G	2.13614e-08	-1.40437	-0.750156
8865916	chr16:8865916:C:T	7.79348e-08	-1.49835e-10	-0.860235
8866081	chr16:8866081:G:T	6.41574e-08	-1.49835e-10	-1.05477
8866204	chr16:8866204:C:T	3.67659e-08	-0.756812	-0.854726
8866230	chr16:8866230:A:C	5.20233e-08	-1.49835e-10	-1.26442
8866468	chr16:8866468:G:A	3.70581e-08	-1.08691	-0.516708
8866546	chr16:8866546:G:C	8.91312e-07	-1.49835e-10	1.57659
8866643	chr16:8866643:C:T	1.49845e-08	-1.68244	-0.826657
8866787	chr16:8866787:A:AG	6.94868e-08	-1.49835e-10	-0.974972
8866869	chr16:8866869:T:C	4.02999e-08	-1.51976	-2.9698e-10
8866942	chr16:8866942:T:G	5.21811e-08	-1.49835e-10	-1.26139
8867177	chr16:8867177:G:C	6.57478e-08	-1.49835e-10	-1.03028
8867801	chr16:8867801:G:A	5.62194e-08	-1.18685	-2.9698e-10
8868238	chr16:8868238:A:G	1.2221e-07	-1.49835e-10	-0.410368
8868395	chr16:8868395:A:G	8.07184e-08	-1.49835e-10	-0.825141
8868969	chr16:8868969:G:A	1.48551e-07	-1.49835e-10	-0.215181
8869050	chr16:8869050:G:A	1.38557e-08	-1.69724	-0.890171
8869288	chr16:8869288:C:G	1.65823e-08	-1.32582	-1.08195
8869332	chr16:8869332:C:T	1.35931e-08	-1.64517	-0.961378
8869357	chr16:8869357:A:G	7.71116e-08	-1.49835e-10	-0.870854
8869644	chr16:8869644:G:A	1.92764e-08	-1.17643	-1.08079
8869647	chr16:8869647:C:T	1.93938e-08	-1.17022	-1.08094
8870076	chr16:8870076:A:T	6.78773e-08	-1.49835e-10	-0.998406
8870124	chr16:8870124:A:G	6.09083e-08	-1.49835e-10	-1.10674
8870355	chr16:8870355:T:C	6.69817e-08	-1.49835e-10	-1.01169
8870368	chr16:8870368:C:T	1.09116e-08	-1.69999	-1.12629
8870852	chr16:8870852:G:A	3.62285e-08	-0.408123	-1.21814
8871267	chr16:8871267:T:C	5.54138e-08	-1.20128	-2.9698e-10
8871632	chr16:8871632:A:T	3.38073e-08	-1.69543	-2.9698e-10
8872114	chr16:8872114:G:C	6.50672e-08	-1.49835e-10	-1.04069
8872165	chr16:8872165:G:C	4.87404e-08	-1.3296	-2.9698e-10
8872321	chr16:8872321:C:T	5.61519e-08	-1.49835e-10	-1.18805
8872573	chr16:8872573:G:T	1.75875e-07	-1.49835e-10	-0.0463323
8873100	chr16:8873100:C:T	8.66421e-08	0.494036	-1.24836
8873232	chr16:8873232:ATG:A	1.98142e-08	-0.975966	-1.25374
8873336	chr16:8873336:A:G	6.81913e-08	-1.49835e-10	-0.993791
8873400	chr16:8873400:T:C	8.03271e-07	2.56813	-1.09554
8873405	chr16:8873405:T:C	2.79123e-08	-1.17631	-0.710732
8873478	chr16:8873478:T:C	3.30586e-07	1.25564	-0.670885
8873520	chr16:8873520:G:A	9.92768e-08	-1.49835e-10	-0.618197
8873767	chr16:8873767:T:A	5.69597e-08	-1.49835e-10	-1.17376
8873826	chr16:8873826:T:TA	2.66815e-07	1.49546	-1.12501
8873932	chr16:8873932:G:A	1.93609e-08	-1.3974	-0.855451
8874027	chr16:8874027:C:T	2.24959e-08	-1.0156	-1.08717
8874210	chr16:8874210:C:G	1.31181e-08	-1.62669	-1.01543
8874737	chr16:8874737:C:T	5.64761e-08	-0.489383	-0.692907
8874955	chr16:8874955:C:T	6.25336e-08	-1.49835e-10	-1.0804
8875008	chr16:8875008:A:G	5.20139e-08	-1.49835e-10	-1.2646
8875014	chr16:8875014:C:A	1.42502e-08	-1.44306	-1.11627
8875327	chr16:8875327:CTAAT:C	4.47751e-05	5.4933	-2.9698e-10
8875419	chr16:8875419:C:T	1.03738e-08	-1.69542	-1.18141
8875567	chr16:8875567:A:G	1.70143e-07	-1.49835e-10	-0.0794681
8875647	chr16:8875647:G:A	2.85223e-08	-0.609423	-1.256
8875747	chr16:8875747:G:A	5.32977e-08	-1.24022	-2.9698e-10
8875971	chr16:8875971:C:T	2.06421e-07	0.113809	-2.9698e-10
8876036	chr16:8876036:G:A	4.00757e-06	4.28432	-1.20449
8876191	chr16:8876191:T:C	1.27641e-08	-1.50109	-1.16839
8876229	chr16:8876229:T:G	2.05267e-08	-1.37886	-0.815524
8876541	chr16:8876541:G:A	2.78538e-07	0.413445	-2.9698e-10
8876792	chr16:8876792:A:T	6.21687e-08	-1.49835e-10	-1.08626
8876842	chr16:8876842:T:C	8.2463e-08	-1.49835e-10	-0.803758
8876856	chr16:8876856:G:T	1.21549e-08	-1.51736	-1.20102
8877122	chr16:8877122:C:T	1.19127e-08	-1.49521	-1.24329
8877234	chr16:8877234:G:A	1.08216e-08	-1.70992	-1.12464
8877814	chr16:8877814:G:C	1.52438e-08	-1.65749	-0.834453
8877837	chr16:8877837:T:C	9.52997e-08	-1.49835e-10	-0.659081
8878476	chr16:8878476:C:G	5.13886e-08	-1.49835e-10	-1.27669
8879272	chr16:8879272:C:G	5.14929e-08	-1.49835e-10	-1.27466
8879407	chr16:8879407:C:T	1.38581e-07	-1.49835e-10	-0.284654
8879722	chr16:8879722:C:G	1.30856e-07	-1.49835e-10	-0.342012
8879818	chr16:8879818:T:G	3.35184e-08	-1.70401	-2.9698e-10
8879963	chr16:8879963:C:A	5.25626e-08	-1.49835e-10	-1.2541
8879997	chr16:8879997:C:T	1.13379e-07	-1.49835e-10	-0.485372
8880940	chr16:8880940:G:A	7.43851e-08	-1.49835e-10	-0.906853
8880979	chr16:8880979:G:C	6.1699e-08	-1.49835e-10	-1.09384
8881053	chr16:8881053:T:C	6.11813e-08	-1.49835e-10	-1.10227
8881200	chr16:8881200:G:A	6.52591e-08	-0.527884	-0.509859
8881253	chr16:8881253:A:T	6.28642e-08	-1.49835e-10	-1.07513
8881405	chr16:8881405:C:T	1.09176e-07	-1.49835e-10	-0.523151
8881542	chr16:8881542:A:C	6.87134e-08	0.225227	-1.21139
8881587	chr16:8881587:GA:G	1.57235e-07	-1.49835e-10	-0.158365
8881679	chr16:8881679:A:G	9.26368e-08	-1.49835e-10	-0.687422
8881728	chr16:8881728:C:G	1.27533e-08	-1.69127	-0.97905
8881740	chr16:8881740:G:A	5.14732e-07	1.02754	-2.9698e-10
8882247	chr16:8882247:G:A	2.24902e-07	0.199555	-2.9698e-10
8882697	chr16:8882697:G:A	1.01878e-08	-1.64879	-1.24612
8882731	chr16:8882731:C:T	2.25759e-08	-0.832015	-1.26721
8882758	chr16:8882758:C:T	1.61771e-08	-1.22784	-1.20468
8882926	chr16:8882926:C:A	3.60584e-07	0.671616	-2.9698e-10
8883373	chr16:8883373:A:G	2.00554e-07	-1.49835e-10	0.0849745
8883438	chr16:8883438:G:C	7.12088e-08	-1.49835e-10	-0.950492
8883636	chr16:8883636:G:A	5.25204e-08	-1.49835e-10	-1.25491
8884628	chr16:8884628:C:T	6.78573e-08	-1.49835e-10	-0.998701
8884932	chr16:8884932:A:T	3.57045e-08	-1.64083	-2.9698e-10
8885074	chr16:8885074:A:T	5.19696e-08	-1.49835e-10	-1.26545
8885088	chr16:8885088:C:T	3.62422e-08	-1.62588	-2.9698e-10
8885189	chr16:8885189:A:G	2.27443e-07	-1.49835e-10	0.210792
8885289	chr16:8885289:C:T	3.33172e-08	-1.71003	-2.9698e-10
8885335	chr16:8885335:AC:A	5.25743e-08	-1.49835e-10	-1.25388
8885444	chr16:8885444:C:T	1.50217e-07	-1.49835e-10	-0.204024
8886234	chr16:8886234:C:T	1.0946e-08	-1.64335	-1.17979
8886918	chr16:8886918:G:A	1.63278e-08	-1.21528	-1.20796
8887095	chr16:8887095:G:A	3.39697e-08	-1.6109	-0.0797387
8887218	chr16:8887218:A:T	2.67845e-07	-1.49835e-10	0.374299
8887644	chr16:8887644:G:C	5.4665e-08	-1.49835e-10	-1.21488
8888098	chr16:8888098:G:A	1.08669e-08	-1.63234	-1.19804
8888105	chr16:8888105:G:A	1.00551e-07	-1.49835e-10	-0.605439
8888121	chr16:8888121:T:C	5.33501e-08	-1.49835e-10	-1.23923
8888298	chr16:8888298:G:A	1.104e-08	-1.61272	-1.20186
8888565	chr16:8888565:G:A	1.35337e-07	-1.49835e-10	-0.308337
8888631	chr16:8888631:AC:A	3.89379e-08	-1.55414	-2.9698e-10
8888785	chr16:8888785:T:C	9.85241e-09	-1.70096	-1.22743
8888803	chr16:8888803:T:C	1.35367e-06	2.03897	-0.0445079
8889055	chr16:8889055:C:A	1.15714e-07	-1.49835e-10	-0.464991
8889075	chr16:8889075:G:T	5.16801e-08	-1.49835e-10	-1.27104
8889145	chr16:8889145:C:CT	5.40871e-08	-1.49835e-10	-1.22551
8889535	chr16:8889535:G:C	1.09029e-08	-1.62523	-1.20184
8889659	chr16:8889659:A:G	5.33539e-08	-1.49835e-10	-1.23916
8889829	chr16:8889829:G:A	5.18994e-08	-1.49835e-10	-1.2668
8889878	chr16:8889878:T:A	1.12697e-08	-1.59377	-1.20022
8890016	chr16:8890016:C:T	2.99747e-06	1.98186	0.807557
8890270	chr16:8890270:A:G	5.49308e-08	-1.49835e-10	-1.21003
8890272	chr16:8890272:G:A	1.10731e-08	-1.60675	-1.20484
8890941	chr16:8890941:C:T	6.33481e-08	-1.49835e-10	-1.06746
8890961	chr16:8890961:T:C	1.49856e-07	-0.206435	-2.9698e-10
8891127	chr16:8891127:C:A	4.62431e-07	1.57084	-0.650454
8891235	chr16:8891235:T:C	1.14637e-08	-1.63655	-1.14038
8891282	chr16:8891282:A:G	3.97318e-07	-1.49835e-10	0.768628
8891306	chr16:8891306:C:T	1.37715e-07	-1.49835e-10	-0.290925
8891429	chr16:8891429:C:T	6.63474e-08	-1.49835e-10	-1.0212
8891554	chr16:8891554:T:C	4.29901e-08	-1.45514	-2.9698e-10
8891877	chr16:8891877:C:T	3.06145e-07	-1.49835e-10	0.507951
8892052	chr16:8892052:T:A	3.33347e-08	-1.70951	-2.9698e-10
8892073	chr16:8892073:T:C	5.53281e-08	-1.49835e-10	-1.20283
8892908	chr16:8892908:T:C	4.52792e-08	-1.40326	-2.9698e-10
8892975	chr16:8892975:A:T	1.0215e-07	-0.589662	-2.9698e-10
8894331	chr16:8894331:A:G	2.30544e-07	1.16161	-0.93728
8894381	chr16:8894381:C:T	6.823e-07	-1.49835e-10	1.30936
8894920	chr16:8894920:C:G	2.28613e-08	-1.06906	-1.01761
8894934	chr16:8894934:A:G	5.48905e-08	-1.49835e-10	-1.21077
8895185	chr16:8895185:T:A	3.33416e-08	-1.7093	-2.9698e-10
8895546	chr16:8895546:A:G	7.90945e-07	-1.49835e-10	1.45712
8895905	chr16:8895905:C:CA	3.34189e-08	-1.70699	-2.9698e-10
8896189	chr16:8896189:A:G	5.62795e-08	-1.49835e-10	-1.18578
8896363	chr16:8896363:G:A	2.99866e-07	-1.49835e-10	0.487228
8896382	chr16:8896382:T:C	3.44237e-07	1.39906	-0.773839
8896464	chr16:8896464:T:C	5.14802e-08	-1.49835e-10	-1.27491
8896648	chr16:8896648:G:A	7.25971e-07	-1.49835e-10	1.3714
8896862	chr16:8896862:T:C	7.58641e-08	-1.49835e-10	-0.887164
8896914	chr16:8896914:T:TG	5.38521e-08	-1.49835e-10	-1.22987
8897333	chr16:8897333:G:A	8.26449e-08	0.473657	-1.27521
8897882	chr16:8897882:G:A	5.3031e-08	-1.49835e-10	-1.24523
8898485	chr16:8898485:G:A	3.58975e-08	-1.5054	-0.130043
8898971	chr16:8898971:G:T	2.48823e-08	-1.54658	-0.455374
8899011	chr16:8899011:A:C	6.15075e-07	-1.49835e-10	1.20564
8899081	chr16:8899081:T:G	6.5068e-08	-1.49835e-10	-1.04067
8899352	chr16:8899352:G:C	5.21382e-08	-1.49835e-10	-1.26221
8899929	chr16:8899929:G:A	5.48228e-08	-1.49835e-10	-1.212
8900035	chr16:8900035:T:A	1.30772e-08	-1.62712	-1.01812
8900344	chr16:8900344:T:G	5.20414e-08	-1.49835e-10	-1.26407
8900373	chr16:8900373:A:C	5.16424e-08	-1.49835e-10	-1.27177
8900706	chr16:8900706:C:T	6.09426e-08	0.162698	-1.26887
8900904	chr16:8900904:T:C	5.58855e-08	-1.49835e-10	-1.1928
8901621	chr16:8901621:T:C	1.20117e-07	-1.49835e-10	-0.427645
8902546	chr16:8902546:C:T	5.1387e-08	-1.49835e-10	-1.27672
8902779	chr16:8902779:T:C	3.22173e-08	-0.548614	-1.19499
8902931	chr16:8902931:C:T	1.87557e-07	0.832653	-0.814677
8902981	chr16:8902981:A:T	3.71484e-06	2.05539	0.948594
8903245	chr16:8903245:A:G	5.20239e-08	-1.49835e-10	-1.26441
8903441	chr16:8903441:C:G	5.21348e-08	-1.49835e-10	-1.26228
8904259	chr16:8904259:G:A	5.18086e-08	-1.49835e-10	-1.26855
8904590	chr16:8904590:G:C	5.62389e-08	-1.49835e-10	-1.1865
8904696	chr16:8904696:A:C	1.09089e-08	-1.70731	-1.11922
8905499	chr16:8905499:G:A	1.01975e-08	-1.67635	-1.21761
8905514	chr16:8905514:A:G	6.1167e-08	-1.49835e-10	-1.1025
8905614	chr16:8905614:T:C	5.38055e-08	-1.49835e-10	-1.23073
8905691	chr16:8905691:C:T	4.45154e-07	1.07215	-0.189841
8906217	chr16:8906217:T:A	2.98614e-07	-1.49835e-10	0.483045
8906872	chr16:8906872:A:C	1.0495e-08	-1.67926	-1.18595
8907420	chr16:8907420:C:T	7.34043e-08	-1.49835e-10	-0.920126
8907430	chr16:8907430:T:C	1.02638e-07	-1.49835e-10	-0.584901
8907588	chr16:8907588:G:A	2.39433e-07	-1.49835e-10	0.262167
8907957	chr16:8907957:A:G	1.03426e-08	-1.66701	-1.21282
8908201	chr16:8908201:C:G	5.42422e-08	-1.49835e-10	-1.22265
8908521	chr16:8908521:G:A	5.16653e-08	-1.49835e-10	-1.27132
8908632	chr16:8908632:CTTTG:C	5.2735e-08	-1.49835e-10	-1.25083
8908815	chr16:8908815:C:A	1.29659e-06	1.43823	0.513154
8909111	chr16:8909111:C:T	5.38128e-08	-1.49835e-10	-1.2306
8909117	chr16:8909117:T:C	5.17725e-08	-1.49835e-10	-1.26925
8909348	chr16:8909348:A:G	5.52772e-08	-1.49835e-10	-1.20375
8909393	chr16:8909393:T:G	1.05393e-06	2.71142	-0.967255
8909671	chr16:8909671:T:C	3.99524e-08	-0.268634	-1.25978
8909765	chr16:8909765:A:C	5.1379e-08	-1.49835e-10	-1.27688
8909958	chr16:8909958:A:G	3.02594e-07	-1.49835e-10	0.496282
8910211	chr16:8910211:AC:A	6.21224e-08	-1.49835e-10	-1.087
8910332	chr16:8910332:A:T	1.00496e-06	-1.49835e-10	1.6966
8910409	chr16:8910409:C:T	7.21314e-08	-0.937619	-2.9698e-10
8910707	chr16:8910707:C:A	9.6439e-07	-1.49835e-10	1.65539
8910878	chr16:8910878:T:C	8.98372e-08	-1.49835e-10	-0.718109
8910967	chr16:8910967:C:T	1.28581e-07	-1.49835e-10	-0.359548
8911210	chr16:8911210:T:C	4.55374e-07	2.07	-1.16499
8911266	chr16:8911266:T:C	1.58662e-07	-1.49835e-10	-0.149333
8911287	chr16:8911287:A:G	5.34862e-08	-1.49835e-10	-1.23668
8911530	chr16:8911530:C:A	5.82498e-08	-1.49835e-10	-1.15137
8911550	chr16:8911550:C:T	3.3351e-08	-1.70902	-2.9698e-10
8911783	chr16:8911783:A:G	5.89317e-07	2.2944	-1.13155
8911904	chr16:8911904:T:C	3.36476e-08	-1.70017	-2.9698e-10
8912280	chr16:8912280:C:T	5.32466e-08	-1.49835e-10	-1.24117
8912281	chr16:8912281:G:A	5.82205e-08	-1.15187	-2.9698e-10
8912854	chr16:8912854:A:G	5.1437e-08	-1.49835e-10	-1.27575
8912864	chr16:8912864:A:G	1.11863e-08	-1.68396	-1.11746
8913544	chr16:8913544:C:A	3.35041e-08	-1.70444	-2.9698e-10
8913653	chr16:8913653:T:C	9.30766e-09	-1.70829	-1.27698
8913969	chr16:8913969:T:C	4.89279e-08	-1.32576	-2.9698e-10
8914180	chr16:8914180:A:G	1.26252e-06	2.58219	-0.657433
8914342	chr16:8914342:A:C	1.22385e-07	-1.49835e-10	-0.408932
8914350	chr16:8914350:T:C	5.52494e-08	-1.49835e-10	-1.20425
8914398	chr16:8914398:A:ACAGG	4.7086e-08	-0.0940668	-1.27007
8914618	chr16:8914618:G:A	5.6464e-06	2.39784	1.02483
8915370	chr16:8915370:T:A	5.39325e-08	-1.49835e-10	-1.22837
8915429	chr16:8915429:A:G	1.09955e-08	-1.67459	-1.14403
8916094	chr16:8916094:C:G	5.89746e-08	-1.49835e-10	-1.139
8916234	chr16:8916234:C:A	1.51676e-07	-0.158432	-0.0359328
8916356	chr16:8916356:T:G	1.64464e-05	3.49177	0.999984
8916403	chr16:8916403:ATTTTCTGAATTAGGTC:A	1.32247e-06	2.13143	-0.160287
8917829	chr16:8917829:A:G	5.54808e-08	-1.49835e-10	-1.20007
8917833	chr16:8917833:A:G	5.15526e-08	-1.49835e-10	-1.2735
8917876	chr16:8917876:G:A	9.48755e-08	-0.663542	-2.9698e-10
8917926	chr16:8917926:A:G	9.82837e-06	3.00977	0.967151
8918171	chr16:8918171:G:A	9.12047e-07	-1.49835e-10	1.59958
8918719	chr16:8918719:G:C	3.73226e-08	-1.59651	-2.9698e-10
8918732	chr16:8918732:C:T	5.17588e-08	-1.49835e-10	-1.26951
8918829	chr16:8918829:G:A	6.57246e-06	2.96711	0.607429
8919178	chr16:8919178:A:G	9.7192e-09	-1.70983	-1.23217
8919192	chr16:8919192:G:A	5.9551e-08	-1.49835e-10	-1.12928
8919239	chr16:8919239:G:A	5.9428e-08	-1.49835e-10	-1.13134
8919251	chr16:8919251:A:G	6.33708e-08	-1.49835e-10	-1.0671
8919839	chr16:8919839:G:A	1.07381e-08	-1.70512	-1.13719
8920528	chr16:8920528:G:A	1.04805e-05	3.59032	0.450835
8920577	chr16:8920577:T:G	9.096e-07	-1.49835e-10	1.5969
8920803	chr16:8920803:C:T	1.04257e-08	-1.68601	-1.18582
8921010	chr16:8921010:G:A	6.56364e-08	-1.49835e-10	-1.03198
8921016	chr16:8921016:A:G	5.15522e-08	-1.49835e-10	-1.27351
8921124	chr16:8921124:C:T	6.29414e-08	-1.49835e-10	-1.0739
8921395	chr16:8921395:A:T	8.5916e-07	-1.49835e-10	1.53985
8921401	chr16:8921401:T:C	2.47093e-06	1.54386	1.05238
8921902	chr16:8921902:T:A	1.2122e-07	-0.853219	0.434716
8922359	chr16:8922359:A:T	1.93712e-07	-1.49835e-10	0.0502646
8922642	chr16:8922642:G:A	7.77017e-08	-1.49835e-10	-0.863231
8922675	chr16:8922675:C:A	1.05979e-08	-1.69911	-1.15635
8922692	chr16:8922692:G:C	7.49783e-08	-1.49835e-10	-0.898909
8922767	chr16:8922767:C:T	2.75935e-07	0.819341	-0.415283
8923492	chr16:8923492:T:C	3.33506e-08	-1.70903	-2.9698e-10
8924808	chr16:8924808:T:G	1.36987e-06	2.85091	-0.844553
8924862	chr16:8924862:T:A	5.13816e-08	-1.49835e-10	-1.27683
8925342	chr16:8925342:C:A	1.0327e-07	-1.49835e-10	-0.57876
8925559	chr16:8925559:C:T	1.03295e-08	-1.6979	-1.18321
8925853	chr16:8925853:A:G	1.47191e-07	-1.49835e-10	-0.224374
8925914	chr16:8925914:G:T	6.20346e-08	-1.49835e-10	-1.08842
8926003	chr16:8926003:A:C	6.30737e-08	-1.49835e-10	-1.0718
8926199	chr16:8926199:C:T	0.0224529	11.2424	0.468418
8926295	chr16:8926295:T:C	5.42727e-08	-1.49835e-10	-1.22209
8926311	chr16:8926311:C:T	5.17598e-08	-1.49835e-10	-1.26949
8926435	chr16:8926435:T:C	7.26702e-08	-1.49835e-10	-0.930177
8926886	chr16:8926886:A:G	5.7339e-08	-1.49835e-10	-1.16713
8926952	chr16:8926952:T:G	5.29151e-08	-1.70888	0.461461
8927511	chr16:8927511:A:C	7.49334e-08	-1.49835e-10	-0.899509
8927530	chr16:8927530:T:G	7.49159e-08	-1.49835e-10	-0.899742
8928003	chr16:8928003:G:A	9.76262e-08	-1.49835e-10	-0.634963
8928307	chr16:8928307:G:A	5.84097e-08	-1.49835e-10	-1.14863
8928568	chr16:8928568:G:A	7.67371e-08	-1.49835e-10	-0.875723
8929018	chr16:8929018:CTA:C	8.49039e-05	6.71532	-0.582156
8929298	chr16:8929298:T:C	5.75017e-05	6.99202	-1.24856
8929683	chr16:8929683:T:C	5.31029e-08	-1.49835e-10	-1.24388
8930633	chr16:8930633:CT:C	5.37695e-08	-1.49835e-10	-1.2314
8930707	chr16:8930707:G:A	0.000205563	7.49768	-0.480278
8930900	chr16:8930900:C:T	0.0191653	10.5693	0.98323
8930921	chr16:8930921:A:T	4.24787e-08	-1.4671	-2.9698e-10
8930949	chr16:8930949:T:A	1.02326e-06	-1.49835e-10	1.71464
8931112	chr16:8931112:T:C	3.39704e-08	-1.69062	-2.9698e-10
8932184	chr16:8932184:A:C	4.47902e-08	-1.41412	-2.9698e-10
8932354	chr16:8932354:C:A	5.20419e-08	-1.49835e-10	-1.26406
8932395	chr16:8932395:A:C	5.13806e-08	-1.49835e-10	-1.27685
8932543	chr16:8932543:G:A	0.0451462	12.3375	0.0718003
8933131	chr16:8933131:G:C	5.15822e-08	-1.49835e-10	-1.27293
8933494	chr16:8933494:A:G	0.525885	12.5934	2.27104
8933553	chr16:8933553:G:T	5.13827e-08	-1.49835e-10	-1.27681
8933584	chr16:8933584:T:G	0.000326173	8.04759	-0.568513
8933970	chr16:8933970:T:G	6.78158e-08	-1.49835e-10	-0.999313
8934124	chr16:8934124:C:T	8.33449e-07	-1.49835e-10	1.50946
8934511	chr16:8934511:G:A	6.9007e-08	-1.49835e-10	-0.981901
8934519	chr16:8934519:T:G	7.07657e-08	-1.49835e-10	-0.956734
8934788	chr16:8934788:A:C	1.91452e-07	-0.279645	0.318173
8934951	chr16:8934951:C:A	6.77579e-08	-1.49835e-10	-1.00017
8935069	chr16:8935069:T:C	9.97708e-08	-1.49835e-10	-0.613233
8935151	chr16:8935151:T:C	0.114007	12.1583	1.17738
8935315	chr16:8935315:T:G	3.58948e-08	-1.63552	-2.9698e-10
8935366	chr16:8935366:T:C	5.39978e-08	-1.49835e-10	-1.22717
8935403	chr16:8935403:G:T	1.04946e-08	-1.70245	-1.16281
8935563	chr16:8935563:T:C	3.33861e-08	-1.70797	-2.9698e-10
8935752	chr16:8935752:T:C	9.00587e-08	-1.49835e-10	-0.715647
8935939	chr16:8935939:G:A	5.74928e-08	-1.49835e-10	-1.16445
8935942	chr16:8935942:A:T	1.0495e-08	-1.70225	-1.16296
8936800	chr16:8936800:C:T	5.13847e-08	-1.49835e-10	-1.27677
8937059	chr16:8937059:C:G	0.00177377	8.82967	0.34284
8937136	chr16:8937136:G:C	0.0755856	10.7927	2.13198
8937630	chr16:8937630:A:G	1.84073e-07	-1.49835e-10	-0.000777693
8938243	chr16:8938243:G:A	5.62395e-08	-1.49835e-10	-1.18649
8938372	chr16:8938372:T:C	1.02682e-08	-1.69654	-1.19052
8938627	chr16:8938627:G:A	5.14868e-08	-1.49835e-10	-1.27478
8938639	chr16:8938639:G:A	9.37476e-08	-1.49835e-10	-0.675502
8938888	chr16:8938888:T:C	5.7737e-08	-1.49835e-10	-1.16021
8938917	chr16:8938917:G:T	4.10994e-08	-1.50011	-2.9698e-10
8939107	chr16:8939107:A:G	0.0104409	10.7101	0.235054
8939380	chr16:8939380:C:T	3.3428e-08	-1.70671	-2.9698e-10
8939657	chr16:8939657:C:A	5.60745e-08	-1.49835e-10	-1.18943
8939733	chr16:8939733:T:C	0.000849046	8.52808	-0.0923174
8939875	chr16:8939875:A:G	1.92322e-07	-1.49835e-10	0.043065
8940127	chr16:8940127:T:C	7.18885e-08	-1.49835e-10	-0.940992
8940224	chr16:8940224:C:A	4.12149e-08	-1.49731	-2.9698e-10
8940566	chr16:8940566:A:G	5.8874e-07	-1.49835e-10	1.16188
8940859	chr16:8940859:A:G	0.0035185	8.40448	1.45296
8941074	chr16:8941074:G:A	5.14557e-08	-1.49835e-10	-1.27539
8941448	chr16:8941448:G:C	2.25941e-07	0.204165	-2.9698e-10
8941527	chr16:8941527:T:C	0.000542887	7.46808	0.520466
8941610	chr16:8941610:C:T	1.04046e-08	-1.7087	-1.16516
8941838	chr16:8941838:T:C	3.6276e-08	-1.62495	-2.9698e-10
8941924	chr16:8941924:T:C	0.0124229	10.2139	0.905036
8942240	chr16:8942240:T:C	5.13856e-08	-1.49835e-10	-1.27675
8942424	chr16:8942424:C:G	0.0193925	10.3663	1.19797
8942676	chr16:8942676:C:T	1.15109e-07	-1.49835e-10	-0.470227
8942840	chr16:8942840:A:G	4.82232e-07	-1.49835e-10	0.962317
8943657	chr16:8943657:G:C	1.61104e-07	-1.49835e-10	-0.134058
8944018	chr16:8944018:T:G	5.2357e-08	-1.49835e-10	-1.25802
8944047	chr16:8944047:G:A	0.00089198	8.12302	0.362066
8944407	chr16:8944407:G:C	1.22506e-07	-1.49835e-10	-0.407949
8944904	chr16:8944904:T:TC	0.00993515	9.81042	1.08506
8944922	chr16:8944922:A:G	0.0118177	9.85324	1.21576
8945025	chr16:8945025:A:G	0.00114105	8.42297	0.308384
8945111	chr16:8945111:C:T	1.09567e-08	-1.57487	-1.24728
8945477	chr16:8945477:T:G	0.00108927	8.21502	0.469887
8945646	chr16:8945646:T:C	1.46236e-07	-1.49835e-10	-0.230886
8946160	chr16:8946160:G:A	1.07909e-08	-1.7075	-1.12991
8946226	chr16:8946226:G:C	6.1426e-08	-1.49835e-10	-1.09828
8946319	chr16:8946319:G:C	5.17922e-08	-1.49835e-10	-1.26887
8946413	chr16:8946413:T:A	1.09079e-08	-1.70712	-1.1195
8946444	chr16:8946444:T:G	0.00228938	8.52574	0.901938
8946462	chr16:8946462:T:C	0.000383431	8.1895	-0.548697
8946560	chr16:8946560:T:C	1.09054e-08	-1.70735	-1.1195
8946561	chr16:8946561:A:T	6.38615e-08	-1.49835e-10	-1.05939
8946913	chr16:8946913:C:T	5.13858e-08	-1.49835e-10	-1.27675
8948652	chr16:8948652:G:A	5.70809e-08	-1.49835e-10	-1.17164
8948774	chr16:8948774:A:C	0.00140836	7.81247	1.12936
8949328	chr16:8949328:A:C	1.1021e-08	-1.70661	-1.10969
8949358	chr16:8949358:T:C	0.0410152	10.3759	1.9374
8949631	chr16:8949631:T:C	0.0325727	10.5173	1.5656
8949685	chr16:8949685:T:G	0.00462529	8.70389	1.42705
8949722	chr16:8949722:T:C	6.21599e-08	-1.49835e-10	-1.0864
8949882	chr16:8949882:A:C	1.0875e-08	-1.71008	-1.11956
8950305	chr16:8950305:T:C	0.00209583	8.18715	1.1522
8950493	chr16:8950493:C:G	5.71038e-08	-1.49835e-10	-1.17124
8950819	chr16:8950819:T:C	1.09004e-08	-1.70681	-1.12051
8952304	chr16:8952304:T:C	5.24631e-08	-1.49835e-10	-1.256
8952465	chr16:8952465:T:C	1.10412e-08	-1.69593	-1.11855
8953132	chr16:8953132:C:T	5.13749e-08	-1.49835e-10	-1.27696
8953341	chr16:8953341:C:T	0.000751016	7.74427	0.568803
8954204	chr16:8954204:G:A	6.85709e-08	-1.49835e-10	-0.98824
8954442	chr16:8954442:G:A	5.46656e-08	-1.49835e-10	-1.21487
8954472	chr16:8954472:C:G	0.0183712	10.2446	1.26559
8954818	chr16:8954818:G:A	5.84136e-08	-1.49835e-10	-1.14856
8955237	chr16:8955237:T:C	0.000629258	8.01534	0.120846
8955253	chr16:8955253:C:T	0.000751002	8.22871	0.084347
8956175	chr16:8956175:A:C	1.77421e-07	-0.0375832	-2.9698e-10
8956474	chr16:8956474:C:A	1.26461e-08	-1.46628	-1.21248
8956594	chr16:8956594:A:G	7.62914e-08	-1.49835e-10	-0.881548
8956788	chr16:8956788:AAC:A	5.59021e-08	-1.49835e-10	-1.19251
8956794	chr16:8956794:G:C	5.70404e-08	-1.49835e-10	-1.17235
8956854	chr16:8956854:T:C	5.66096e-08	-1.49835e-10	-1.17993
8957090	chr16:8957090:T:C	1.067e-08	-1.70352	-1.14515
8957470	chr16:8957470:GAGGTGGCTC:G	1.07873e-08	-1.70768	-1.13006
8957496	chr16:8957496:T:C	0.000518795	7.6249	0.318258
8957861	chr16:8957861:A:G	7.36473e-08	-1.49835e-10	-0.916821
8958186	chr16:8958186:A:G	2.2385e-07	0.19487	-2.9698e-10
8958591	chr16:8958591:C:T	1.1025e-08	-1.70846	-1.10748
8958616	chr16:8958616:C:A	0.0163926	10.2917	1.10454
8958781	chr16:8958781:C:G	7.7009e-08	-0.872186	-2.9698e-10
8958916	chr16:8958916:T:C	6.28635e-08	-1.49835e-10	-1.07514
8960074	chr16:8960074:G:A	6.86564e-08	-1.49835e-10	-0.986993
8960390	chr16:8960390:A:G	9.77329e-09	-1.6595	-1.27695
8961222	chr16:8961222:A:G	9.9408e-09	-1.64275	-1.27671
8961355	chr16:8961355:G:C	1.194e-07	-1.49835e-10	-0.433627
8961927	chr16:8961927:T:C	8.81898e-08	-1.49835e-10	-0.736617
8962113	chr16:8962113:G:A	5.47445e-08	-1.49835e-10	-1.21343
8962374	chr16:8962374:T:C	1.12287e-07	0.669606	-1.16465
8962685	chr16:8962685:A:G	6.46193e-07	-1.49835e-10	1.25499
8962953	chr16:8962953:C:T	7.86663e-08	-1.49835e-10	-0.850893
8963422	chr16:8963422:G:A	3.79869e-08	-1.57887	-2.9698e-10
8964090	chr16:8964090:C:G	5.61461e-08	-1.49835e-10	-1.18815
8964213	chr16:8964213:C:T	5.14447e-08	-1.49835e-10	-1.2756
8964225	chr16:8964225:C:T	3.55395e-08	-1.64546	-2.9698e-10
8964602	chr16:8964602:G:T	9.8857e-08	-1.49835e-10	-0.622434
8964620	chr16:8964620:A:G	7.05846e-08	-1.49835e-10	-0.959296
8965256	chr16:8965256:G:T	4.83968e-07	0.10001	0.865901
8965345	chr16:8965345:A:G	6.33573e-06	4.24552	-0.707666
8965384	chr16:8965384:T:A	1.064e-08	-1.68502	-1.16647
8965492	chr16:8965492:G:C	4.0168e-06	2.95589	0.126241
8965769	chr16:8965769:A:G	9.45943e-08	0.255058	-0.921569
8966136	chr16:8966136:G:A	1.57025e-07	-0.799735	0.64003
8966466	chr16:8966466:T:C	1.41193e-07	-1.49835e-10	-0.265977
8966475	chr16:8966475:C:T	6.83667e-08	-1.49835e-10	-0.991223
8967098	chr16:8967098:A:T	9.76297e-08	-0.634927	-2.9698e-10
8967202	chr16:8967202:A:G	4.07698e-08	-1.50817	-2.9698e-10
8967532	chr16:8967532:A:G	1.23631e-06	-1.49835e-10	1.90378
8967973	chr16:8967973:T:C	5.28398e-08	-1.49835e-10	-1.24884
8968634	chr16:8968634:G:A	8.86754e-08	-1.49835e-10	-0.731126
8968833	chr16:8968833:C:G	1.53133e-08	-1.36386	-1.12352
8968965	chr16:8968965:C:A	9.51473e-08	0.263	-0.923683
8969071	chr16:8969071:A:G	1.82107e-08	-1.15465	-1.15945
8969088	chr16:8969088:T:C	5.1375e-08	-1.49835e-10	-1.27696
8969105	chr16:8969105:G:A	3.61422e-08	-1.62865	-2.9698e-10
8969224	chr16:8969224:G:A	5.27267e-08	-1.49835e-10	-1.25099
8970066	chr16:8970066:C:T	8.87051e-08	-1.49835e-10	-0.730791
8970473	chr16:8970473:G:T	8.53359e-08	-1.49835e-10	-0.769512
8970738	chr16:8970738:C:T	1.79637e-08	-1.24623	-1.08152
8970873	chr16:8970873:C:T	5.25629e-08	-1.49835e-10	-1.2541
8971317	chr16:8971317:G:A	8.96039e-08	-1.49835e-10	-0.72071
8972017	chr16:8972017:C:G	9.8218e-08	0.480023	-1.10894
8972133	chr16:8972133:T:A	1.39894e-08	-1.34208	-1.23573
8972311	chr16:8972311:G:C	5.40537e-08	-1.49835e-10	-1.22613
8972447	chr16:8972447:T:C	7.37736e-07	-1.49835e-10	1.38748
8972484	chr16:8972484:C:A	3.74345e-08	-1.59352	-2.9698e-10
8972626	chr16:8972626:G:T	1.29804e-08	-1.70924	-0.943421
8972899	chr16:8972899:C:G	0.000722615	6.5871	1.68742
8973808	chr16:8973808:A:T	1.43957e-08	-1.3022	-1.24698
8973934	chr16:8973934:A:C	5.17793e-08	-1.49835e-10	-1.26912
8974445	chr16:8974445:C:T	1.0952e-08	-1.54955	-1.27304
8974580	chr16:8974580:C:T	8.10029e-08	0.311333	-1.13296
8974830	chr16:8974830:A:C	7.05502e-08	-1.49835e-10	-0.959784
8974873	chr16:8974873:A:G	1.30797e-08	-1.70168	-0.943365
8975054	chr16:8975054:C:T	2.53455e-07	-0.80823	1.12731
8975117	chr16:8975117:C:T	2.68259e-07	-0.821983	1.19783
8975853	chr16:8975853:A:G	9.31647e-08	-1.49835e-10	-0.68174
8976007	chr16:8976007:G:A	1.46215e-07	-1.49835e-10	-0.231029
8976236	chr16:8976236:C:T	1.08896e-08	-1.70777	-1.12052
8976258	chr16:8976258:T:C	6.73798e-07	1.29682	-2.9698e-10
8976631	chr16:8976631:T:G	5.26353e-08	-1.49835e-10	-1.25272
8976958	chr16:8976958:T:A	3.79093e-08	-1.58091	-2.9698e-10
8977014	chr16:8977014:T:C	5.26931e-08	-1.49835e-10	-1.25162
8977132	chr16:8977132:A:G	6.27807e-07	-1.49835e-10	1.22612
8977339	chr16:8977339:G:A	5.22438e-08	-1.49835e-10	-1.26019
8977689	chr16:8977689:C:T	1.36335e-07	-1.49835e-10	-0.300994
8977726	chr16:8977726:T:A	4.84179e-07	-0.623223	1.58957
8977758	chr16:8977758:C:T	7.37333e-08	-1.24163	0.325979
8977858	chr16:8977858:G:A	1.26858e-08	-1.70876	-0.966867
8977898	chr16:8977898:G:A	6.67278e-07	-1.49835e-10	1.2871
8978468	chr16:8978468:C:A	2.17202e-08	-0.883415	-1.25445
8978490	chr16:8978490:G:A	9.16237e-08	-1.49835e-10	-0.698418
8978601	chr16:8978601:A:G	5.14095e-08	-1.49835e-10	-1.27629
8978610	chr16:8978610:C:T	5.38656e-08	-1.49835e-10	-1.22962
8979203	chr16:8979203:T:C	1.84405e-08	-1.62143	-0.680124
8979299	chr16:8979299:G:C	3.33194e-08	-1.70997	-2.9698e-10
8979710	chr16:8979710:C:G	5.61739e-08	-1.49835e-10	-1.18766
8980267	chr16:8980267:A:T	6.64248e-08	-1.49835e-10	-1.02004
8980849	chr16:8980849:A:G	7.46367e-08	-1.49835e-10	-0.903476
8980860	chr16:8980860:G:A	1.43159e-07	-1.49835e-10	-0.252153
8981139	chr16:8981139:C:T	7.36021e-08	-1.49835e-10	-0.917435
8981145	chr16:8981145:A:G	5.91649e-08	-1.49835e-10	-1.13578
8982138	chr16:8982138:G:C	5.25562e-08	-1.49835e-10	-1.25423
8982222	chr16:8982222:T:C	5.43301e-08	-1.49835e-10	-1.22103
8982379	chr16:8982379:A:G	2.14562e-08	-1.10045	-1.04965
8982717	chr16:8982717:AAAAAAAAT:A	6.34179e-08	-1.49835e-10	-1.06636
8982723	chr16:8982723:AAT:A	9.51509e-08	-1.49835e-10	-0.660644
8983005	chr16:8983005:C:T	7.53989e-08	-1.49835e-10	-0.893316
8983079	chr16:8983079:A:G	1.39547e-08	-1.64502	-0.935271
8983118	chr16:8983118:A:G	5.28787e-08	-1.49835e-10	-1.24811
8983366	chr16:8983366:A:G	8.18122e-07	0.170269	1.32063
8983582	chr16:8983582:A:T	4.15049e-07	-0.467127	1.27942
8983583	chr16:8983583:G:C	4.28577e-07	-0.461626	1.30599
8983628	chr16:8983628:G:C	1.26482e-08	-1.70683	-0.971762
8984168	chr16:8984168:T:C	1.36456e-07	-1.49835e-10	-0.300105
8984781	chr16:8984781:C:T	3.27224e-07	-1.49835e-10	0.574536
8984797	chr16:8984797:C:T	6.84933e-08	-1.49835e-10	-0.989372
8984885	chr16:8984885:G:A	9.13814e-08	-1.49835e-10	-0.701066
8984905	chr16:8984905:C:T	2.56382e-07	-1.06047	1.39103
8985237	chr16:8985237:C:T	5.16835e-08	-1.49835e-10	-1.27097
8985240	chr16:8985240:A:G	1.11178e-06	0.868392	0.929213
8985265	chr16:8985265:C:A	1.7369e-08	-1.39952	-0.961905
8985395	chr16:8985395:C:T	5.63961e-06	2.16374	1.25772
8985474	chr16:8985474:T:C	8.185e-08	-1.49835e-10	-0.81122
8985594	chr16:8985594:A:G	1.89405e-07	-1.26405	1.29183
8985706	chr16:8985706:G:C	5.22566e-08	-1.49835e-10	-1.25994
8986304	chr16:8986304:G:A	1.29679e-08	-1.70945	-0.944185
8986588	chr16:8986588:A:C	5.62785e-08	-1.49835e-10	-1.1858
8986772	chr16:8986772:G:A	1.36228e-08	-1.6177	-0.986661
8986950	chr16:8986950:G:A	2.32722e-07	-0.92531	1.15905
8987133	chr16:8987133:C:T	6.15996e-08	0.115424	-1.21088
8988009	chr16:8988009:TA:T	2.56469e-06	2.63349	-2.9698e-10
8988013	chr16:8988013:A:C	2.54485e-06	2.62572	-2.9698e-10
8988034	chr16:8988034:A:G	6.28357e-08	-1.49835e-10	-1.07558
8988361	chr16:8988361:G:C	3.32997e-08	-0.563776	-1.14679
8988376	chr16:8988376:A:G	6.45555e-06	4.57678	-1.0202
8988400	chr16:8988400:C:T	5.18409e-08	-1.49835e-10	-1.26793
8988451	chr16:8988451:A:G	5.84749e-08	-1.49835e-10	-1.14751
8988500	chr16:8988500:G:A	5.17369e-08	-1.49835e-10	-1.26994
8988852	chr16:8988852:G:A	5.14404e-08	-1.49835e-10	-1.27568
8989079	chr16:8989079:T:A	2.95322e-08	-0.698634	-1.13199
8989460	chr16:8989460:G:C	6.35079e-08	-1.49835e-10	-1.06494
8989510	chr16:8989510:T:C	2.07677e-08	-0.933049	-1.24966
8989792	chr16:8989792:A:T	9.28201e-08	-1.49835e-10	-0.685445
8990134	chr16:8990134:A:C	6.55602e-08	-1.49835e-10	-1.03314
8990139	chr16:8990139:G:A	5.13949e-08	-1.49835e-10	-1.27657
8990295	chr16:8990295:C:G	8.86498e-08	-1.49835e-10	-0.731414
8991081	chr16:8991081:A:T	2.43236e-08	-0.910683	-1.11398
8991120	chr16:8991120:G:A	7.57164e-08	0.315212	-1.20433
8991163	chr16:8991163:G:T	4.75694e-08	-1.35392	-2.9698e-10
8991217	chr16:8991217:T:C	1.90969e-08	-1.32503	-0.941556
8991373	chr16:8991373:C:A	2.67818e-08	-1.27228	-0.656099
8991548	chr16:8991548:G:A	1.37269e-08	-1.40534	-1.19141
8991779	chr16:8991779:G:T	7.20623e-08	-0.938578	-2.9698e-10
8992130	chr16:8992130:T:C	2.54921e-08	-1.27605	-0.701683
8992321	chr16:8992321:C:T	2.14646e-08	-1.45229	-0.697412
8992347	chr16:8992347:G:A	2.04258e-08	-1.16316	-1.03614
8992581	chr16:8992581:C:T	9.01457e-07	-1.49835e-10	1.5879
8992695	chr16:8992695:G:A	5.97944e-08	-1.49835e-10	-1.1252
8992738	chr16:8992738:A:G	2.86698e-08	-1.278	-0.582266
8992874	chr16:8992874:G:A	7.34647e-08	-1.49835e-10	-0.919303
8992915	chr16:8992915:GA:G	2.95348e-08	-1.24827	-0.582266
8993060	chr16:8993060:C:T	9.43885e-08	-1.49835e-10	-0.668689
8993119	chr16:8993119:G:A	2.79916e-08	-1.30097	-0.583236
8993163	chr16:8993163:G:A	2.84249e-08	-1.27822	-0.590623
8993184	chr16:8993184:T:C	2.53977e-08	-1.31047	-0.670974
8993230	chr16:8993230:C:G	5.32016e-08	-1.49835e-10	-1.24202
8993415	chr16:8993415:T:C	1.59287e-08	-1.21794	-1.23005
8993521	chr16:8993521:A:T	2.84738e-08	-1.26469	-0.602432
8993609	chr16:8993609:G:A	5.22406e-08	-1.49835e-10	-1.26025
8994104	chr16:8994104:GGCTGGA:G	6.97818e-08	-1.49835e-10	-0.970735
8994158	chr16:8994158:T:C	3.0969e-08	-1.23436	-0.548759
8994190	chr16:8994190:G:A	1.38717e-07	-1.49835e-10	-0.283673
8994295	chr16:8994295:G:A	2.81073e-08	-1.28261	-0.597469
8994311	chr16:8994311:G:A	7.66433e-08	-1.49835e-10	-0.876946
8994338	chr16:8994338:C:T	1.25961e-08	-1.41385	-1.26888
8994339	chr16:8994339:G:A	5.18606e-08	-1.49835e-10	-1.26755
8995045	chr16:8995045:T:C	2.73098e-08	-1.28707	-0.62179
8995496	chr16:8995496:C:T	1.03777e-07	-1.49835e-10	-0.573867
8995851	chr16:8995851:G:A	7.90431e-08	-1.49835e-10	-0.846114
8996129	chr16:8996129:C:T	1.38335e-08	-1.34379	-1.24522
8996202	chr16:8996202:T:A	6.74996e-08	-1.49835e-10	-1.00399
8996348	chr16:8996348:T:C	7.21619e-08	-1.49835e-10	-0.937196
8996426	chr16:8996426:C:T	2.51955e-07	-1.49835e-10	0.313143
8996473	chr16:8996473:G:A	2.76003e-08	-1.26695	-0.631331
8996912	chr16:8996912:A:G	1.3258e-07	-1.49835e-10	-0.328919
8996988	chr16:8996988:A:G	3.17925e-08	-1.2226	-0.534281
8997096	chr16:8997096:C:T	7.4449e-08	-1.49835e-10	-0.905995
8997101	chr16:8997101:C:T	1.13672e-07	-1.49835e-10	-0.482795
8997193	chr16:8997193:A:G	7.39544e-08	-1.49835e-10	-0.91266
8997312	chr16:8997312:C:G	6.24986e-08	-1.49835e-10	-1.08096
8997616	chr16:8997616:T:A	3.04515e-08	-1.29028	-0.509689
8998088	chr16:8998088:A:T	4.03614e-06	2.48347	0.603471
8998213	chr16:8998213:A:C	8.4876e-08	-1.49835e-10	-0.774917
8998566	chr16:8998566:T:C	1.36392e-07	-1.49835e-10	-0.300574
8998897	chr16:8998897:A:C	3.18921e-08	-1.25246	-0.501288
8999008	chr16:8999008:A:C	7.81009e-08	-1.49835e-10	-0.858107
8999232	chr16:8999232:C:T	3.95012e-06	2.44954	0.615856
8999853	chr16:8999853:G:A	1.19573e-06	2.73732	-0.866913
8999977	chr16:8999977:A:G	3.3382e-08	-1.70809	-2.9698e-10
9000491	chr16:9000491:A:G	2.6605e-07	-1.49835e-10	0.367576
9000492	chr16:9000492:G:A	6.04508e-08	-1.49835e-10	-1.11428
9000598	chr16:9000598:C:T	2.01477e-07	-1.49835e-10	0.0895686
9000636	chr16:9000636:C:G	5.13926e-08	-1.49835e-10	-1.27661
9001037	chr16:9001037:T:C	8.76989e-08	-1.49835e-10	-0.742198
9001241	chr16:9001241:G:C	1.96163e-07	-1.49835e-10	0.0628357
9001575	chr16:9001575:G:A	9.12827e-08	-0.702147	-2.9698e-10
9001648	chr16:9001648:T:A	7.81891e-08	-1.49835e-10	-0.856978
9001709	chr16:9001709:C:G	6.05719e-07	-1.49835e-10	1.19031
9001997	chr16:9001997:T:C	1.55483e-07	-1.49835e-10	-0.169573
9002140	chr16:9002140:T:C	5.69141e-07	-1.49835e-10	1.12802
9002494	chr16:9002494:G:A	9.2962e-06	4.98379	-1.06254
9002689	chr16:9002689:G:A	1.08548e-05	4.66462	-0.58837
9002780	chr16:9002780:A:C	1.66528e-07	-1.49835e-10	-0.100946
9002865	chr16:9002865:C:T	5.80448e-08	-1.49835e-10	-1.15489
9002866	chr16:9002866:A:G	2.54501e-05	6.10294	-1.17457
9002904	chr16:9002904:G:A	8.20235e-08	-1.49835e-10	-0.809102
9002914	chr16:9002914:G:A	4.58396e-08	-1.11916	-0.271797
9003261	chr16:9003261:A:G	1.76711e-05	5.77675	-1.21318
9003499	chr16:9003499:T:C	1.93572e-07	-1.49835e-10	0.0495399
9004367	chr16:9004367:G:C	2.81196e-07	-1.49835e-10	0.422943
9004505	chr16:9004505:T:C	2.71813e-07	-1.49835e-10	0.389007
9004905	chr16:9004905:T:C	7.11825e-08	-1.19387	0.24301
9004959	chr16:9004959:G:A	1.059e-06	2.60211	-0.85314
9005538	chr16:9005538:C:T	6.70166e-08	-1.49835e-10	-1.01117
9006012	chr16:9006012:AATTT:A	3.31293e-07	-1.62891	2.21581
9006131	chr16:9006131:C:T	1.26327e-06	2.66988	-0.744531
9006132	chr16:9006132:G:A	4.28462e-07	-1.49835e-10	0.844094
9006724	chr16:9006724:C:T	6.28403e-08	-1.49835e-10	-1.07551
9006892	chr16:9006892:G:A	7.27609e-08	-0.928929	-2.9698e-10
9007176	chr16:9007176:A:G	4.03808e-07	-1.49835e-10	0.784831
9007392	chr16:9007392:C:T	1.62087e-05	5.44492	-0.967718
9007687	chr16:9007687:G:A	6.76375e-07	1.66404	-0.363402
9007752	chr16:9007752:A:G	6.58064e-08	-1.49835e-10	-1.02939
9007963	chr16:9007963:GCT:G	1.65948e-07	-1.49835e-10	-0.104436
9008021	chr16:9008021:C:T	3.42736e-07	-1.49835e-10	0.620853
9008326	chr16:9008326:A:T	2.1905e-07	0.173191	-2.9698e-10
9008494	chr16:9008494:A:C	7.25942e-07	-1.49835e-10	1.37136
9008531	chr16:9008531:G:A	1.98363e-08	-1.6618	-0.566793
9008751	chr16:9008751:C:G	7.6173e-08	-1.49835e-10	-0.883102
9009074	chr16:9009074:C:T	2.65344e-08	-1.58007	-0.3576
9009125	chr16:9009125:T:A	9.41731e-09	-1.70402	-1.26954
9009149	chr16:9009149:A:G	7.76408e-08	-1.49835e-10	-0.864015
9009485	chr16:9009485:G:A	1.25434e-08	-1.68278	-1.00413
9009501	chr16:9009501:C:CA	4.62757e-08	-1.38149	-2.9698e-10
9009583	chr16:9009583:G:A	5.14946e-08	-1.49835e-10	-1.27463
9009597	chr16:9009597:C:T	1.54891e-08	-1.50469	-0.97128
9009944	chr16:9009944:A:T	5.18294e-08	-1.49835e-10	-1.26815
9009945	chr16:9009945:C:T	5.16899e-08	-1.49835e-10	-1.27085
9009961	chr16:9009961:T:G	4.28645e-08	-1.27575	-0.182312
9010121	chr16:9010121:A:C	5.81284e-08	-1.49835e-10	-1.15345
9010289	chr16:9010289:G:T	1.48117e-07	-1.49835e-10	-0.218103
9010620	chr16:9010620:G:A	6.30705e-08	-1.49835e-10	-1.07185
9010751	chr16:9010751:A:T	1.3695e-07	-1.1491	0.852604
9010832	chr16:9010832:G:A	8.59631e-08	-1.49835e-10	-0.762191
9011214	chr16:9011214:G:A	5.15824e-08	-1.49835e-10	-1.27293
9011660	chr16:9011660:A:T	1.12911e-07	-1.49835e-10	-0.489509
9011925	chr16:9011925:T:C	5.98433e-08	-1.49835e-10	-1.12438
9012390	chr16:9012390:C:T	8.48287e-08	-1.49835e-10	-0.775474
9012408	chr16:9012408:T:TTGA	3.97871e-08	-1.53257	-2.9698e-10
9012525	chr16:9012525:G:A	9.03828e-08	-1.54085	0.828796
9012645	chr16:9012645:G:T	5.19102e-08	-1.49835e-10	-1.26659
9012763	chr16:9012763:A:T	5.36109e-08	-1.49835e-10	-1.23436
9012830	chr16:9012830:T:C	1.07012e-08	-1.67599	-1.16976
9013050	chr16:9013050:C:T	5.56213e-08	-1.49835e-10	-1.19754
9013074	chr16:9013074:G:C	1.16528e-07	-1.44552	0.987551
9013172	chr16:9013172:A:G	8.88068e-08	-1.49835e-10	-0.729645
9013321	chr16:9013321:G:A	5.21142e-08	-1.49835e-10	-1.26267
9013430	chr16:9013430:A:G	1.49385e-08	-1.26121	-1.25096
9013696	chr16:9013696:G:C	9.38512e-08	-1.49835e-10	-0.674398
9013697	chr16:9013697:G:A	1.57779e-08	-1.68656	-0.770935
9013784	chr16:9013784:G:C	3.88168e-08	-1.55725	-2.9698e-10
9013809	chr16:9013809:G:A	3.83854e-08	-1.56843	-2.9698e-10
9013838	chr16:9013838:T:C	5.2211e-08	-1.49835e-10	-1.26081
9014127	chr16:9014127:G:A	5.16217e-08	-1.49835e-10	-1.27217
9014241	chr16:9014241:T:C	1.59929e-07	-0.630993	0.489616
9014400	chr16:9014400:G:T	5.40515e-08	-1.49835e-10	-1.22617
9014440	chr16:9014440:C:T	3.17789e-07	0.54528	-2.9698e-10
9014826	chr16:9014826:C:T	1.14058e-08	-1.70974	-1.07224
9015034	chr16:9015034:C:T	1.0604e-07	-1.49835e-10	-0.552292
9015064	chr16:9015064:A:G	5.83886e-08	-1.49835e-10	-1.14899
9015180	chr16:9015180:C:T	1.10046e-08	-1.59123	-1.22657
9015221	chr16:9015221:A:G	9.78268e-09	-1.70979	-1.2257
9015226	chr16:9015226:C:A	1.14797e-08	-1.62164	-1.15389
9015271	chr16:9015271:A:G	9.86928e-09	-1.70833	-1.21835
9015298	chr16:9015298:A:G	1.0839e-08	-1.61969	-1.21327
9015309	chr16:9015309:A:C	1.09487e-08	-1.61213	-1.21076
9015407	chr16:9015407:TTA:T	1.1046e-08	-1.5918	-1.22224
9015461	chr16:9015461:G:C	2.65374e-08	-1.27408	-0.663471
9015534	chr16:9015534:G:A	1.0682e-08	-1.63331	-1.21424
9015704	chr16:9015704:G:A	1.15938e-08	-1.5967	-1.16894
9015852	chr16:9015852:T:C	8.69761e-08	-1.49835e-10	-0.750475
9015883	chr16:9015883:A:G	2.0012e-08	-1.55028	-0.669498
9015911	chr16:9015911:C:T	1.17204e-08	-1.59436	-1.16042
9015926	chr16:9015926:A:G	4.30711e-08	-0.328906	-1.12435
9016119	chr16:9016119:A:G	1.06497e-08	-1.63388	-1.2167
9016331	chr16:9016331:A:G	5.24318e-08	-1.49835e-10	-1.25659
9016385	chr16:9016385:G:C	5.30411e-08	-1.14157	-0.103473
9016446	chr16:9016446:G:T	1.01918e-08	-1.65881	-1.23572
9016447	chr16:9016447:C:A	6.55778e-08	-1.49835e-10	-1.03287
9016538	chr16:9016538:C:T	9.8073e-08	-0.915657	0.285261
9016554	chr16:9016554:T:C	9.4644e-09	-1.69601	-1.27256
9016618	chr16:9016618:A:G	5.67399e-08	-1.49835e-10	-1.17763
9016803	chr16:9016803:C:T	3.96072e-08	-1.5371	-2.9698e-10
9016879	chr16:9016879:C:T	5.79897e-08	-1.49835e-10	-1.15584
9017006	chr16:9017006:AAGTCT:A	1.02704e-08	-1.64848	-1.23836
9017280	chr16:9017280:T:C	1.00201e-07	-0.924309	0.315377
9017529	chr16:9017529:A:G	1.14088e-07	-0.905891	0.426752
9017572	chr16:9017572:C:T	1.16575e-07	-0.881318	0.42374
9017598	chr16:9017598:C:T	1.00974e-08	-1.64824	-1.25558
9017649	chr16:9017649:T:C	1.12701e-07	-0.858046	0.366676
9017666	chr16:9017666:G:A	1.58589e-08	-1.60918	-0.843196
9017836	chr16:9017836:C:G	5.25322e-08	-1.49835e-10	-1.25468
9018042	chr16:9018042:T:C	1.07165e-08	-1.58615	-1.25817
9018123	chr16:9018123:G:A	3.73723e-08	-1.59518	-2.9698e-10
9018381	chr16:9018381:A:G	3.68364e-08	-1.60962	-2.9698e-10
9018682	chr16:9018682:G:C	1.17834e-08	-1.60102	-1.1484
9018709	chr16:9018709:G:A	1.16436e-08	-1.59326	-1.16809
9018742	chr16:9018742:A:T	1.68541e-08	-1.70879	-0.682729
9018986	chr16:9018986:T:C	8.70281e-08	-1.49835e-10	-0.749877
9019188	chr16:9019188:A:C	8.18072e-08	-1.49835e-10	-0.811743
9019459	chr16:9019459:A:G	8.87469e-08	-1.49835e-10	-0.73032
9019500	chr16:9019500:G:A	6.75409e-08	-1.04303	0.0396571
9019503	chr16:9019503:G:A	1.00082e-08	-1.67959	-1.23311
9019655	chr16:9019655:T:A	1.19876e-08	-1.56397	-1.16826
9019741	chr16:9019741:C:T	1.20509e-08	-1.7086	-1.01836
9019810	chr16:9019810:C:T	1.00036e-08	-1.66188	-1.25128
9019830	chr16:9019830:C:T	1.18976e-08	-1.59806	-1.14171
9019950	chr16:9019950:C:T	3.60763e-08	-1.63047	-2.9698e-10
9020156	chr16:9020156:G:A	5.14031e-08	-1.49835e-10	-1.27641
9020166	chr16:9020166:CAT:C	5.98457e-08	-1.49835e-10	-1.12434
9020222	chr16:9020222:A:G	5.91893e-08	-1.49835e-10	-1.13537
9020345	chr16:9020345:TTATTTATTTATTTATTTA:T	3.76727e-08	-1.58717	-2.9698e-10
9020368	chr16:9020368:C:A	7.31636e-08	-1.49835e-10	-0.923411
9021315	chr16:9021315:G:A	7.63805e-08	-1.49835e-10	-0.880381
9022454	chr16:9022454:G:A	7.26668e-08	-1.49835e-10	-0.930224
9022556	chr16:9022556:G:T	6.50876e-08	-1.49835e-10	-1.04037
9022882	chr16:9022882:T:A	1.1563e-08	-1.66775	-1.10055
9023395	chr16:9023395:A:G	6.83668e-08	-1.38594	0.394716
9023509	chr16:9023509:A:G	5.85854e-08	-1.49835e-10	-1.14562
9023590	chr16:9023590:C:A	9.2974e-08	-1.49835e-10	-0.683788
9024012	chr16:9024012:T:C	3.61746e-08	-1.62775	-2.9698e-10
9024054	chr16:9024054:GC:G	1.35704e-08	-1.69658	-0.911634
9024239	chr16:9024239:A:G	1.60196e-08	-1.50036	-0.941938
9024451	chr16:9024451:C:T	1.5693e-08	-1.39294	-1.06996
9024476	chr16:9024476:G:A	6.27609e-08	-1.49835e-10	-1.07678
9024532	chr16:9024532:G:C	1.22122e-08	-1.65904	-1.05463
9024742	chr16:9024742:T:A	1.27289e-08	-1.39528	-1.27695
9024779	chr16:9024779:G:C	1.25706e-08	-1.45801	-1.22674
9024958	chr16:9024958:A:G	1.96607e-08	-1.45538	-0.782103
9025091	chr16:9025091:G:A	9.46312e-09	-1.70116	-1.26755
9025098	chr16:9025098:G:A	4.90304e-08	-1.28401	-0.039663
9025137	chr16:9025137:C:T	1.05956e-07	-1.49835e-10	-0.553083
9025195	chr16:9025195:T:A	6.69218e-08	-1.01258	-2.9698e-10
9025298	chr16:9025298:C:T	1.32308e-08	-1.36967	-1.26389
9025392	chr16:9025392:G:C	1.36757e-08	-1.33809	-1.26239
9025500	chr16:9025500:C:T	1.43436e-08	-1.64194	-0.910864
9025546	chr16:9025546:T:C	2.1043e-08	-0.991123	-1.17842
9025741	chr16:9025741:C:T	5.21906e-08	-1.49835e-10	-1.26121
9025763	chr16:9025763:C:G	5.57609e-08	-1.49835e-10	-1.19503
9025842	chr16:9025842:T:C	4.0842e-08	-1.5064	-2.9698e-10
9026037	chr16:9026037:G:A	1.29397e-07	-1.49835e-10	-0.353224
9026391	chr16:9026391:C:T	3.77937e-08	-1.58396	-2.9698e-10
9026706	chr16:9026706:T:C	7.95379e-08	-1.49835e-10	-0.839874
9026952	chr16:9026952:A:G	1.59223e-08	-1.54476	-0.903625
9027089	chr16:9027089:C:T	1.18566e-08	-1.54103	-1.20219
9027551	chr16:9027551:C:T	3.80307e-08	-1.57771	-2.9698e-10
9027748	chr16:9027748:C:T	5.28965e-08	-1.49835e-10	-1.24777
9027781	chr16:9027781:T:C	9.99549e-09	-1.70987	-1.20411
9027797	chr16:9027797:T:C	7.08487e-08	-1.49835e-10	-0.955562
9027815	chr16:9027815:C:A	6.35384e-08	-1.49835e-10	-1.06446
9027896	chr16:9027896:C:T	2.36144e-08	-0.78593	-1.26832
9028027	chr16:9028027:C:T	5.17119e-08	-1.49835e-10	-1.27042
9028246	chr16:9028246:A:G	2.208e-08	-0.874309	-1.24713
9028425	chr16:9028425:T:C	5.39565e-08	-1.49835e-10	-1.22793
9028436	chr16:9028436:CAG:C	1.6318e-07	-1.49835e-10	-0.121254
9028521	chr16:9028521:C:T	5.59491e-08	-1.49835e-10	-1.19167
9028557	chr16:9028557:C:T	3.58713e-08	-0.901757	-0.734412
9028672	chr16:9028672:C:T	7.71151e-08	-1.49835e-10	-0.870809
9028827	chr16:9028827:G:A	5.87137e-08	-1.49835e-10	-1.14344
9028850	chr16:9028850:A:G	5.22785e-08	-1.49835e-10	-1.25952
9029506	chr16:9029506:T:A	5.7468e-08	-1.49835e-10	-1.16488
9029841	chr16:9029841:C:T	6.74247e-08	-1.49835e-10	-1.0051
9029951	chr16:9029951:C:T	8.98524e-08	-0.455799	-0.262142
9030068	chr16:9030068:A:G	1.30025e-08	-1.39915	-1.25182
9030201	chr16:9030201:G:A	2.07508e-08	-0.908266	-1.27526
9030668	chr16:9030668:A:G	1.12738e-08	-1.70129	-1.09234
9030751	chr16:9030751:A:G	3.34365e-08	-1.70646	-2.9698e-10
9030906	chr16:9030906:G:A	2.24939e-08	-1.5409	-0.561962
9030914	chr16:9030914:T:C	1.41456e-08	-1.57823	-0.988477
9031455	chr16:9031455:C:G	1.21667e-07	-1.49835e-10	-0.414824
9031505	chr16:9031505:A:G	5.45699e-08	-1.49835e-10	-1.21663
9031520	chr16:9031520:T:TTTTC	5.20525e-08	-1.49835e-10	-1.26386
9031653	chr16:9031653:G:A	5.3131e-08	-1.49835e-10	-1.24335
9031778	chr16:9031778:T:C	5.48745e-08	-1.36405	0.152992
9031814	chr16:9031814:C:G	5.14242e-08	-1.49835e-10	-1.276
9031818	chr16:9031818:C:T	5.49647e-08	-1.49835e-10	-1.20942
9031879	chr16:9031879:G:A	1.27159e-07	0.193999	-0.564667
9031968	chr16:9031968:C:T	5.13754e-08	-1.49835e-10	-1.27695
9032236	chr16:9032236:T:C	5.49612e-08	-1.49835e-10	-1.20948
9032272	chr16:9032272:G:A	5.14931e-08	-1.49835e-10	-1.27466
9032397	chr16:9032397:A:G	5.51376e-08	-1.49835e-10	-1.20628
9032559	chr16:9032559:C:T	5.85379e-08	-1.49835e-10	-1.14643
9032738	chr16:9032738:T:C	5.87853e-08	-1.49835e-10	-1.14222
9032928	chr16:9032928:C:T	5.46894e-08	-1.49835e-10	-1.21444
9032945	chr16:9032945:C:T	1.52653e-08	-1.21553	-1.27499
9032976	chr16:9032976:C:A	1.4835e-08	-1.24759	-1.27153
9033038	chr16:9033038:C:T	6.77959e-08	-1.49835e-10	-0.999607
9033230	chr16:9033230:C:T	5.3562e-08	-1.49835e-10	-1.23527
9033375	chr16:9033375:A:G	5.2398e-08	-1.49835e-10	-1.25724
9033519	chr16:9033519:T:A	6.09044e-08	-1.49835e-10	-1.1068
9033523	chr16:9033523:T:C	5.52676e-08	-1.49835e-10	-1.20392
9033649	chr16:9033649:G:T	5.66093e-08	-0.873186	-0.306749
9033658	chr16:9033658:A:T	1.38022e-08	-1.34862	-1.24266
9033848	chr16:9033848:C:T	5.56379e-08	-0.948727	-0.248517
9033861	chr16:9033861:CTT:C	6.25857e-08	-1.49835e-10	-1.07957
9034062	chr16:9034062:T:C	1.35143e-08	-1.34993	-1.26243
9034079	chr16:9034079:C:T	5.40581e-08	-0.886511	-0.339538
9034239	chr16:9034239:C:T	8.58755e-08	-1.49835e-10	-0.76321
9034266	chr16:9034266:C:T	3.48804e-07	-1.49835e-10	0.638403
9034306	chr16:9034306:C:T	2.01853e-08	-1.31422	-0.89694
9034311	chr16:9034311:G:A	1.24677e-08	-1.69311	-0.999857
9034341	chr16:9034341:C:G	1.42588e-08	-1.32345	-1.23528
9034463	chr16:9034463:C:T	1.85122e-07	-1.49835e-10	0.00490701
9034694	chr16:9034694:G:A	1.00006e-08	-1.63787	-1.27559
9035072	chr16:9035072:G:T	5.13734e-08	-1.49835e-10	-1.27699
9035108	chr16:9035108:T:A	1.97137e-07	-1.49835e-10	0.0677925
9035495	chr16:9035495:C:T	7.10063e-08	-1.49835e-10	-0.95334
9035576	chr16:9035576:A:G	6.01848e-08	-1.49835e-10	-1.11869
9035586	chr16:9035586:G:A	2.20675e-08	-0.942409	-1.17959
9035681	chr16:9035681:G:A	5.37778e-08	-1.49835e-10	-1.23125
9035746	chr16:9035746:G:A	7.84086e-08	-1.49835e-10	-0.854175
9036178	chr16:9036178:T:C	9.31847e-08	-1.49835e-10	-0.681525
9036256	chr16:9036256:T:C	3.98074e-08	-0.280924	-1.25113
9036381	chr16:9036381:C:T	4.20353e-08	-1.4776	-2.9698e-10
9036475	chr16:9036475:G:C	5.37328e-08	-1.49835e-10	-1.23208
9036519	chr16:9036519:A:G	1.79902e-08	-1.08608	-1.2402
9036526	chr16:9036526:T:C	6.27216e-08	-1.49835e-10	-1.0774
9036666	chr16:9036666:A:G	5.37649e-08	-1.49835e-10	-1.23149
9036737	chr16:9036737:G:C	8.65309e-08	-1.49835e-10	-0.755607
9036869	chr16:9036869:C:T	1.59219e-07	-1.03935	0.89352
9036886	chr16:9036886:A:C	1.16943e-08	-1.48034	-1.27667
9036912	chr16:9036912:C:T	5.13752e-08	-1.49835e-10	-1.27695
9036916	chr16:9036916:T:C	1.51438e-08	-1.26457	-1.23395
9037139	chr16:9037139:T:C	1.49997e-08	-1.27584	-1.23224
9037159	chr16:9037159:T:A	1.47376e-08	-1.29363	-1.23207
9037169	chr16:9037169:A:G	1.52254e-08	-1.27342	-1.21972
9037204	chr16:9037204:G:A	5.74483e-08	-0.349285	-0.815937
9037229	chr16:9037229:C:G	7.19151e-08	-1.07525	0.134628
9037308	chr16:9037308:C:G	1.48786e-08	-1.2823	-1.23389
9037500	chr16:9037500:A:C	8.16214e-08	-1.09663	0.282615
9037631	chr16:9037631:A:G	1.01806e-07	-1.06108	0.468039
9037706	chr16:9037706:C:T	2.39926e-07	-0.389637	0.653859
9037769	chr16:9037769:A:AT	1.50499e-08	-1.29667	-1.20807
9037772	chr16:9037772:T:A	1.13361e-07	-1.49835e-10	-0.485529
9037894	chr16:9037894:G:A	1.49838e-08	-1.28312	-1.22602
9038134	chr16:9038134:A:G	2.69332e-07	-0.360121	0.739957
9038301	chr16:9038301:G:A	1.40457e-08	-1.35586	-1.21793
9038579	chr16:9038579:G:C	3.81597e-08	-0.56481	-1.00952
9038632	chr16:9038632:AT:A	1.19546e-08	-1.6476	-1.0874
9038811	chr16:9038811:A:G	1.17111e-08	-1.48404	-1.27154
9038956	chr16:9038956:G:A	1.0354e-08	-1.6034	-1.27533
9039041	chr16:9039041:C:CCCG	5.1411e-08	-1.49835e-10	-1.27626
9039077	chr16:9039077:G:A	5.20904e-08	-1.49835e-10	-1.26313
9039134	chr16:9039134:G:A	1.23428e-08	-1.42881	-1.27423
9039271	chr16:9039271:T:G	1.64744e-08	-1.1621	-1.2522
9039492	chr16:9039492:T:C	8.134e-08	-0.470027	-0.347444
9039493	chr16:9039493:T:C	5.13734e-08	-1.49835e-10	-1.27699
9039555	chr16:9039555:G:T	1.11494e-07	-1.49835e-10	-0.502137
9039652	chr16:9039652:T:G	8.68388e-08	-0.406011	-0.346043
9039703	chr16:9039703:A:G	5.51812e-08	-1.49835e-10	-1.20549
9039744	chr16:9039744:C:G	1.36984e-07	-1.49835e-10	-0.296244
9040165	chr16:9040165:A:G	1.27206e-07	-1.49835e-10	-0.370298
9040255	chr16:9040255:G:A	1.29343e-07	-1.49835e-10	-0.353641
9040317	chr16:9040317:G:C	2.33377e-08	-1.25662	-0.809414
9040329	chr16:9040329:A:G	1.71427e-07	-1.49835e-10	-0.0719528
9040357	chr16:9040357:C:G	1.39577e-07	-0.553628	0.276134
9040365	chr16:9040365:T:C	8.03861e-08	-1.49835e-10	-0.829267
9040419	chr16:9040419:T:C	9.28621e-08	-1.49835e-10	-0.684993
9040459	chr16:9040459:C:T	1.16528e-08	-1.52043	-1.24014
9040485	chr16:9040485:T:C	1.16979e-08	-1.51217	-1.24453
9040584	chr16:9040584:A:C	1.12655e-08	-1.5467	-1.24767
9040604	chr16:9040604:A:G	1.52632e-07	-1.49835e-10	-0.188079
9040679	chr16:9040679:A:G	1.07684e-08	-1.60219	-1.2373
9040682	chr16:9040682:A:C	5.70901e-08	-1.49835e-10	-1.17148
9040904	chr16:9040904:C:G	1.45797e-07	-1.49835e-10	-0.233896
9040962	chr16:9040962:T:C	3.27215e-08	-0.465388	-1.26269
9041424	chr16:9041424:T:C	7.37757e-08	-1.49835e-10	-0.915079
9041724	chr16:9041724:T:C	9.83645e-08	-0.627429	-2.9698e-10
9041999	chr16:9041999:G:A	7.01039e-08	-1.49835e-10	-0.966129
9042200	chr16:9042200:C:G	1.17904e-08	-1.57428	-1.17454
9042256	chr16:9042256:A:AAAT	1.18637e-08	-1.5792	-1.16342
9042264	chr16:9042264:A:C	3.37354e-08	-1.69756	-2.9698e-10
9042276	chr16:9042276:C:T	5.19171e-08	-1.49835e-10	-1.26646
9042405	chr16:9042405:G:A	7.01483e-08	-1.49835e-10	-0.965497
9042531	chr16:9042531:A:C	7.64927e-08	-1.49835e-10	-0.878912
9042800	chr16:9042800:A:C	2.19751e-08	-1.64397	-0.482226
9042988	chr16:9042988:C:T	1.09448e-08	-1.57715	-1.2461
9043158	chr16:9043158:A:T	6.49681e-08	-1.49835e-10	-1.04221
9043326	chr16:9043326:G:A	5.15651e-08	-1.49835e-10	-1.27326
9043418	chr16:9043418:C:T	7.10659e-08	-1.49835e-10	-0.952501
9043545	chr16:9043545:T:C	5.37038e-08	-1.49835e-10	-1.23263
9043577	chr16:9043577:G:A	6.81283e-08	-1.49835e-10	-0.994715
9043697	chr16:9043697:C:A	5.75292e-08	-1.49835e-10	-1.16382
9043931	chr16:9043931:C:T	5.20114e-08	-1.49835e-10	-1.26464
9044081	chr16:9044081:G:A	5.79807e-08	-1.49835e-10	-1.156
9044165	chr16:9044165:T:A	6.43428e-08	-1.49835e-10	-1.05188
9044295	chr16:9044295:A:G	2.09867e-08	-1.62907	-0.543154
9044460	chr16:9044460:C:CA	2.15164e-08	-1.64353	-0.503762
9044735	chr16:9044735:T:C	5.1374e-08	-1.49835e-10	-1.27698
9044826	chr16:9044826:C:T	5.29914e-08	-1.49835e-10	-1.24598
9045221	chr16:9045221:T:C	1.05245e-08	-1.71007	-1.15232
9045229	chr16:9045229:C:T	5.15199e-08	-1.49835e-10	-1.27414
9045328	chr16:9045328:G:A	5.23405e-08	-1.49835e-10	-1.25834
9045336	chr16:9045336:G:A	1.23151e-07	-1.49835e-10	-0.402699
9045423	chr16:9045423:T:C	5.16484e-08	-1.49835e-10	-1.27165
9045434	chr16:9045434:G:A	3.64565e-08	-1.61999	-2.9698e-10
9046083	chr16:9046083:G:A	1.2433e-08	-1.65655	-1.0392
9046302	chr16:9046302:G:T	6.87344e-08	-0.985859	-2.9698e-10
9046706	chr16:9046706:C:A	5.49033e-08	-1.49835e-10	-1.21053
9047194	chr16:9047194:C:T	1.42265e-08	-1.67666	-0.884347
9047419	chr16:9047419:C:T	1.95622e-08	-1.65699	-0.585516
9047777	chr16:9047777:C:G	1.47447e-08	-1.66734	-0.857882
9047794	chr16:9047794:G:A	1.00014e-08	-1.70698	-1.2064
9047863	chr16:9047863:A:C	8.78759e-08	-1.49835e-10	-0.740182
9047876	chr16:9047876:G:C	6.03184e-08	-1.49835e-10	-1.11647
9047983	chr16:9047983:T:C	9.38774e-09	-1.70738	-1.26932
9048443	chr16:9048443:T:C	5.7193e-08	-1.49835e-10	-1.16968
9048446	chr16:9048446:A:G	2.00259e-08	-1.56892	-0.650158
9048491	chr16:9048491:G:T	5.71078e-08	-1.49835e-10	-1.17117
9048558	chr16:9048558:G:T	1.20823e-08	-1.70931	-1.01506
9048762	chr16:9048762:G:A	5.88329e-08	-1.49835e-10	-1.14141
9048833	chr16:9048833:C:A	1.8731e-08	-1.58061	-0.705317
9048853	chr16:9048853:C:A	1.75287e-08	-1.61266	-0.739614
9048868	chr16:9048868:T:C	1.39046e-08	-1.5233	-1.06058
9048869	chr16:9048869:G:A	1.87592e-08	-1.59591	-0.688515
9049246	chr16:9049246:C:T	5.17692e-08	-1.49835e-10	-1.26931
9049294	chr16:9049294:T:C	5.45291e-08	-1.49835e-10	-1.21737
9049413	chr16:9049413:C:T	6.09521e-08	-1.49835e-10	-1.10602
9049535	chr16:9049535:CTAAACA:C	6.58649e-08	-1.0285	-2.9698e-10
9049690	chr16:9049690:A:G	5.14141e-08	-1.49835e-10	-1.27619
9049708	chr16:9049708:C:T	6.38932e-08	-1.49835e-10	-1.0589
9049712	chr16:9049712:C:T	6.37443e-08	-1.49835e-10	-1.06123
9049722	chr16:9049722:A:T	6.40904e-08	-1.49835e-10	-1.05581
9050008	chr16:9050008:C:T	6.24215e-08	-1.49835e-10	-1.0822
9050143	chr16:9050143:G:A	1.77722e-08	-1.6129	-0.725571
9050263	chr16:9050263:T:C	5.61564e-08	-1.49835e-10	-1.18797
9050290	chr16:9050290:T:A	6.28393e-08	-1.49835e-10	-1.07553
9050335	chr16:9050335:C:A	6.79402e-08	-1.49835e-10	-0.99748
9050899	chr16:9050899:C:T	3.24377e-08	-0.758225	-0.978563
9050949	chr16:9050949:G:C	8.49388e-08	-1.49835e-10	-0.774177
9051185	chr16:9051185:T:C	7.02007e-08	-1.49835e-10	-0.964749
9051245	chr16:9051245:G:A	5.40164e-08	-1.49835e-10	-1.22682
9051489	chr16:9051489:C:T	6.35362e-08	-1.49835e-10	-1.0645
9051656	chr16:9051656:G:A	5.59043e-08	-1.49835e-10	-1.19247
9051750	chr16:9051750:T:C	5.47395e-08	-1.49835e-10	-1.21352
9051986	chr16:9051986:G:A	9.13599e-08	-1.49835e-10	-0.701301
9052022	chr16:9052022:C:T	1.06842e-07	-0.544753	-2.9698e-10
9052101	chr16:9052101:C:G	6.67884e-08	-1.49835e-10	-1.01458
9052150	chr16:9052150:G:A	6.33326e-08	-1.49835e-10	-1.06771
9052233	chr16:9052233:C:A	9.99547e-08	-0.611391	-2.9698e-10
9052249	chr16:9052249:T:C	5.22406e-08	-1.49835e-10	-1.26025
9052303	chr16:9052303:T:A	5.14034e-08	-1.49835e-10	-1.2764
9052341	chr16:9052341:G:C	4.22224e-08	-1.47316	-2.9698e-10
9052497	chr16:9052497:C:T	7.7661e-08	-1.49835e-10	-0.863755
9052587	chr16:9052587:T:G	7.40707e-08	-1.49835e-10	-0.911088
9052854	chr16:9052854:T:A	5.62351e-08	-1.49835e-10	-1.18657
9053051	chr16:9053051:T:A	5.75994e-08	-1.49835e-10	-1.1626
9053234	chr16:9053234:T:C	5.16293e-08	-1.49835e-10	-1.27202
9053494	chr16:9053494:C:G	5.22727e-08	-1.49835e-10	-1.25963
9053535	chr16:9053535:G:C	5.52013e-08	-1.49835e-10	-1.20512
9053779	chr16:9053779:G:A	6.25056e-08	-1.49835e-10	-1.08085
9053896	chr16:9053896:C:G	5.7587e-08	-1.49835e-10	-1.16281
9054002	chr16:9054002:C:G	5.47001e-08	-1.49835e-10	-1.21424
9054321	chr16:9054321:G:A	5.14011e-08	-1.49835e-10	-1.27645
9054355	chr16:9054355:A:C	6.95754e-08	-1.49835e-10	-0.973697
9054510	chr16:9054510:T:A	2.86135e-08	-1.57007	-0.292157
9054569	chr16:9054569:C:T	5.55644e-08	-1.49835e-10	-1.19856
9054740	chr16:9054740:A:G	6.7137e-08	-1.00937	-2.9698e-10
9054825	chr16:9054825:C:A	1.29338e-08	-1.62014	-1.03612
9055069	chr16:9055069:A:G	5.31053e-08	-1.49835e-10	-1.24383
9055618	chr16:9055618:C:G	6.9133e-08	-1.49835e-10	-0.980076
9055792	chr16:9055792:A:G	4.62222e-08	-1.41679	0.0341442
9055947	chr16:9055947:A:G	7.52408e-08	-1.49835e-10	-0.895414
9056776	chr16:9056776:G:A	5.63051e-08	-1.49835e-10	-1.18532
9057175	chr16:9057175:C:G	7.16769e-08	-0.0343111	-0.909628
9057377	chr16:9057377:A:C	7.76132e-08	-1.49835e-10	-0.86437
9057501	chr16:9057501:C:T	1.046e-08	-1.6606	-1.20795
9057709	chr16:9057709:T:C	8.90576e-08	-1.49835e-10	-0.726825
9057884	chr16:9057884:G:A	5.87602e-08	-1.49835e-10	-1.14264
9057946	chr16:9057946:A:T	1.27824e-08	-1.57798	-1.09006
9057951	chr16:9057951:A:G	7.81047e-08	-1.49835e-10	-0.858059
9058064	chr16:9058064:G:T	5.20039e-08	-1.49835e-10	-1.26479
9058396	chr16:9058396:A:T	5.22469e-08	-1.49835e-10	-1.26013
9058682	chr16:9058682:T:C	9.39395e-09	-1.70424	-1.2718
9058806	chr16:9058806:G:A	1.63968e-08	-1.45527	-0.963752
9059131	chr16:9059131:C:T	3.51645e-08	-1.65607	-2.9698e-10
9059366	chr16:9059366:T:G	6.62589e-08	-1.49835e-10	-1.02254
9059430	chr16:9059430:TG:T	3.5657e-08	-0.869413	-0.772748
9059717	chr16:9059717:C:T	5.26715e-08	-1.49835e-10	-1.25203
9060567	chr16:9060567:A:G	2.812e-08	-0.622391	-1.25724
9060656	chr16:9060656:TC:T	5.4889e-08	-1.49835e-10	-1.2108
9060820	chr16:9060820:A:G	7.06261e-08	-0.958709	-2.9698e-10
9060825	chr16:9060825:G:A	1.02335e-07	-1.49835e-10	-0.587857
9060896	chr16:9060896:A:C	5.23051e-08	-1.49835e-10	-1.25902
9060937	chr16:9060937:G:A	1.26895e-08	-1.44319	-1.23214
9061469	chr16:9061469:T:G	5.59081e-08	-1.49835e-10	-1.1924
9061546	chr16:9061546:T:G	1.2525e-07	-1.49835e-10	-0.385799
9061774	chr16:9061774:C:G	7.80525e-08	-1.49835e-10	-0.858727
9061926	chr16:9061926:T:G	7.89528e-08	-1.49835e-10	-0.847257
9062215	chr16:9062215:C:T	4.61932e-07	-1.49835e-10	0.91931
9062322	chr16:9062322:T:C	3.56344e-08	-1.38918	-0.253621
9062470	chr16:9062470:A:G	3.36935e-08	-1.38797	-0.310828
9062513	chr16:9062513:G:C	5.25913e-08	-1.49835e-10	-1.25356
9062607	chr16:9062607:C:T	5.13401e-08	-1.27764	-2.9698e-10
9062863	chr16:9062863:C:T	5.65706e-08	-1.49835e-10	-1.18062
9063045	chr16:9063045:A:G	2.87381e-08	-1.1783	-0.67958
9063176	chr16:9063176:G:A	8.2729e-08	-1.49835e-10	-0.800539
9063227	chr16:9063227:A:G	1.13091e-08	-1.69954	-1.09095
9063525	chr16:9063525:C:T	5.8924e-08	-1.49835e-10	-1.13986
9063563	chr16:9063563:T:C	5.17538e-08	-1.49835e-10	-1.26961
9063632	chr16:9063632:A:G	5.10952e-08	-1.06327	-0.219147
9064207	chr16:9064207:C:G	3.8175e-08	-1.34865	-0.225275
9064463	chr16:9064463:C:T	2.99357e-08	-1.45928	-0.35778
9064503	chr16:9064503:C:T	3.21462e-08	-1.40441	-0.341402
9064572	chr16:9064572:G:A	2.4196e-08	-1.23452	-0.795403
9064587	chr16:9064587:C:T	3.09731e-08	-1.36851	-0.414483
9064765	chr16:9064765:G:A	7.88615e-08	-1.49835e-10	-0.848415
9064773	chr16:9064773:G:A	5.24115e-08	-1.08988	-0.167098
9064791	chr16:9064791:A:G	3.09282e-08	-0.772029	-1.01241
9065019	chr16:9065019:A:G	4.64354e-08	-1.10488	-0.273161
9065040	chr16:9065040:A:G	5.44119e-08	-1.08577	-0.133759
9065077	chr16:9065077:A:T	7.44985e-08	-1.49835e-10	-0.905329
9065293	chr16:9065293:C:T	6.40915e-08	-1.0558	-2.9698e-10
9065428	chr16:9065428:C:T	3.76051e-08	-1.12412	-0.464846
9065451	chr16:9065451:A:G	3.15503e-08	-1.52624	-0.238288
9065473	chr16:9065473:G:A	4.37493e-08	-1.06881	-0.368821
9065608	chr16:9065608:G:A	4.04411e-08	-1.10397	-0.412288
9065649	chr16:9065649:C:T	4.13287e-08	-1.09878	-0.395766
9065714	chr16:9065714:G:A	4.47179e-08	-1.09327	-0.322461
9065760	chr16:9065760:C:T	4.28966e-08	-1.08137	-0.375949
9065794	chr16:9065794:A:C	4.08108e-08	-1.10755	-0.399612
9065795	chr16:9065795:G:A	4.30581e-08	-1.10529	-0.34827
9065872	chr16:9065872:A:G	4.16225e-08	-1.09735	-0.390117
9065917	chr16:9065917:C:T	4.52109e-08	-1.09326	-0.31151
9066133	chr16:9066133:G:A	6.87223e-08	-1.49835e-10	-0.986034
9066186	chr16:9066186:C:T	4.26133e-08	-1.11809	-0.345855
9066268	chr16:9066268:T:C	3.86604e-08	-1.10133	-0.459959
9066284	chr16:9066284:C:T	5.18849e-08	-1.49835e-10	-1.26708
9066413	chr16:9066413:T:G	4.18986e-08	-1.10483	-0.376025
9066482	chr16:9066482:G:T	3.76854e-08	-1.18472	-0.402121
9066719	chr16:9066719:A:G	4.55109e-08	-1.08475	-0.313411
9066725	chr16:9066725:C:T	5.67485e-08	-1.49835e-10	-1.17748
9066731	chr16:9066731:T:C	4.25851e-08	-1.08833	-0.376268
9066734	chr16:9066734:C:T	4.255e-08	-1.10405	-0.361382
9066774	chr16:9066774:G:T	4.20901e-08	-1.10317	-0.373129
9066892	chr16:9066892:A:G	6.84284e-08	-1.49835e-10	-0.990321
9067149	chr16:9067149:T:C	1.07673e-07	-1.49835e-10	-0.537008
9067153	chr16:9067153:A:C	1.28701e-07	-1.49835e-10	-0.358618
9067155	chr16:9067155:A:C	1.28404e-07	-1.49835e-10	-0.360927
9067157	chr16:9067157:A:C	1.3405e-07	-1.49835e-10	-0.317893
9067204	chr16:9067204:C:G	1.20803e-08	-1.70117	-1.02337
9067205	chr16:9067205:T:C	5.18489e-08	-1.49835e-10	-1.26777
9067214	chr16:9067214:T:C	5.19299e-08	-1.49835e-10	-1.26621
9067545	chr16:9067545:A:T	9.23108e-08	-1.49835e-10	-0.690947
9067596	chr16:9067596:C:T	9.65712e-09	-1.69939	-1.24903
9067632	chr16:9067632:G:A	6.2311e-08	-1.49835e-10	-1.08397
9068116	chr16:9068116:T:G	6.6785e-08	-1.49835e-10	-1.01463
9068227	chr16:9068227:T:C	1.80968e-08	-1.37925	-0.941127
9068256	chr16:9068256:C:T	8.98481e-08	-1.49835e-10	-0.717987
9068270	chr16:9068270:A:G	8.70841e-08	-1.49835e-10	-0.749234
9068452	chr16:9068452:C:T	1.08932e-08	-1.59472	-1.23325
9068637	chr16:9068637:A:G	5.82412e-08	-1.49835e-10	-1.15151
9068677	chr16:9068677:C:T	5.15423e-08	-1.49835e-10	-1.2737
9068850	chr16:9068850:A:G	2.66565e-08	-0.827893	-1.10518
9068995	chr16:9068995:G:T	1.71826e-08	-1.54551	-0.826699
9069125	chr16:9069125:C:G	3.27812e-08	-0.974913	-0.75134
9069434	chr16:9069434:A:G	2.73459e-08	-0.661906	-1.24563
9069451	chr16:9069451:T:C	1.5009e-08	-1.52392	-0.983537
9069452	chr16:9069452:G:C	1.26018e-08	-1.54929	-1.13298
9069676	chr16:9069676:A:G	3.34328e-08	-0.551826	-1.15474
9069782	chr16:9069782:T:G	6.86181e-08	-1.49835e-10	-0.987552
9069921	chr16:9069921:C:T	1.02009e-08	-1.61943	-1.2742
9069954	chr16:9069954:C:T	1.1107e-07	-1.49835e-10	-0.505945
9070040	chr16:9070040:C:T	6.65648e-08	-1.49835e-10	-1.01793
9070050	chr16:9070050:G:T	5.19255e-08	-1.49835e-10	-1.2663
9070082	chr16:9070082:A:G	2.67677e-08	-0.681637	-1.24728
9070154	chr16:9070154:C:T	3.64205e-08	-0.527025	-1.09395
9070332	chr16:9070332:G:A	3.38895e-08	-1.693	-2.9698e-10
9070507	chr16:9070507:G:A	2.8223e-08	-0.629927	-1.24604
9070707	chr16:9070707:T:C	2.94509e-08	-0.604117	-1.22927
9070988	chr16:9070988:A:C	5.58044e-08	-0.123343	-1.07091
9071197	chr16:9071197:A:G	2.85018e-08	-0.622808	-1.24333
9071205	chr16:9071205:C:T	1.70028e-07	-1.49835e-10	-0.0801433
9071381	chr16:9071381:C:T	6.64535e-08	-1.49835e-10	-1.0196
9071401	chr16:9071401:C:A	2.1515e-08	-0.912497	-1.23486
9071495	chr16:9071495:C:T	6.65379e-08	-1.49835e-10	-1.01834
9071635	chr16:9071635:C:T	6.65379e-08	-1.49835e-10	-1.01834
9071679	chr16:9071679:G:A	1.01347e-07	-0.597561	-2.9698e-10
9071691	chr16:9071691:C:T	6.72398e-08	-1.49835e-10	-1.00784
9071728	chr16:9071728:A:C	5.46071e-08	-1.49835e-10	-1.21594
9071737	chr16:9071737:A:G	1.76982e-07	-1.49835e-10	-0.0400597
9071903	chr16:9071903:C:T	2.30498e-08	-0.996587	-1.08186
9071982	chr16:9071982:A:AC	2.97948e-08	-0.885482	-0.936293
9072115	chr16:9072115:T:A	5.69158e-08	-1.49835e-10	-1.17454
9072136	chr16:9072136:G:A	7.36936e-08	-1.49835e-10	-0.916192
9072142	chr16:9072142:C:G	7.39235e-08	-1.49835e-10	-0.913078
9072160	chr16:9072160:T:C	5.14933e-08	-1.49835e-10	-1.27466
9072173	chr16:9072173:A:T	5.13732e-08	-1.49835e-10	-1.27699
9072417	chr16:9072417:G:C	1.89449e-07	-1.49835e-10	0.0280135
9072481	chr16:9072481:G:A	3.64687e-08	-1.61965	-2.9698e-10
9072497	chr16:9072497:C:T	1.89075e-07	-1.49835e-10	0.0260363
9072611	chr16:9072611:T:C	1.99295e-07	-1.49835e-10	0.0786796
9072689	chr16:9072689:T:C	3.15769e-08	-0.896871	-0.86681
9072704	chr16:9072704:T:C	1.87833e-07	-1.49835e-10	0.0194453
9073040	chr16:9073040:T:C	3.91124e-08	-0.831662	-0.718006
9073133	chr16:9073133:T:G	1.89732e-07	-1.49835e-10	0.0295034
9073154	chr16:9073154:A:G	5.15604e-08	-1.49835e-10	-1.27335
9073247	chr16:9073247:A:G	1.88689e-07	-1.49835e-10	0.0239938
9073349	chr16:9073349:A:G	1.94669e-07	-1.49835e-10	0.0551912
9073409	chr16:9073409:G:A	1.8618e-07	-1.49835e-10	0.010604
9073657	chr16:9073657:A:G	1.83025e-08	-1.70276	-0.606313
9073696	chr16:9073696:C:T	5.23907e-08	-1.49835e-10	-1.25738
9073727	chr16:9073727:A:G	2.1004e-07	-1.49835e-10	0.131189
9074230	chr16:9074230:A:G	1.00773e-07	-0.603233	-2.9698e-10
9074269	chr16:9074269:C:T	5.83404e-08	-1.49835e-10	-1.14981
9074529	chr16:9074529:C:T	5.22677e-08	-1.49835e-10	-1.25973
9075002	chr16:9075002:A:G	3.44399e-08	-1.09066	-0.586235
9075469	chr16:9075469:C:G	1.9694e-08	-1.50125	-0.734544
9076029	chr16:9076029:C:T	5.95588e-08	-1.49835e-10	-1.12914
9076107	chr16:9076107:T:G	1.78537e-07	-1.49835e-10	-0.0313133
9076136	chr16:9076136:T:C	2.88026e-07	-1.49835e-10	0.446944
9076150	chr16:9076150:A:T	1.67828e-07	-1.49835e-10	-0.0931692
9076221	chr16:9076221:G:A	1.68124e-07	-1.49835e-10	-0.0914061
9076225	chr16:9076225:G:A	1.34029e-07	-1.49835e-10	-0.318049
9076402	chr16:9076402:C:T	1.68286e-07	-1.49835e-10	-0.0904411
9076652	chr16:9076652:A:G	1.2616e-08	-1.70201	-0.979126
9076858	chr16:9076858:A:G	4.09488e-08	-1.50379	-2.9698e-10
9076887	chr16:9076887:C:G	6.45798e-08	-1.49835e-10	-1.04821
9077071	chr16:9077071:A:G	6.51704e-08	-1.49835e-10	-1.0391
9077177	chr16:9077177:A:T	2.17407e-08	-1.53219	-0.604728
9077190	chr16:9077190:T:G	5.20417e-08	-1.49835e-10	-1.26406
9077621	chr16:9077621:AG:A	5.15602e-08	-1.49835e-10	-1.27336
9077646	chr16:9077646:G:A	5.14055e-08	-1.49835e-10	-1.27636
9077665	chr16:9077665:G:A	7.02026e-08	-1.49835e-10	-0.964722
9078095	chr16:9078095:C:T	5.26632e-08	-1.49835e-10	-1.25219
9078159	chr16:9078159:A:G	1.68477e-07	-1.49835e-10	-0.0893083
9078577	chr16:9078577:G:C	5.15456e-08	-1.49835e-10	-1.27364
9078993	chr16:9078993:C:A	7.57457e-08	-0.888726	-2.9698e-10
9079107	chr16:9079107:G:A	1.235e-07	-1.49835e-10	-0.399868
9079126	chr16:9079126:A:G	5.15589e-08	-1.49835e-10	-1.27338
9079286	chr16:9079286:C:T	3.05693e-08	-0.971678	-0.824434
9079305	chr16:9079305:G:A	3.71135e-08	-1.10392	-0.498212
9079622	chr16:9079622:C:T	2.5883e-08	-0.71818	-1.24434
9079809	chr16:9079809:C:T	5.14254e-08	-1.49835e-10	-1.27598
9079839	chr16:9079839:C:T	1.56035e-08	-1.1918	-1.27682
9079889	chr16:9079889:G:A	8.43825e-08	-0.780748	-2.9698e-10
9080230	chr16:9080230:T:C	2.9108e-08	-0.917026	-0.928069
9080324	chr16:9080324:A:T	2.88851e-08	-0.967821	-0.884961
9080592	chr16:9080592:C:T	5.8131e-08	-1.49835e-10	-1.15341
9080627	chr16:9080627:C:T	5.85981e-08	-1.49835e-10	-1.14541
9080642	chr16:9080642:C:T	1.54432e-08	-1.70485	-0.774093
9080683	chr16:9080683:G:A	4.63178e-08	-1.38058	-2.9698e-10
9080968	chr16:9080968:C:T	7.57168e-08	-1.49835e-10	-0.889108
9081655	chr16:9081655:G:C	1.09332e-07	-1.49835e-10	-0.521722
9081729	chr16:9081729:C:G	5.16298e-08	-1.49835e-10	-1.27201
9082132	chr16:9082132:G:A	3.35031e-08	-1.70447	-2.9698e-10
9082203	chr16:9082203:G:A	5.33307e-08	-1.49835e-10	-1.2396
9082204	chr16:9082204:C:A	5.33769e-08	-1.49835e-10	-1.23873
9082221	chr16:9082221:G:A	5.2609e-08	-1.49835e-10	-1.25322
9082281	chr16:9082281:C:T	9.43417e-08	-1.49835e-10	-0.669185
9082517	chr16:9082517:C:G	1.6498e-07	-1.49835e-10	-0.110284
9082598	chr16:9082598:C:G	7.36539e-08	-1.49835e-10	-0.916731
9082814	chr16:9082814:C:T	1.01446e-08	-1.70235	-1.19681
9082862	chr16:9082862:C:T	5.9582e-08	-1.49835e-10	-1.12875
9082882	chr16:9082882:T:C	1.87935e-07	-1.49835e-10	0.0199899
9083037	chr16:9083037:A:G	1.00096e-08	-1.66779	-1.24477
9083070	chr16:9083070:C:G	7.15228e-08	-1.49835e-10	-0.946092
9083226	chr16:9083226:T:C	1.03492e-07	-1.49835e-10	-0.576618
9083382	chr16:9083382:G:T	1.52219e-08	-1.40906	-1.08432
9083450	chr16:9083450:C:T	1.68371e-08	-1.3987	-0.993828
9083927	chr16:9083927:G:A	8.23893e-08	-1.49835e-10	-0.804653
9084063	chr16:9084063:G:A	9.56449e-09	-1.69115	-1.2669
9084232	chr16:9084232:T:C	7.75176e-08	-1.49835e-10	-0.865603
9084291	chr16:9084291:A:G	6.7504e-08	-1.49835e-10	-1.00392
9084680	chr16:9084680:A:G	8.24586e-08	-1.49835e-10	-0.803812
9084684	chr16:9084684:C:T	5.37534e-08	-1.49835e-10	-1.2317
9084734	chr16:9084734:G:T	6.35928e-08	-1.49835e-10	-1.06361
9084753	chr16:9084753:A:G	8.46719e-08	-1.49835e-10	-0.777325
9084757	chr16:9084757:C:T	7.73474e-08	-1.49835e-10	-0.867801
9085022	chr16:9085022:C:G	5.47946e-08	-1.49835e-10	-1.21252
9085144	chr16:9085144:C:T	5.17601e-08	-1.49835e-10	-1.26949
9085330	chr16:9085330:C:T	5.62747e-08	-1.49835e-10	-1.18586
9085432	chr16:9085432:G:T	7.38334e-08	-0.914297	-2.9698e-10
9085475	chr16:9085475:G:T	2.32535e-08	-1.11721	-0.952441
9085651	chr16:9085651:G:C	5.81319e-08	-1.49835e-10	-1.15339
9085901	chr16:9085901:C:T	5.42959e-08	-1.49835e-10	-1.22166
9085948	chr16:9085948:G:A	1.13872e-08	-1.54042	-1.2432
9086048	chr16:9086048:C:T	1.3817e-08	-1.70731	-0.882894
9086609	chr16:9086609:T:C	9.9534e-09	-1.68119	-1.237
9086629	chr16:9086629:A:G	5.42167e-08	-1.49835e-10	-1.22312
9087292	chr16:9087292:A:C	4.16439e-08	-1.48695	-2.9698e-10
9087522	chr16:9087522:G:A	1.11241e-08	-1.70949	-1.0975
9087552	chr16:9087552:G:A	5.26285e-08	-1.49835e-10	-1.25285
9087717	chr16:9087717:C:T	6.07536e-08	-1.49835e-10	-1.10928
9087833	chr16:9087833:T:C	1.11585e-08	-1.67373	-1.13018
9087999	chr16:9087999:T:C	5.25876e-08	-1.49835e-10	-1.25363
9088396	chr16:9088396:A:G	1.19107e-08	-1.64563	-1.09304
9088411	chr16:9088411:T:C	1.18553e-08	-1.65958	-1.08376
9088561	chr16:9088561:G:A	5.73478e-08	-1.49835e-10	-1.16697
9088583	chr16:9088583:G:A	1.13109e-08	-1.63157	-1.15878
9088597	chr16:9088597:T:C	1.12039e-08	-1.63794	-1.16191
9088720	chr16:9088720:C:T	1.79066e-08	-1.63275	-0.698186
9089009	chr16:9089009:G:A	1.31498e-08	-1.47303	-1.16667
9089891	chr16:9089891:A:G	7.96771e-08	-1.49835e-10	-0.838126
9089913	chr16:9089913:A:G	1.11732e-08	-1.65887	-1.14371
9090043	chr16:9090043:C:G	1.03586e-08	-1.70592	-1.17237
9090872	chr16:9090872:C:G	1.20702e-08	-1.48383	-1.24154
9091433	chr16:9091433:G:A	8.24551e-08	-1.49835e-10	-0.803854
9092068	chr16:9092068:C:T	1.22656e-07	-1.49835e-10	-0.406727
9092548	chr16:9092548:C:T	7.36211e-08	-1.49835e-10	-0.917176
9092562	chr16:9092562:C:G	4.80662e-08	-0.246907	-1.09662
9093147	chr16:9093147:A:G	7.80868e-08	-1.49835e-10	-0.858287
9093250	chr16:9093250:G:A	5.73701e-08	-1.49835e-10	-1.16658
9093342	chr16:9093342:T:A	6.63351e-08	-1.49835e-10	-1.02139
9093369	chr16:9093369:G:T	6.76849e-08	-1.49835e-10	-1.00125
9093399	chr16:9093399:C:T	1.22163e-08	-1.47911	-1.23423
9093421	chr16:9093421:G:A	6.35044e-08	-1.49835e-10	-1.065
9094520	chr16:9094520:C:T	5.28869e-08	-1.49835e-10	-1.24795
9094733	chr16:9094733:A:G	1.20539e-07	-1.49835e-10	-0.424137
9094807	chr16:9094807:T:C	7.72082e-08	-1.49835e-10	-0.869603
9095291	chr16:9095291:T:C	5.52536e-08	-1.49835e-10	-1.20417
9095420	chr16:9095420:T:A	6.37174e-08	-1.49835e-10	-1.06165
9095667	chr16:9095667:C:T	1.31956e-08	-1.50345	-1.13277
9095730	chr16:9095730:G:A	5.3619e-08	-1.49835e-10	-1.23421
9095878	chr16:9095878:TACTG:T	1.46354e-08	-1.50432	-1.02835
9095902	chr16:9095902:A:G	7.61235e-08	-1.49835e-10	-0.883751
9096166	chr16:9096166:T:G	6.38168e-08	-1.49835e-10	-1.06009
9096390	chr16:9096390:TTCA:T	1.71969e-08	-1.45296	-0.918415
9096418	chr16:9096418:T:C	1.31672e-07	-1.49835e-10	-0.335795
9096433	chr16:9096433:C:G	6.31558e-08	-1.0705	-2.9698e-10
9096547	chr16:9096547:G:C	2.13474e-08	-1.38641	-0.768764
9096892	chr16:9096892:A:T	1.55442e-08	-1.54771	-0.924705
9097073	chr16:9097073:G:T	1.60041e-07	-1.49835e-10	-0.140681
9097481	chr16:9097481:C:T	6.48747e-08	-1.49835e-10	-1.04365
9097585	chr16:9097585:AAC:A	5.14213e-08	-1.49835e-10	-1.27606
9097933	chr16:9097933:C:T	1.15545e-08	-1.66236	-1.10667
9098105	chr16:9098105:A:T	6.07204e-08	-1.49835e-10	-1.10983
9098135	chr16:9098135:A:G	7.46688e-08	-1.49835e-10	-0.903046
9098173	chr16:9098173:A:C	1.57714e-08	-1.7056	-0.752311
9098441	chr16:9098441:G:A	1.39858e-08	-1.55275	-1.02531
9098742	chr16:9098742:A:C	6.90019e-08	-1.49835e-10	-0.981975
9098759	chr16:9098759:T:C	2.09236e-08	-1.09301	-1.08221
9099139	chr16:9099139:AG:A	1.03003e-08	-1.63955	-1.24438
9099451	chr16:9099451:C:T	1.27126e-07	-1.49835e-10	-0.370931
9099637	chr16:9099637:C:T	6.85995e-08	-1.49835e-10	-0.987823
9099866	chr16:9099866:T:G	1.04498e-08	-1.6015	-1.26803
9100210	chr16:9100210:A:G	7.67182e-08	-1.49835e-10	-0.87597
9100532	chr16:9100532:T:C	6.08071e-08	-1.49835e-10	-1.1084
9100597	chr16:9100597:A:G	7.4638e-08	-1.49835e-10	-0.903459
9100806	chr16:9100806:A:AT	6.49823e-08	-1.49835e-10	-1.04199
9100967	chr16:9100967:C:G	3.19038e-07	-1.02543	1.57463
9101094	chr16:9101094:G:T	5.48824e-08	-1.49835e-10	-1.21092
9101106	chr16:9101106:T:C	1.01916e-08	-1.64432	-1.25023
9101193	chr16:9101193:T:C	1.62808e-08	-1.22838	-1.19774
9101247	chr16:9101247:G:A	1.60385e-08	-1.24831	-1.1928
9101440	chr16:9101440:G:C	7.54207e-08	-1.49835e-10	-0.893026
9101470	chr16:9101470:C:T	2.13063e-07	0.145478	-2.9698e-10
9101846	chr16:9101846:T:G	1.26692e-08	-1.569	-1.10793
9102005	chr16:9102005:C:G	8.31396e-08	-0.795587	-2.9698e-10
9102017	chr16:9102017:A:C	5.43709e-08	-1.49835e-10	-1.22028
9102126	chr16:9102126:C:T	3.76929e-08	-1.58664	-2.9698e-10
9102511	chr16:9102511:A:G	7.7294e-08	-1.49835e-10	-0.868492
9103416	chr16:9103416:A:T	5.14995e-08	-1.49835e-10	-1.27454
9103512	chr16:9103512:T:C	5.13834e-08	-1.49835e-10	-1.27679
9103572	chr16:9103572:A:G	3.65203e-08	-1.61824	-2.9698e-10
9103789	chr16:9103789:A:G	5.17022e-08	-1.49835e-10	-1.27061
9103912	chr16:9103912:A:T	5.1427e-08	-1.49835e-10	-1.27594
9103994	chr16:9103994:G:T	5.19264e-08	-1.49835e-10	-1.26628
9104020	chr16:9104020:C:CAG	5.17183e-08	-1.49835e-10	-1.2703
9104120	chr16:9104120:T:C	9.06727e-08	-1.49835e-10	-0.708852
9104149	chr16:9104149:T:C	5.1975e-08	-1.49835e-10	-1.26535
9104278	chr16:9104278:A:G	5.25295e-08	-1.49835e-10	-1.25473
9104710	chr16:9104710:A:G	5.16947e-08	-1.49835e-10	-1.27075
9104722	chr16:9104722:T:C	5.42713e-08	-1.49835e-10	-1.22211
9104899	chr16:9104899:A:G	6.01782e-08	-1.49835e-10	-1.1188
9104928	chr16:9104928:G:C	5.87352e-08	-1.49835e-10	-1.14307
9105052	chr16:9105052:A:G	2.09046e-07	-1.49835e-10	0.126444
9105109	chr16:9105109:A:G	1.99646e-07	-1.01514	1.09557
9105130	chr16:9105130:G:C	1.75072e-08	-1.40681	-0.946687
9105275	chr16:9105275:T:G	5.35719e-08	-1.49835e-10	-1.23508
9105356	chr16:9105356:C:G	1.58565e-08	-1.55308	-0.899452
9105524	chr16:9105524:G:T	3.33617e-08	-1.7087	-2.9698e-10
9105995	chr16:9105995:C:T	8.69018e-08	0.16506	-0.91639
9106375	chr16:9106375:GT:G	7.67778e-08	0.184058	-1.05925
9106579	chr16:9106579:C:T	5.42807e-08	-1.49835e-10	-1.22194
9106871	chr16:9106871:G:A	3.40496e-07	-1.01932	1.63361
9106938	chr16:9106938:T:A	6.06068e-08	-1.49835e-10	-1.1117
9107334	chr16:9107334:T:A	1.19807e-07	0.528712	-0.958937
9107476	chr16:9107476:C:G	1.18108e-07	-1.49835e-10	-0.444509
9107530	chr16:9107530:C:A	5.23202e-08	-1.49835e-10	-1.25873
9107751	chr16:9107751:C:A	5.31959e-08	-1.49835e-10	-1.24213
9108440	chr16:9108440:C:A	5.13739e-08	-1.49835e-10	-1.27698
9108692	chr16:9108692:T:TA	9.77898e-08	-1.49835e-10	-0.633287
9108948	chr16:9108948:G:C	5.25015e-08	-1.49835e-10	-1.25527
9109354	chr16:9109354:G:A	1.18923e-07	-1.49835e-10	-0.437635
9109362	chr16:9109362:T:C	5.7321e-08	-1.49835e-10	-1.16744
9109540	chr16:9109540:A:T	5.79381e-08	-1.49835e-10	-1.15673
9109737	chr16:9109737:T:A	2.3299e-08	-1.15794	-0.909752
9110014	chr16:9110014:A:G	2.33185e-08	-1.10757	-0.95929
9110042	chr16:9110042:G:A	1.35317e-08	-1.70945	-0.901622
9110716	chr16:9110716:A:G	5.37147e-08	-1.49835e-10	-1.23242
9111050	chr16:9111050:C:CA	1.3277e-08	-1.53318	-1.0969
9111506	chr16:9111506:T:C	9.93526e-09	-1.6511	-1.26892
9111554	chr16:9111554:A:G	5.89567e-08	-1.49835e-10	-1.13931
9111669	chr16:9111669:C:T	5.29539e-08	-1.49835e-10	-1.24669
9111907	chr16:9111907:AT:A	1.15856e-08	-1.62436	-1.14198
9112125	chr16:9112125:C:G	1.73761e-08	-1.49509	-0.865919
9112551	chr16:9112551:C:T	3.44869e-08	-1.67553	-2.9698e-10
9112610	chr16:9112610:A:T	5.22081e-08	-1.49835e-10	-1.26087
9112614	chr16:9112614:A:G	5.21141e-08	-1.49835e-10	-1.26267
9112737	chr16:9112737:C:G	1.2643e-07	-1.49835e-10	-0.376416
9113600	chr16:9113600:T:C	5.18231e-08	-1.49835e-10	-1.26827
9113672	chr16:9113672:A:T	1.37895e-08	-1.49879	-1.09341
9113896	chr16:9113896:T:C	1.3661e-08	-1.51705	-1.08451
9113959	chr16:9113959:T:C	1.344e-08	-1.61806	-0.999806
9113964	chr16:9113964:G:A	1.14006e-07	-1.49835e-10	-0.47986
9114565	chr16:9114565:G:A	5.17301e-08	-1.49835e-10	-1.27007
9114581	chr16:9114581:C:G	3.40912e-08	-1.68707	-2.9698e-10
9114799	chr16:9114799:T:C	7.80991e-08	-1.49835e-10	-0.85813
9114977	chr16:9114977:C:T	1.23738e-07	-0.397941	-2.9698e-10
9115017	chr16:9115017:G:A	8.44537e-08	-1.49835e-10	-0.779905
9115265	chr16:9115265:T:A	1.51768e-08	-1.4707	-1.02564
9115717	chr16:9115717:C:T	5.19904e-08	-1.49835e-10	-1.26505
9116073	chr16:9116073:T:C	2.06042e-07	-0.879905	0.991876
9116124	chr16:9116124:G:A	3.33368e-08	-1.70945	-2.9698e-10
9116217	chr16:9116217:C:T	3.27682e-07	-1.00919	1.58513
9116241	chr16:9116241:T:C	5.16567e-08	-1.49835e-10	-1.27149
9116746	chr16:9116746:A:G	5.90131e-08	-1.49835e-10	-1.13835
9117670	chr16:9117670:A:G	6.18059e-08	-1.49835e-10	-1.09211
9117882	chr16:9117882:A:G	4.95471e-08	-1.31319	-2.9698e-10
9118227	chr16:9118227:A:G	7.30644e-08	-0.924767	-2.9698e-10
9118312	chr16:9118312:C:G	6.20698e-08	-1.49835e-10	-1.08785
9119130	chr16:9119130:T:C	1.84376e-08	-1.65154	-0.650178
9119655	chr16:9119655:T:C	5.33932e-08	-1.49835e-10	-1.23843
9119979	chr16:9119979:T:G	5.5264e-08	-1.49835e-10	-1.20399
9120220	chr16:9120220:C:T	5.20211e-08	-1.49835e-10	-1.26446
9120230	chr16:9120230:C:G	5.15169e-08	-1.49835e-10	-1.2742
9120511	chr16:9120511:GT:G	2.14462e-08	-1.51035	-0.640208
9120974	chr16:9120974:G:T	1.86188e-08	-1.56641	-0.72553
9121083	chr16:9121083:A:G	1.08986e-08	-1.57268	-1.25479
9121208	chr16:9121208:C:T	2.67896e-07	-0.820123	1.19461
9121280	chr16:9121280:T:C	1.56141e-06	2.13724	-2.9698e-10
9121286	chr16:9121286:T:C	1.63141e-08	-1.4175	-1.00658
9121624	chr16:9121624:A:T	1.34759e-08	-1.69637	-0.918831
9121781	chr16:9121781:C:T	5.19769e-07	-0.809061	1.84634
9121822	chr16:9121822:G:C	5.69724e-08	-1.49835e-10	-1.17354
9121918	chr16:9121918:G:A	1.67518e-08	-1.49364	-0.903962
9122215	chr16:9122215:A:G	1.49662e-08	-1.41514	-1.09518
9122564	chr16:9122564:G:C	3.94432e-07	-0.944088	1.70543
9122882	chr16:9122882:A:T	1.42536e-08	-1.45424	-1.10486
9123040	chr16:9123040:T:C	1.66357e-08	-1.19663	-1.20793
9123121	chr16:9123121:T:C	2.01127e-08	-1.58972	-0.625032
9123149	chr16:9123149:C:T	4.06645e-07	-0.913593	1.70543
9123262	chr16:9123262:T:C	2.6138e-07	-0.761471	1.11134
9123368	chr16:9123368:A:C	5.20501e-08	-1.49835e-10	-1.2639
9123452	chr16:9123452:G:T	6.65878e-08	-1.49835e-10	-1.01759
9123715	chr16:9123715:C:T	1.72742e-08	-1.47516	-0.891736
9123915	chr16:9123915:G:C	1.64082e-08	-1.5261	-0.892226
9124023	chr16:9124023:G:A	3.53961e-07	-0.878518	1.5316
9124413	chr16:9124413:A:G	1.01259e-08	-1.6371	-1.26391
9124461	chr16:9124461:A:C	1.10112e-08	-1.70967	-1.10752
9124463	chr16:9124463:A:C	1.09595e-08	-1.71005	-1.11185
9124844	chr16:9124844:T:C	3.22106e-08	-1.05362	-0.690193
9124883	chr16:9124883:C:T	7.5089e-08	-0.897434	-2.9698e-10
9125330	chr16:9125330:G:A	4.32036e-07	-0.852465	1.70487
9125505	chr16:9125505:C:G	1.11526e-07	-1.49835e-10	-0.501847
9125635	chr16:9125635:A:C	3.51062e-08	-1.65773	-2.9698e-10
9125699	chr16:9125699:G:C	2.98053e-07	-0.692119	1.17328
9125713	chr16:9125713:C:T	1.92866e-08	-1.13258	-1.12412
9125813	chr16:9125813:C:T	4.68623e-07	-0.890218	1.82391
9126396	chr16:9126396:A:G	6.48644e-08	-1.04381	-2.9698e-10
9127031	chr16:9127031:C:T	7.65309e-08	0.397664	-1.27608
9127118	chr16:9127118:T:C	1.33839e-08	-1.44582	-1.17623
9127168	chr16:9127168:C:A	1.05738e-08	-1.70495	-1.15279
9127243	chr16:9127243:C:T	1.06112e-08	-1.70393	-1.15027
9127398	chr16:9127398:T:C	1.94331e-07	-0.881639	0.935093
9127434	chr16:9127434:C:T	3.22247e-07	-1.01167	1.57088
9127850	chr16:9127850:TCA:T	8.31906e-08	-1.49835e-10	-0.794974
9127892	chr16:9127892:C:G	3.84381e-08	-0.795981	-0.771079
9128000	chr16:9128000:G:A	5.28572e-08	-1.49835e-10	-1.24851
9128017	chr16:9128017:A:G	1.31798e-08	-1.60073	-1.0367
9128386	chr16:9128386:G:A	2.38774e-08	-0.991126	-1.05205
9128477	chr16:9128477:G:T	4.66449e-07	-0.814547	1.74359
9128486	chr16:9128486:A:T	3.3073e-08	-0.888762	-0.828628
9128554	chr16:9128554:A:G	4.81494e-08	-0.843661	-0.498139
9128707	chr16:9128707:T:C	3.38452e-08	-0.937191	-0.757119
9128750	chr16:9128750:T:C	1.47127e-08	-1.35634	-1.17106
9128814	chr16:9128814:C:T	1.43369e-08	-1.37513	-1.17814
9128921	chr16:9128921:G:T	2.70331e-07	-0.723832	1.10737
9129041	chr16:9129041:A:C	4.58905e-08	-1.38985	-2.9698e-10
9129176	chr16:9129176:T:G	5.68934e-08	-1.49835e-10	-1.17493
9129182	chr16:9129182:C:A	1.6244e-07	0.910058	-1.03586
9129320	chr16:9129320:A:T	9.27026e-08	-1.49835e-10	-0.686712
9129456	chr16:9129456:T:C	6.83454e-08	-1.49835e-10	-0.991533
9129682	chr16:9129682:T:G	5.68258e-08	-1.49835e-10	-1.17612
9129926	chr16:9129926:A:G	1.22321e-08	-1.44136	-1.27069
9130016	chr16:9130016:A:G	1.18208e-08	-1.64721	-1.09904
9130325	chr16:9130325:C:A	7.15757e-08	-1.49835e-10	-0.945353
9130365	chr16:9130365:A:G	1.56647e-08	-1.18772	-1.27697
9130385	chr16:9130385:G:A	7.5381e-08	-1.49835e-10	-0.893553
9130419	chr16:9130419:A:C	5.13957e-08	-1.49835e-10	-1.27655
9130462	chr16:9130462:G:A	1.07774e-08	-1.56744	-1.27122
9130499	chr16:9130499:G:A	8.07193e-08	-1.49835e-10	-0.825131
9130516	chr16:9130516:C:G	7.13932e-08	-1.49835e-10	-0.947905
9130710	chr16:9130710:G:C	1.44646e-08	-1.39965	-1.14476
9130741	chr16:9130741:G:A	6.90837e-08	-1.49835e-10	-0.98079
9131032	chr16:9131032:A:T	3.63069e-07	-1.49835e-10	0.678485
9131257	chr16:9131257:T:A	1.21264e-08	-1.44478	-1.27594
9131376	chr16:9131376:A:G	2.79977e-07	-0.465251	0.88385
9131454	chr16:9131454:T:C	7.43275e-08	-1.49835e-10	-0.907627
9131531	chr16:9131531:G:T	3.42973e-08	-1.68104	-2.9698e-10
9131637	chr16:9131637:A:G	1.70576e-08	-1.70718	-0.672331
9131696	chr16:9131696:G:T	8.11973e-08	-1.49835e-10	-0.819226
9131876	chr16:9131876:A:G	1.74354e-08	-1.5662	-0.791404
9132095	chr16:9132095:G:A	2.35249e-08	-1.617	-0.441052
9132268	chr16:9132268:G:A	5.79428e-08	-1.49835e-10	-1.15665
9132500	chr16:9132500:T:G	5.44305e-08	-1.49835e-10	-1.21918
9132528	chr16:9132528:C:T	1.26739e-08	-1.44569	-1.23088
9132726	chr16:9132726:T:C	5.60766e-08	-1.49835e-10	-1.18939
9132785	chr16:9132785:C:T	1.35915e-07	-1.49835e-10	-0.304079
9132795	chr16:9132795:G:A	5.98435e-08	-1.49835e-10	-1.12438
9133379	chr16:9133379:G:A	5.77236e-08	-1.49835e-10	-1.16044
9133405	chr16:9133405:GA:G	1.0721e-07	-1.49835e-10	-0.541322
9133535	chr16:9133535:G:A	1.88969e-08	-1.63417	-0.642945
9133745	chr16:9133745:G:A	5.95619e-08	-1.49835e-10	-1.12909
9133754	chr16:9133754:A:G	1.17376e-08	-1.4878	-1.26551
9133829	chr16:9133829:A:G	1.60394e-08	-1.32558	-1.11548
9134224	chr16:9134224:T:G	7.51613e-08	-1.49835e-10	-0.896472
9134328	chr16:9134328:C:T	1.6559e-07	-1.49835e-10	-0.106596
9134517	chr16:9134517:C:G	3.65522e-08	-1.61737	-2.9698e-10
9134771	chr16:9134771:C:T	1.36041e-07	-1.49835e-10	-0.303149
9134885	chr16:9134885:C:T	1.42124e-08	-1.28941	-1.27258
9135063	chr16:9135063:T:C	4.02004e-07	-0.545445	1.3258
9135088	chr16:9135088:G:A	1.73668e-08	-1.69261	-0.668936
9135585	chr16:9135585:T:C	5.56194e-08	-1.49835e-10	-1.19758
9135618	chr16:9135618:T:C	5.45042e-08	-1.49835e-10	-1.21783
9135634	chr16:9135634:C:T	2.64231e-07	-0.798641	1.15936
9135920	chr16:9135920:G:A	5.66215e-08	-1.49835e-10	-1.17972
9136072	chr16:9136072:C:T	3.85452e-08	-1.56428	-2.9698e-10
9136105	chr16:9136105:G:A	1.96592e-07	-0.62766	0.692682
9136411	chr16:9136411:C:T	5.26229e-08	-1.49835e-10	-1.25296
9136450	chr16:9136450:T:G	9.94113e-09	-1.70488	-1.21455
9136544	chr16:9136544:A:G	5.36224e-08	-1.49835e-10	-1.23414
9136681	chr16:9136681:A:G	1.02158e-08	-1.66086	-1.23131
9136715	chr16:9136715:T:G	3.7615e-08	-1.53026	-0.0584399
9136857	chr16:9136857:A:C	9.92446e-09	-1.66075	-1.26035
9136959	chr16:9136959:G:A	9.64254e-09	-1.68154	-1.26839
9137027	chr16:9137027:T:C	5.39282e-08	-1.49835e-10	-1.22846
9137051	chr16:9137051:G:T	1.00084e-07	-1.42783	0.817728
9137083	chr16:9137083:C:T	1.70836e-08	-1.15939	-1.2186
9137292	chr16:9137292:A:C	1.56579e-08	-1.35243	-1.1127
9137308	chr16:9137308:G:A	5.17115e-08	-1.49835e-10	-1.27043
9137373	chr16:9137373:C:T	6.30255e-08	-1.49835e-10	-1.07257
9137396	chr16:9137396:C:T	2.08001e-08	-1.55533	-0.625823
9137574	chr16:9137574:G:A	5.45889e-08	-1.49835e-10	-1.21628
9137713	chr16:9137713:C:G	5.29616e-08	-1.49835e-10	-1.24654
9137772	chr16:9137772:C:T	1.66346e-08	-1.22117	-1.18346
9137904	chr16:9137904:G:C	1.48952e-07	-1.49835e-10	-0.212482
9138249	chr16:9138249:C:T	6.87766e-08	-1.49835e-10	-0.985244
9138417	chr16:9138417:T:A	2.05313e-08	-1.69758	-0.496572
9139031	chr16:9139031:C:A	6.82767e-08	-1.49835e-10	-0.99254
9139076	chr16:9139076:C:CTCTG	1.0197e-07	-1.49835e-10	-0.591434
9139126	chr16:9139126:G:T	6.84767e-08	-1.49835e-10	-0.989614
9139434	chr16:9139434:C:A	1.28396e-08	-1.48667	-1.17691
9139667	chr16:9139667:A:G	1.28352e-08	-1.39473	-1.26919
9139681	chr16:9139681:C:T	1.22745e-08	-1.43233	-1.27626
9139747	chr16:9139747:C:T	2.76936e-08	-0.717512	-1.17739
9139750	chr16:9139750:A:G	7.53338e-08	-1.49835e-10	-0.894179
9139788	chr16:9139788:C:T	7.55743e-08	-1.49835e-10	-0.890992
9140025	chr16:9140025:T:G	5.2441e-08	-1.49835e-10	-1.25642
9140225	chr16:9140225:G:C	6.29876e-08	-1.49835e-10	-1.07317
9140320	chr16:9140320:T:G	7.59883e-08	-1.49835e-10	-0.885529
9140493	chr16:9140493:C:T	1.02612e-08	-1.61075	-1.27699
9140722	chr16:9140722:CACAA:C	1.48652e-08	-1.26013	-1.25695
9140947	chr16:9140947:T:C	7.19415e-08	-1.49835e-10	-0.940255
9141045	chr16:9141045:A:T	1.79476e-08	-1.24868	-1.07998
9141051	chr16:9141051:C:G	5.87277e-08	-1.49835e-10	-1.1432
9141119	chr16:9141119:G:A	5.16838e-08	-1.49835e-10	-1.27096
9141207	chr16:9141207:A:G	1.42442e-08	-1.70481	-0.854947
9141211	chr16:9141211:G:A	7.45902e-08	-1.49835e-10	-0.904099
9141228	chr16:9141228:G:C	7.43559e-08	-1.49835e-10	-0.907246
9141426	chr16:9141426:C:T	7.49489e-08	-1.49835e-10	-0.899302
9141457	chr16:9141457:G:A	7.43047e-08	-1.49835e-10	-0.907934
9141589	chr16:9141589:T:C	8.04419e-08	-1.49835e-10	-0.828572
9141601	chr16:9141601:T:G	8.13362e-08	-1.49835e-10	-0.817517
9141611	chr16:9141611:C:G	3.36865e-08	-1.69901	-2.9698e-10
9141623	chr16:9141623:A:C	8.0512e-08	-1.49835e-10	-0.827702
9141713	chr16:9141713:T:C	7.70041e-08	-1.49835e-10	-0.872249
9141811	chr16:9141811:C:T	9.76319e-09	-1.66062	-1.27687
9141879	chr16:9141879:C:T	8.18111e-08	-1.49835e-10	-0.811695
9142133	chr16:9142133:T:C	7.56039e-08	-1.49835e-10	-0.8906
9142242	chr16:9142242:G:A	7.37797e-08	-1.49835e-10	-0.915025
9142393	chr16:9142393:T:C	7.67077e-08	-1.49835e-10	-0.876106
9142438	chr16:9142438:T:C	7.46544e-08	-1.49835e-10	-0.903239
9142644	chr16:9142644:A:G	7.60869e-08	-1.49835e-10	-0.884233
9142738	chr16:9142738:T:C	2.08883e-08	-1.11512	-1.0618
9142808	chr16:9142808:A:G	7.84729e-08	-1.49835e-10	-0.853355
9142865	chr16:9142865:G:A	8.72258e-08	-1.49835e-10	-0.747608
9142869	chr16:9142869:A:T	6.51109e-08	-1.49835e-10	-1.04002
9142942	chr16:9142942:A:G	7.79466e-08	-1.49835e-10	-0.860084
9143001	chr16:9143001:C:A	7.80454e-08	-1.49835e-10	-0.858817
9143022	chr16:9143022:T:C	7.84784e-08	-1.49835e-10	-0.853285
9143591	chr16:9143591:A:T	8.38505e-08	-1.49835e-10	-0.787073
9144373	chr16:9144373:C:T	7.1497e-08	-0.946452	-2.9698e-10
9144525	chr16:9144525:G:A	1.02989e-08	-1.65938	-1.22469
9144642	chr16:9144642:T:C	9.05965e-08	-1.49835e-10	-0.709693
9144757	chr16:9144757:A:AC	8.96125e-08	-1.49835e-10	-0.720614
9145275	chr16:9145275:T:C	2.33973e-08	-1.17463	-0.888854
9145545	chr16:9145545:T:G	9.00587e-08	-1.49835e-10	-0.715647
9145824	chr16:9145824:A:C	8.01706e-08	-1.49835e-10	-0.831951
9146129	chr16:9146129:C:T	1.87785e-08	-1.07101	-1.21239
9146491	chr16:9146491:C:T	8.77745e-08	-1.49835e-10	-0.741337
9146510	chr16:9146510:G:A	1.04934e-07	-1.49835e-10	-0.56278
9146736	chr16:9146736:G:T	9.208e-08	-1.49835e-10	-0.69345
9146769	chr16:9146769:G:A	5.40282e-08	-1.49835e-10	-1.2266
9147817	chr16:9147817:A:G	8.22115e-08	-1.49835e-10	-0.806813
9148190	chr16:9148190:G:A	7.20984e-08	-0.938077	-2.9698e-10
9149076	chr16:9149076:C:T	2.17519e-08	-1.08344	-1.05297
9149526	chr16:9149526:C:T	6.31101e-08	-1.49835e-10	-1.07123
9149565	chr16:9149565:T:C	7.88151e-08	-1.49835e-10	-0.849004
9149649	chr16:9149649:T:G	1.3888e-07	-1.49835e-10	-0.282495
9149778	chr16:9149778:C:T	4.62058e-08	-1.383	-2.9698e-10
9149882	chr16:9149882:C:G	6.19301e-08	-1.49835e-10	-1.0901
9150271	chr16:9150271:A:C	5.13799e-08	-1.49835e-10	-1.27686
9150907	chr16:9150907:T:C	1.14546e-07	-1.49835e-10	-0.475134
9151178	chr16:9151178:T:C	5.56457e-08	-1.49835e-10	-1.1971
9151935	chr16:9151935:C:T	5.70673e-08	-1.49835e-10	-1.17188
9151939	chr16:9151939:G:A	5.69633e-08	-1.49835e-10	-1.1737
9151942	chr16:9151942:T:C	6.56213e-08	-1.49835e-10	-1.03221
9151947	chr16:9151947:C:T	2.168e-08	-1.66973	-0.469983
9152033	chr16:9152033:T:A	5.94428e-08	-1.49835e-10	-1.13109
9152149	chr16:9152149:C:T	5.80255e-08	-1.49835e-10	-1.15523
9152198	chr16:9152198:T:C	6.92804e-08	-1.56101	0.58306
9152200	chr16:9152200:A:G	5.13734e-08	-1.49835e-10	-1.27699
9152320	chr16:9152320:C:G	7.69742e-08	-1.49835e-10	-0.872637
9152590	chr16:9152590:C:T	1.23845e-08	-1.70962	-0.990042
9152688	chr16:9152688:C:T	3.56344e-08	-1.6428	-2.9698e-10
9152804	chr16:9152804:A:T	8.12681e-08	-1.49835e-10	-0.818354
9152811	chr16:9152811:T:C	5.77373e-08	-1.49835e-10	-1.16021
9152843	chr16:9152843:A:T	5.14627e-08	-1.69999	0.424735
9152849	chr16:9152849:C:T	5.17184e-08	-1.70466	0.434365
9152975	chr16:9152975:G:T	5.98973e-08	-1.49835e-10	-1.12348
9154086	chr16:9154086:T:C	3.85922e-08	-1.68923	0.126174
9154121	chr16:9154121:T:C	4.186e-08	-1.69261	0.210833
9154462	chr16:9154462:A:AC	1.89319e-08	-1.64669	-0.628568
9154579	chr16:9154579:C:T	3.06795e-08	-1.66718	-0.125339
9154767	chr16:9154767:T:C	1.64531e-07	-1.49835e-10	-0.113012
9154914	chr16:9154914:G:A	8.55771e-08	-1.49835e-10	-0.76669
9154971	chr16:9154971:C:T	1.05801e-07	-1.49835e-10	-0.554553
9155089	chr16:9155089:G:A	1.7052e-08	-1.67327	-0.706568
9155130	chr16:9155130:C:T	5.78443e-08	-1.49835e-10	-1.15835
9155288	chr16:9155288:C:T	7.37215e-08	-1.49835e-10	-0.915813
9155394	chr16:9155394:A:C	1.19544e-08	-1.57114	-1.16387
9155431	chr16:9155431:G:A	5.56216e-08	-1.49835e-10	-1.19754
9155562	chr16:9155562:G:A	5.64107e-08	-1.49835e-10	-1.18345
9155737	chr16:9155737:G:A	1.74814e-08	-1.701	-0.653971
9155919	chr16:9155919:C:T	7.6548e-08	-1.49835e-10	-0.87819
9155991	chr16:9155991:T:C	5.32159e-08	-1.49835e-10	-1.24175
9156034	chr16:9156034:C:A	3.52925e-08	-1.65244	-2.9698e-10
9156084	chr16:9156084:C:T	8.02344e-08	-1.49835e-10	-0.831156
9156159	chr16:9156159:T:G	3.4407e-08	-1.55123	-0.126623
9156403	chr16:9156403:T:G	3.84703e-08	-1.56622	-2.9698e-10
9156954	chr16:9156954:T:TC	5.40341e-08	-1.49835e-10	-1.22649
9156993	chr16:9156993:G:A	5.64498e-08	-1.49835e-10	-1.18276
9157148	chr16:9157148:G:T	1.17503e-08	-1.60573	-1.1465
9157195	chr16:9157195:A:G	1.58451e-08	-1.66761	-0.785631
9157460	chr16:9157460:C:T	7.62472e-08	-1.49835e-10	-0.882128
9158107	chr16:9158107:C:G	1.42481e-08	-1.61341	-0.946081
9159124	chr16:9159124:G:A	1.91504e-08	-1.58068	-0.683105
9159244	chr16:9159244:C:T	4.46442e-08	-1.14373	-0.273655
9159396	chr16:9159396:T:C	1.23248e-08	-1.65039	-1.0541
9159882	chr16:9159882:C:T	1.19488e-08	-1.50416	-1.23132
9160088	chr16:9160088:T:C	4.73304e-08	-1.35896	-2.9698e-10
9160304	chr16:9160304:G:A	1.50152e-08	-1.30955	-1.1975
9160602	chr16:9160602:A:G	3.89122e-08	-1.5548	-2.9698e-10
9160738	chr16:9160738:C:T	1.42226e-07	-1.49835e-10	-0.258688
9160773	chr16:9160773:T:C	2.04487e-07	0.104397	-2.9698e-10
9160795	chr16:9160795:A:G	1.81795e-08	-1.05029	-1.26553
9161151	chr16:9161151:C:T	1.16145e-07	-1.49835e-10	-0.461267
9161249	chr16:9161249:A:G	1.98391e-08	-0.953514	-1.27494
9161613	chr16:9161613:C:A	1.24757e-08	-1.69674	-0.995585
9161912	chr16:9161912:A:T	5.5245e-08	-1.49835e-10	-1.20433
9162005	chr16:9162005:C:G	5.30372e-08	-1.49835e-10	-1.24511
9162474	chr16:9162474:A:G	1.24635e-08	-1.51735	-1.17595
9162657	chr16:9162657:A:G	1.79544e-08	-1.06901	-1.25926
9163022	chr16:9163022:G:C	5.19775e-08	-1.49835e-10	-1.2653
9163127	chr16:9163127:C:CA	5.19376e-08	-1.49835e-10	-1.26607
9163586	chr16:9163586:C:T	5.21215e-08	-1.26253	-2.9698e-10
9164044	chr16:9164044:G:A	5.20669e-08	-1.49835e-10	-1.26358
9164076	chr16:9164076:T:C	2.7855e-08	-0.948575	-0.940522
9164519	chr16:9164519:A:G	5.3273e-08	-1.49835e-10	-1.24068
9164884	chr16:9164884:T:C	5.43973e-08	-1.49835e-10	-1.21979
9164970	chr16:9164970:C:T	2.08692e-08	-0.927323	-1.25051
9165223	chr16:9165223:T:C	5.85236e-08	-1.49835e-10	-1.14668
9165753	chr16:9165753:G:T	1.20666e-08	-1.4761	-1.24957
9166179	chr16:9166179:C:A	2.33981e-07	-1.49835e-10	0.23913
9166503	chr16:9166503:C:G	2.51668e-07	0.312002	-2.9698e-10
9166567	chr16:9166567:A:G	1.02766e-07	-1.49835e-10	-0.583656
9166712	chr16:9166712:T:A	5.65526e-08	-1.49835e-10	-1.18094
9166946	chr16:9166946:C:T	1.00393e-07	-1.49835e-10	-0.60702
9167047	chr16:9167047:C:G	2.99603e-07	-1.49835e-10	0.486351
9167602	chr16:9167602:G:A	2.43437e-08	-1.18938	-0.834455
9167757	chr16:9167757:C:T	3.50661e-08	-1.65887	-2.9698e-10
9167931	chr16:9167931:A:C	1.00777e-07	-1.49835e-10	-0.603193
9168363	chr16:9168363:T:C	8.59182e-08	-1.49835e-10	-0.762712
9168427	chr16:9168427:G:A	2.26931e-08	-1.70004	-0.394009
9168498	chr16:9168498:A:G	5.54755e-08	-1.49835e-10	-1.20017
9168748	chr16:9168748:C:T	5.74125e-08	-1.49835e-10	-1.16585
9168775	chr16:9168775:C:A	5.23547e-08	-1.49835e-10	-1.25807
9168907	chr16:9168907:C:T	5.56157e-08	-1.49835e-10	-1.19764
9169400	chr16:9169400:A:C	1.44925e-08	-1.26551	-1.27697
9169574	chr16:9169574:T:C	7.43571e-08	-1.49835e-10	-0.907228
9169880	chr16:9169880:C:T	1.33669e-08	-1.40209	-1.22123
9170040	chr16:9170040:C:G	1.14573e-08	-1.54971	-1.22777
9170388	chr16:9170388:G:A	1.23462e-07	-1.49835e-10	-0.400174
9170570	chr16:9170570:C:T	6.36373e-08	-1.49835e-10	-1.06291
9170680	chr16:9170680:G:A	5.46101e-08	-1.49835e-10	-1.21589
9171346	chr16:9171346:G:T	1.57553e-08	-1.39744	-1.06149
9171395	chr16:9171395:GTAGA:G	1.17038e-08	-1.55149	-1.20471
9172232	chr16:9172232:G:C	1.60674e-08	-1.24682	-1.1925
9172321	chr16:9172321:T:G	1.12989e-08	-1.54667	-1.24474
9172508	chr16:9172508:TA:T	1.13421e-08	-1.56364	-1.22395
9172574	chr16:9172574:T:TC	3.44528e-08	-1.67652	-2.9698e-10
9172638	chr16:9172638:T:C	4.7168e-07	-1.49835e-10	0.940192
9172756	chr16:9172756:G:A	6.8349e-08	-1.49835e-10	-0.991482
9172862	chr16:9172862:C:G	7.57057e-08	-1.49835e-10	-0.889254
9172958	chr16:9172958:C:T	6.10856e-08	-1.10383	-2.9698e-10
9173021	chr16:9173021:A:G	1.89247e-08	-1.4231	-0.852539
9173329	chr16:9173329:G:A	1.14713e-08	-1.52318	-1.25308
9173412	chr16:9173412:C:T	1.95287e-08	-1.30879	-0.935434
9173472	chr16:9173472:T:C	5.34961e-08	-1.49835e-10	-1.2365
9173798	chr16:9173798:T:C	2.33746e-08	-1.11584	-0.948613
9174550	chr16:9174550:C:T	1.14206e-08	-1.54193	-1.23877
9174710	chr16:9174710:AAG:A	6.80124e-08	-1.49835e-10	-0.996418
9174739	chr16:9174739:T:C	1.18874e-08	-1.51825	-1.22238
9175441	chr16:9175441:AAAAG:A	5.42762e-08	-1.49835e-10	-1.22202
9175872	chr16:9175872:G:C	1.16909e-08	-1.5209	-1.2364
9176051	chr16:9176051:G:T	3.70135e-08	-1.60482	-2.9698e-10
9176121	chr16:9176121:T:C	8.27395e-08	-1.49835e-10	-0.800411
9176147	chr16:9176147:G:A	8.5968e-08	-1.49835e-10	-0.762133
9176154	chr16:9176154:G:A	2.35584e-08	-1.28385	-0.772775
9176244	chr16:9176244:T:A	8.26284e-08	-1.49835e-10	-0.801755
9176357	chr16:9176357:G:A	6.50208e-08	-1.49835e-10	-1.0414
9176393	chr16:9176393:TTTTTTTC:T	1.49687e-08	-1.52204	-0.98811
9176520	chr16:9176520:T:C	1.12501e-07	-1.49835e-10	-0.493149
9176883	chr16:9176883:T:C	9.68747e-08	-1.49835e-10	-0.64269
9177223	chr16:9177223:G:A	1.239e-08	-1.55931	-1.13991
9177629	chr16:9177629:C:A	6.03304e-08	-1.49835e-10	-1.11627
9177736	chr16:9177736:C:T	1.17042e-08	-1.67105	-1.08511
9178115	chr16:9178115:G:T	1.09203e-08	-1.559	-1.26648
9178158	chr16:9178158:T:C	1.55842e-08	-1.27412	-1.19573
9178232	chr16:9178232:C:G	7.59363e-08	-1.49835e-10	-0.886213
9178596	chr16:9178596:G:A	5.5484e-08	-1.49835e-10	-1.20001
9178683	chr16:9178683:C:T	5.56741e-08	-0.33546	-0.861134
9178684	chr16:9178684:G:A	6.47502e-08	-1.49835e-10	-1.04557
9178689	chr16:9178689:C:T	5.13738e-08	-1.49835e-10	-1.27698
9179002	chr16:9179002:T:G	5.18841e-08	-1.49835e-10	-1.2671
9179075	chr16:9179075:T:C	2.41667e-08	-1.60594	-0.425188
9179228	chr16:9179228:C:T	1.67401e-08	-1.26998	-1.12832
9179385	chr16:9179385:T:C	5.20261e-08	-1.49835e-10	-1.26436
9179803	chr16:9179803:C:G	1.02969e-08	-1.66994	-1.21432
9180305	chr16:9180305:C:T	7.19079e-08	-1.49835e-10	-0.940722
9180406	chr16:9180406:C:T	1.07288e-08	-1.63798	-1.2052
9180441	chr16:9180441:A:C	5.36588e-08	-1.49835e-10	-1.23346
9180560	chr16:9180560:C:G	1.13039e-08	-1.62466	-1.16629
9180866	chr16:9180866:C:A	8.32958e-08	-1.49835e-10	-0.79371
9181827	chr16:9181827:A:C	1.44143e-07	-1.49835e-10	-0.245301
9182179	chr16:9182179:T:C	5.62487e-08	-1.49835e-10	-1.18633
9182219	chr16:9182219:T:C	6.43979e-08	-1.49835e-10	-1.05103
9182659	chr16:9182659:G:A	3.33189e-08	-1.70998	-2.9698e-10
9182954	chr16:9182954:G:A	7.78514e-08	-0.861307	-2.9698e-10
9183141	chr16:9183141:G:A	9.89394e-09	-1.67524	-1.24895
9183540	chr16:9183540:T:A	6.06679e-08	-1.49835e-10	-1.11069
9183614	chr16:9183614:C:T	3.394e-08	-1.69151	-2.9698e-10
9183632	chr16:9183632:T:C	5.5418e-08	-1.49835e-10	-1.2012
9183652	chr16:9183652:C:T	9.90375e-09	-1.68782	-1.23537
9183713	chr16:9183713:A:G	5.80193e-08	-1.49835e-10	-1.15533
9183959	chr16:9183959:T:C	5.54093e-08	-1.49835e-10	-1.20136
9184059	chr16:9184059:T:C	5.33995e-08	-1.49835e-10	-1.23831
9184066	chr16:9184066:ATTTACAATCCC:A	6.32849e-08	-1.06846	-2.9698e-10
9184186	chr16:9184186:C:T	5.28844e-08	-1.49835e-10	-1.248
9184224	chr16:9184224:G:C	5.21839e-08	-1.49835e-10	-1.26133
9184257	chr16:9184257:G:A	5.21723e-08	-1.49835e-10	-1.26156
9184446	chr16:9184446:T:G	2.18634e-08	-1.70553	-0.425763
9184513	chr16:9184513:C:T	1.07216e-07	-1.49835e-10	-0.541258
9184583	chr16:9184583:C:T	8.3101e-08	-0.796051	-2.9698e-10
9184779	chr16:9184779:A:G	8.70803e-08	-1.49835e-10	-0.749277
9184892	chr16:9184892:C:T	8.97499e-08	-1.49835e-10	-0.719081
9184910	chr16:9184910:T:C	8.91285e-08	-1.49835e-10	-0.726029
9184911	chr16:9184911:G:A	9.3581e-08	-1.49835e-10	-0.67728
9184916	chr16:9184916:G:A	8.5357e-08	-1.49835e-10	-0.769265
9185061	chr16:9185061:G:A	8.90143e-08	-1.49835e-10	-0.727311
9185091	chr16:9185091:T:C	7.65749e-08	-1.49835e-10	-0.877839
9185269	chr16:9185269:G:A	5.48622e-08	-1.49835e-10	-1.21128
9185296	chr16:9185296:A:G	5.9837e-08	-1.49835e-10	-1.12448
9185495	chr16:9185495:C:T	9.70254e-09	-1.67156	-1.27217
9185751	chr16:9185751:T:C	1.25888e-08	-1.48386	-1.19944
9185813	chr16:9185813:G:A	1.25427e-08	-1.48906	-1.19791
9186569	chr16:9186569:G:T	1.36085e-08	-1.50573	-1.09969
9186576	chr16:9186576:T:G	1.45295e-08	-1.48858	-1.05135
9186812	chr16:9186812:C:T	1.34756e-08	-1.51577	-1.09945
9186824	chr16:9186824:C:G	1.38276e-07	-1.49835e-10	-0.286859
9187002	chr16:9187002:A:G	5.1804e-08	-1.49835e-10	-1.26864
9187034	chr16:9187034:C:T	6.23662e-08	-1.49835e-10	-1.08308
9187130	chr16:9187130:A:T	7.50549e-08	-0.897888	-2.9698e-10
9187338	chr16:9187338:T:C	4.50335e-08	-1.4087	-2.9698e-10
9187675	chr16:9187675:C:T	4.60166e-08	-1.38711	-2.9698e-10
9187768	chr16:9187768:A:G	1.19066e-08	-1.52997	-1.20905
9188081	chr16:9188081:C:G	1.62999e-08	-1.70985	-0.715103
9188123	chr16:9188123:T:A	7.80644e-08	-1.49835e-10	-0.858574
9188198	chr16:9188198:T:A	1.11804e-08	-1.68352	-1.11842
9188249	chr16:9188249:A:G	1.20113e-08	-1.52146	-1.2088
9188267	chr16:9188267:A:G	1.22314e-08	-1.50109	-1.21101
9188376	chr16:9188376:G:C	1.18697e-08	-1.58729	-1.15483
9188603	chr16:9188603:G:A	1.18755e-08	-1.52562	-1.21601
9188654	chr16:9188654:G:A	1.21418e-08	-1.50116	-1.2183
9188742	chr16:9188742:A:C	1.04606e-07	-1.49835e-10	-0.565911
9188761	chr16:9188761:G:A	7.24027e-08	-1.49835e-10	-0.933864
9188904	chr16:9188904:C:T	9.71353e-09	-1.66567	-1.27692
9189046	chr16:9189046:C:T	1.26397e-08	-1.67796	-1.00131
9189285	chr16:9189285:C:T	4.71697e-08	-1.36236	-2.9698e-10
9189527	chr16:9189527:A:C	2.04444e-08	-1.71007	-0.488327
9189730	chr16:9189730:A:G	1.33948e-08	-1.69262	-0.92862
9189889	chr16:9189889:A:G	1.24257e-08	-1.69248	-1.00386
9190007	chr16:9190007:C:T	1.92261e-08	-1.20605	-1.05379
9190399	chr16:9190399:T:C	1.1089e-08	-1.70973	-1.10043
9190697	chr16:9190697:A:T	1.03125e-08	-1.70279	-1.17996
9190703	chr16:9190703:A:G	1.60272e-07	-1.49835e-10	-0.139237
9190818	chr16:9190818:G:A	1.27834e-07	-1.49835e-10	-0.365377
9190889	chr16:9190889:C:G	5.14253e-08	-1.49835e-10	-1.27598
9190914	chr16:9190914:A:G	1.66351e-08	-1.25502	-1.14958
9190947	chr16:9190947:G:T	1.02558e-08	-1.70264	-1.18563
9191383	chr16:9191383:GTGA:G	1.01235e-08	-1.7002	-1.20105
9191428	chr16:9191428:T:C	1.16594e-08	-1.69615	-1.06385
9191517	chr16:9191517:TATG:T	1.04877e-08	-1.69166	-1.17425
9191697	chr16:9191697:T:C	5.50395e-08	-1.49835e-10	-1.20806
9191704	chr16:9191704:GTGA:G	5.14724e-08	-1.49835e-10	-1.27506
9191896	chr16:9191896:A:G	1.03387e-08	-1.69426	-1.18595
9191924	chr16:9191924:TG:T	1.03417e-08	-1.68895	-1.19097
9192061	chr16:9192061:C:T	1.09406e-08	-1.69999	-1.12364
9192368	chr16:9192368:G:T	1.23824e-08	-1.5393	-1.16054
9192652	chr16:9192652:G:A	3.37282e-08	-1.69778	-2.9698e-10
9192701	chr16:9192701:T:C	1.18995e-08	-1.50954	-1.23007
9192739	chr16:9192739:C:G	1.21741e-07	-1.49835e-10	-0.414216
9192816	chr16:9192816:A:G	1.23511e-07	-1.49835e-10	-0.399776
9192910	chr16:9192910:T:C	1.50097e-07	-1.49835e-10	-0.204827
9192957	chr16:9192957:T:C	6.22761e-08	-1.49835e-10	-1.08453
9193003	chr16:9193003:G:A	2.58219e-08	-1.19431	-0.770575
9193064	chr16:9193064:G:A	8.68263e-08	-1.49835e-10	-0.752199
9193621	chr16:9193621:C:T	2.02311e-08	-0.969493	-1.2394
9193693	chr16:9193693:C:T	1.03928e-07	-0.572408	-2.9698e-10
9193766	chr16:9193766:T:C	1.62392e-08	-1.32569	-1.10299
9193818	chr16:9193818:C:T	7.037e-08	-1.49835e-10	-0.962341
9194014	chr16:9194014:G:C	2.29402e-07	-1.49835e-10	0.219367
9194151	chr16:9194151:T:C	3.3677e-08	-1.69929	-2.9698e-10
9194239	chr16:9194239:T:C	2.4003e-07	-1.49835e-10	0.264654
9194283	chr16:9194283:A:G	5.52414e-08	-1.49835e-10	-1.2044
9194338	chr16:9194338:C:G	3.36568e-08	-1.69989	-2.9698e-10
9194596	chr16:9194596:C:T	7.30954e-07	0.0539715	1.32427
9194671	chr16:9194671:T:C	1.30752e-08	-1.7045	-0.940893
9194698	chr16:9194698:TAAG:T	1.7284e-08	-1.42503	-0.941296
9194712	chr16:9194712:C:T	2.62116e-07	-1.49835e-10	0.352678
9194835	chr16:9194835:T:C	8.78589e-08	-1.49835e-10	-0.740376
9195087	chr16:9195087:T:C	2.55788e-07	-1.49835e-10	0.328242
9195166	chr16:9195166:A:G	1.81999e-07	-1.49835e-10	-0.0121076
9195381	chr16:9195381:C:T	9.36391e-09	-1.70348	-1.27577
9195458	chr16:9195458:T:C	3.70838e-08	-0.658267	-0.94466
9195592	chr16:9195592:C:T	5.47769e-08	-1.21284	-2.9698e-10
9195706	chr16:9195706:A:G	2.70861e-07	-1.49835e-10	0.385497
9196151	chr16:9196151:G:C	2.0086e-07	-1.49835e-10	0.0865021
9196440	chr16:9196440:C:G	1.60508e-07	-1.49835e-10	-0.137767
9196892	chr16:9196892:T:G	1.04205e-08	-1.64166	-1.23067
9197379	chr16:9197379:A:T	3.73501e-08	-1.70854	0.112765
9197536	chr16:9197536:A:T	9.35992e-08	-1.49835e-10	-0.677086
9197693	chr16:9197693:T:C	5.23189e-08	-1.49835e-10	-1.25875
9197928	chr16:9197928:C:T	6.20667e-08	-1.49835e-10	-1.0879
9198065	chr16:9198065:T:A	1.07702e-08	-1.62835	-1.21098
9198236	chr16:9198236:G:A	2.27764e-08	-1.68233	-0.408054
9198493	chr16:9198493:C:G	1.19687e-08	-1.65337	-1.08045
9198726	chr16:9198726:C:T	5.65196e-08	-1.49835e-10	-1.18152
9198779	chr16:9198779:C:T	5.77362e-08	-1.49835e-10	-1.16022
9198853	chr16:9198853:G:A	5.87997e-08	-1.49835e-10	-1.14197
9198998	chr16:9198998:A:C	5.56432e-08	-1.49835e-10	-1.19715
9199311	chr16:9199311:T:C	1.19925e-08	-1.52231	-1.20953
9199549	chr16:9199549:C:G	5.98628e-08	-1.49835e-10	-1.12405
9199598	chr16:9199598:A:G	6.1107e-08	-1.49835e-10	-1.10348
9199646	chr16:9199646:C:G	1.21378e-06	-1.49835e-10	1.88539
9199870	chr16:9199870:A:G	1.17875e-06	-1.49835e-10	1.85611
9200124	chr16:9200124:A:G	3.18481e-08	-0.535635	-1.21949
9200633	chr16:9200633:A:G	2.54515e-08	-1.61141	-0.367921
9201457	chr16:9201457:A:G	3.83577e-08	-1.56915	-2.9698e-10
9201610	chr16:9201610:G:A	3.48716e-08	-1.66444	-2.9698e-10
9201727	chr16:9201727:C:A	5.17302e-08	-1.49835e-10	-1.27007
9201791	chr16:9201791:A:C	3.98465e-08	-1.5941	0.0630258
9202306	chr16:9202306:G:A	1.37468e-07	-1.49835e-10	-0.292715
9202554	chr16:9202554:G:A	3.83901e-08	-1.56831	-2.9698e-10
9202600	chr16:9202600:C:T	3.76432e-08	-1.58796	-2.9698e-10
9202803	chr16:9202803:C:T	5.14459e-08	-1.49835e-10	-1.27558
9202874	chr16:9202874:T:A	5.13792e-08	-1.49835e-10	-1.27688
9202999	chr16:9202999:C:T	1.37453e-08	-1.50567	-1.08974
9203040	chr16:9203040:G:T	5.13938e-08	-1.49835e-10	-1.27659
9203140	chr16:9203140:G:A	3.66815e-08	-1.61384	-2.9698e-10
9203146	chr16:9203146:G:A	3.44413e-08	-1.67685	-2.9698e-10
9203318	chr16:9203318:AACT:A	9.87018e-09	-1.6696	-1.25699
9203405	chr16:9203405:A:T	1.54942e-07	-0.173059	-2.9698e-10
9203485	chr16:9203485:T:C	1.36821e-08	-1.70984	-0.890184
9203949	chr16:9203949:C:T	1.1846e-08	-1.70978	-1.03434
9203955	chr16:9203955:G:A	3.42191e-08	-1.68333	-2.9698e-10
9203961	chr16:9203961:G:T	6.40981e-08	-1.49835e-10	-1.05569
9204047	chr16:9204047:C:G	9.35432e-09	-1.70594	-1.27433
9204271	chr16:9204271:G:A	2.70319e-07	0.383496	-2.9698e-10
9204331	chr16:9204331:G:C	1.06495e-08	-1.59366	-1.25694
9204398	chr16:9204398:T:C	6.93751e-08	-1.49835e-10	-0.97658
9204572	chr16:9204572:C:G	1.75807e-08	-1.66814	-0.681169
9204835	chr16:9204835:C:T	9.07197e-08	-1.49835e-10	-0.708333
9205063	chr16:9205063:G:A	6.65654e-08	-1.49835e-10	-1.01792
9205645	chr16:9205645:A:G	5.1527e-08	-1.49835e-10	-1.274
9205723	chr16:9205723:A:G	9.69241e-09	-1.68304	-1.26173
9205863	chr16:9205863:G:C	5.48086e-08	-1.49835e-10	-1.21226
9206019	chr16:9206019:G:A	5.53204e-08	-1.49835e-10	-1.20297
9206182	chr16:9206182:GTGTGTGTGCGTT:G	9.69567e-08	-1.49835e-10	-0.641844
9206256	chr16:9206256:C:G	5.35035e-08	-1.49835e-10	-1.23636
9206374	chr16:9206374:C:G	1.80398e-08	-1.37189	-0.951638
9206451	chr16:9206451:C:G	1.55108e-08	-1.68205	-0.792527
9206594	chr16:9206594:G:A	6.50829e-08	-1.49835e-10	-1.04045
9206824	chr16:9206824:G:A	5.14855e-08	-1.49835e-10	-1.27481
9206890	chr16:9206890:C:T	5.14313e-08	-1.49835e-10	-1.27586
9207054	chr16:9207054:A:G	4.54432e-07	-1.49835e-10	0.902939
9207403	chr16:9207403:A:G	5.18554e-08	-1.49835e-10	-1.26765
9207476	chr16:9207476:A:T	1.94395e-08	-1.70979	-0.539008
9207584	chr16:9207584:C:G	7.58745e-08	-1.49835e-10	-0.887028
9208224	chr16:9208224:T:A	1.13143e-08	-1.69779	-1.09225
9208551	chr16:9208551:A:T	1.1709e-08	-1.68369	-1.07207
9208734	chr16:9208734:A:T	5.2515e-08	-1.49835e-10	-1.25501
9208841	chr16:9208841:G:A	7.05411e-08	-1.49835e-10	-0.959913
9209004	chr16:9209004:T:C	3.33549e-08	-1.7089	-2.9698e-10
9209267	chr16:9209267:T:C	5.28441e-08	-1.49835e-10	-1.24876
9209288	chr16:9209288:G:A	5.89039e-08	-1.49835e-10	-1.1402
9209911	chr16:9209911:C:T	6.46225e-08	-1.49835e-10	-1.04754
9210352	chr16:9210352:C:G	1.26442e-08	-1.60013	-1.07878
9210584	chr16:9210584:C:G	1.6749e-08	-1.56063	-0.837134
9210626	chr16:9210626:A:G	5.29652e-08	-1.49835e-10	-1.24647
9210671	chr16:9210671:C:G	5.15843e-08	-1.49835e-10	-1.27289
9210876	chr16:9210876:T:A	9.57144e-09	-1.68313	-1.27419
9211225	chr16:9211225:C:T	1.53159e-07	-1.49835e-10	-0.184633
9211304	chr16:9211304:C:G	1.9235e-08	-1.59903	-0.66035
9211380	chr16:9211380:C:T	3.93167e-08	-1.54446	-2.9698e-10
9211478	chr16:9211478:C:A	1.06694e-07	-1.49835e-10	-0.546143
9211681	chr16:9211681:G:A	5.36309e-08	-1.49835e-10	-1.23398
9211810	chr16:9211810:G:A	1.30349e-08	-1.7038	-0.944679
9211877	chr16:9211877:T:A	5.71985e-08	-1.49835e-10	-1.16958
9211880	chr16:9211880:G:A	1.41361e-07	-0.264791	-2.9698e-10
9211900	chr16:9211900:A:G	1.76006e-08	-1.64842	-0.69976
9212018	chr16:9212018:C:G	3.89611e-08	-1.55354	-2.9698e-10
9212058	chr16:9212058:C:G	5.44738e-08	-1.49835e-10	-1.21839
9212279	chr16:9212279:C:A	1.30239e-08	-1.46986	-1.17947
9212645	chr16:9212645:G:A	7.77899e-08	-1.49835e-10	-0.862097
9212777	chr16:9212777:C:G	3.44487e-08	-1.67664	-2.9698e-10
9212810	chr16:9212810:G:A	9.70578e-09	-1.67621	-1.26718
9213181	chr16:9213181:G:T	5.67812e-08	-1.49835e-10	-1.1769
9213278	chr16:9213278:G:C	7.72876e-08	-1.49835e-10	-0.868575
9213403	chr16:9213403:G:C	5.16522e-08	-1.49835e-10	-1.27158
9213507	chr16:9213507:A:G	1.2352e-08	-1.54061	-1.16168
9213597	chr16:9213597:C:G	4.35088e-08	-1.44314	-2.9698e-10
9214205	chr16:9214205:G:A	7.28664e-08	-1.49835e-10	-0.927481
9214224	chr16:9214224:A:C	1.58376e-08	-1.24514	-1.20858
9214310	chr16:9214310:G:T	6.49561e-08	-1.49835e-10	-1.0424
9214313	chr16:9214313:T:G	3.07601e-08	-0.513124	-1.27676
9214445	chr16:9214445:C:T	5.4824e-08	-1.49835e-10	-1.21198
9214485	chr16:9214485:C:G	6.70942e-08	-1.49835e-10	-1.01001
9214686	chr16:9214686:G:T	1.07728e-07	-1.49835e-10	-0.536501
9215049	chr16:9215049:A:T	6.99588e-08	-1.49835e-10	-0.968202
9215057	chr16:9215057:C:T	1.10267e-08	-1.60663	-1.20916
9215115	chr16:9215115:C:T	3.38146e-08	-1.69522	-2.9698e-10
9215424	chr16:9215424:A:G	1.33296e-06	-1.49835e-10	1.97905
9215665	chr16:9215665:C:T	6.98456e-08	-1.49835e-10	-0.969821
9215690	chr16:9215690:T:C	1.09506e-08	-1.54612	-1.27659
9215770	chr16:9215770:G:A	5.75428e-08	-1.49835e-10	-1.16358
9216105	chr16:9216105:A:G	9.68403e-09	-1.68582	-1.25981
9216132	chr16:9216132:G:A	9.56294e-09	-1.68948	-1.26874
9216263	chr16:9216263:G:A	8.04989e-08	-1.49835e-10	-0.827865
9216343	chr16:9216343:G:A	5.31825e-08	-1.49835e-10	-1.24238
9216499	chr16:9216499:G:C	8.65703e-08	-1.49835e-10	-0.755152
9217137	chr16:9217137:A:G	1.46531e-07	-1.49835e-10	-0.228869
9217156	chr16:9217156:G:C	1.54258e-08	-1.69145	-0.788618
9217196	chr16:9217196:A:G	4.43154e-07	-1.49835e-10	0.87781
9217291	chr16:9217291:G:A	2.60658e-08	-1.70231	-0.253172
9217555	chr16:9217555:C:T	1.02228e-08	-1.68008	-1.21141
9217594	chr16:9217594:T:G	9.65889e-08	-1.49835e-10	-0.645644
9217777	chr16:9217777:C:A	9.00404e-08	-1.49835e-10	-0.71585
9218156	chr16:9218156:G:A	3.49931e-08	-1.66096	-2.9698e-10
9218304	chr16:9218304:T:C	6.73785e-08	-1.49835e-10	-1.00578
9218414	chr16:9218414:C:T	5.14349e-08	-1.49835e-10	-1.27579
9218542	chr16:9218542:G:A	6.04796e-08	-1.49835e-10	-1.1138
9218558	chr16:9218558:A:G	1.24743e-08	-1.46097	-1.23147
9218583	chr16:9218583:A:G	1.27e-07	-1.49835e-10	-0.371919
9218606	chr16:9218606:T:C	5.91349e-08	-1.49835e-10	-1.13629
9218638	chr16:9218638:G:A	5.13786e-08	-1.49835e-10	-1.27689
9218695	chr16:9218695:C:G	5.20484e-08	-1.49835e-10	-1.26393
9218925	chr16:9218925:G:A	1.0907e-08	-1.55277	-1.27394
9219072	chr16:9219072:T:A	5.94075e-08	-1.49835e-10	-1.13169
9219100	chr16:9219100:A:G	1.69255e-08	-1.13115	-1.25614
9219107	chr16:9219107:G:A	6.03625e-08	-1.49835e-10	-1.11574
9219200	chr16:9219200:A:T	3.44015e-07	-1.49835e-10	0.624576
9219343	chr16:9219343:T:G	5.83425e-08	-1.49835e-10	-1.14978
9219348	chr16:9219348:G:A	1.42247e-06	-1.49835e-10	2.04404
9219400	chr16:9219400:G:A	1.85385e-08	-1.07245	-1.22381
9219885	chr16:9219885:C:T	7.39768e-08	-0.912357	-2.9698e-10
9219930	chr16:9219930:G:A	5.74992e-08	-1.49835e-10	-1.16434
9219939	chr16:9219939:C:G	5.82146e-08	-1.49835e-10	-1.15197
9220094	chr16:9220094:C:T	6.06569e-08	-1.49835e-10	-1.11088
9220314	chr16:9220314:G:T	5.13822e-08	-1.49835e-10	-1.27682
9220454	chr16:9220454:G:A	1.39729e-08	-1.30576	-1.27323
9220647	chr16:9220647:A:G	1.03362e-08	-1.61055	-1.26991
9221032	chr16:9221032:G:A	6.78616e-08	-1.49835e-10	-0.998637
9221406	chr16:9221406:C:T	5.22568e-08	-1.49835e-10	-1.25994
9221432	chr16:9221432:C:G	1.6435e-07	-1.49835e-10	-0.114112
9221621	chr16:9221621:C:A	5.26448e-08	-1.49835e-10	-1.25254
9221669	chr16:9221669:G:T	3.43404e-08	-1.67979	-2.9698e-10
9221694	chr16:9221694:G:A	1.68204e-08	-1.68729	-0.706225
9221858	chr16:9221858:A:G	6.38367e-08	-1.49835e-10	-1.05978
9221866	chr16:9221866:C:T	7.19965e-08	-1.49835e-10	-0.939491
9221928	chr16:9221928:A:C	1.3671e-07	-1.49835e-10	-0.298246
9222034	chr16:9222034:T:C	3.51861e-08	-1.65546	-2.9698e-10
9222417	chr16:9222417:T:C	5.88817e-08	-1.49835e-10	-1.14058
9222475	chr16:9222475:A:T	5.14276e-08	-1.49835e-10	-1.27593
9222577	chr16:9222577:C:T	6.95929e-08	-1.49835e-10	-0.973445
9222767	chr16:9222767:T:C	5.45664e-08	-1.49835e-10	-1.21669
9222845	chr16:9222845:C:T	3.50735e-07	-1.49835e-10	0.643923
9222955	chr16:9222955:A:G	9.98928e-09	-1.63973	-1.27487
9223139	chr16:9223139:C:T	4.56933e-08	-1.39416	-2.9698e-10
9223155	chr16:9223155:G:A	5.37422e-08	-1.49835e-10	-1.23191
9223196	chr16:9223196:A:G	4.98638e-08	-1.30681	-2.9698e-10
9223274	chr16:9223274:C:T	6.30405e-08	-1.49835e-10	-1.07233
9223298	chr16:9223298:G:A	1.38089e-07	-1.49835e-10	-0.288206
9223428	chr16:9223428:TG:T	3.55602e-07	-1.49835e-10	0.657704
9223700	chr16:9223700:C:G	3.51428e-07	-1.49835e-10	0.645896
9223735	chr16:9223735:C:T	5.13762e-08	-1.49835e-10	-1.27693
9224104	chr16:9224104:G:A	3.98453e-07	-1.49835e-10	0.771481
9224457	chr16:9224457:C:T	2.24203e-07	-1.49835e-10	0.196445
9224489	chr16:9224489:A:G	9.33702e-09	-1.70574	-1.27638
9224764	chr16:9224764:G:A	4.38216e-08	-1.69457	0.258591
9224781	chr16:9224781:A:T	8.74747e-08	-1.49835e-10	-0.744758
9224812	chr16:9224812:A:G	9.46009e-08	-1.49835e-10	-0.666441
9225398	chr16:9225398:T:C	5.18792e-08	-1.49835e-10	-1.26719
9225447	chr16:9225447:G:C	5.17466e-08	-1.49835e-10	-1.26975
9225644	chr16:9225644:A:C	5.1404e-08	-1.49835e-10	-1.27639
9225646	chr16:9225646:G:A	5.3301e-08	-1.24015	-2.9698e-10
9225773	chr16:9225773:G:C	2.32427e-08	-1.32106	-0.749059
9225849	chr16:9225849:C:A	3.3347e-08	-1.70914	-2.9698e-10
9225935	chr16:9225935:G:C	1.12606e-08	-1.69454	-1.10025
9226433	chr16:9226433:A:G	5.50511e-08	-1.20785	-2.9698e-10
9226610	chr16:9226610:G:T	6.75964e-08	-1.49835e-10	-1.00255
9226733	chr16:9226733:C:T	5.21464e-08	-1.49835e-10	-1.26205
9226876	chr16:9226876:A:G	5.14795e-08	-1.49835e-10	-1.27492
9227162	chr16:9227162:C:T	3.99641e-08	-1.52813	-2.9698e-10
9227176	chr16:9227176:C:T	5.34755e-08	-1.49835e-10	-1.23688
9227280	chr16:9227280:T:G	8.30096e-08	-1.27067	0.473522
9227382	chr16:9227382:A:G	7.75155e-08	-1.49835e-10	-0.865631
9227406	chr16:9227406:G:A	4.98835e-08	-1.05124	-0.255173
9227414	chr16:9227414:C:T	1.95691e-07	-1.49835e-10	0.0604283
9227495	chr16:9227495:C:G	5.24579e-08	-1.49835e-10	-1.2561
9227559	chr16:9227559:A:T	5.24472e-08	-1.49835e-10	-1.2563
9227713	chr16:9227713:G:A	1.52511e-08	-1.67971	-0.811752
9227992	chr16:9227992:T:C	3.31768e-08	-1.60416	-0.110098
9228025	chr16:9228025:GGT:G	6.3415e-08	-1.69773	0.631318
9228110	chr16:9228110:G:A	5.14659e-08	-1.49835e-10	-1.27519
9228184	chr16:9228184:A:G	9.05538e-08	-1.49835e-10	-0.710164
9228359	chr16:9228359:A:G	7.00005e-08	-1.49835e-10	-0.967606
9228493	chr16:9228493:T:C	7.16322e-08	-1.49835e-10	-0.944563
9228506	chr16:9228506:G:A	9.51466e-09	-1.70921	-1.25407
9228561	chr16:9228561:C:T	1.89358e-08	-1.63954	-0.635512
9228662	chr16:9228662:T:C	1.05533e-08	-1.67233	-1.18734
9228756	chr16:9228756:G:A	6.57525e-08	-1.49835e-10	-1.03021
9229151	chr16:9229151:A:C	1.22699e-08	-1.43785	-1.27111
9229233	chr16:9229233:C:G	1.44543e-08	-1.67894	-0.866177
9229575	chr16:9229575:C:A	5.13943e-08	-1.49835e-10	-1.27658
9229586	chr16:9229586:A:C	1.48407e-07	-1.49835e-10	-0.216152
9229786	chr16:9229786:G:A	9.88809e-09	-1.70755	-1.21723
9229976	chr16:9229976:C:A	5.13134e-08	-1.66064	0.382484
9230095	chr16:9230095:A:T	9.64636e-09	-1.70746	-1.24207
9230485	chr16:9230485:A:G	5.1386e-08	-1.49835e-10	-1.27674
9230563	chr16:9230563:A:G	9.69037e-09	-1.70169	-1.24328
9230819	chr16:9230819:T:C	3.49959e-08	-1.65813	-0.00274988
9230833	chr16:9230833:ATATT:A	9.60727e-09	-1.70902	-1.24457
9230967	chr16:9230967:C:T	3.00056e-08	-1.18947	-0.625252
9230970	chr16:9230970:C:T	3.18893e-08	-1.12859	-0.625252
9231116	chr16:9231116:C:T	5.75366e-08	-1.49835e-10	-1.16369
9231318	chr16:9231318:G:A	4.82067e-08	-1.67083	0.330224
9231442	chr16:9231442:G:A	1.52981e-08	-1.64891	-0.839463
9231452	chr16:9231452:G:A	5.4448e-08	-1.49835e-10	-1.21886
9231672	chr16:9231672:C:G	1.43154e-08	-1.62619	-0.928581
9231793	chr16:9231793:C:T	5.14415e-08	-1.49835e-10	-1.27566
9231966	chr16:9231966:C:A	6.00845e-08	-1.49835e-10	-1.12036
9231987	chr16:9231987:A:G	9.70697e-09	-1.71006	-1.2332
9232008	chr16:9232008:T:G	9.59403e-09	-1.71007	-1.2449
9232066	chr16:9232066:G:A	1.6509e-08	-1.52865	-0.883548
9232154	chr16:9232154:A:G	1.37351e-08	-1.53734	-1.05881
9232537	chr16:9232537:G:A	1.42964e-08	-1.47411	-1.08199
9232681	chr16:9232681:G:A	1.43966e-08	-1.48297	-1.06614
9232908	chr16:9232908:A:C	1.00592e-07	-1.49835e-10	-0.605031
9233249	chr16:9233249:A:G	4.8969e-08	-1.60787	0.282949
9233290	chr16:9233290:G:A	5.14107e-08	-1.49835e-10	-1.27626
9233307	chr16:9233307:A:G	1.04346e-08	-1.67972	-1.19125
9233434	chr16:9233434:C:T	5.14656e-08	-1.49835e-10	-1.27519
9233484	chr16:9233484:C:T	6.17448e-08	-1.0931	-2.9698e-10
9233564	chr16:9233564:G:A	1.55019e-07	-1.49835e-10	-0.172561
9233787	chr16:9233787:A:G	1.42499e-07	-1.49835e-10	-0.256775
9234406	chr16:9234406:C:G	9.66541e-09	-1.70918	-1.23838
9234819	chr16:9234819:C:G	1.1037e-07	-1.49835e-10	-0.512269
9234917	chr16:9234917:G:A	1.25637e-08	-1.57332	-1.11198
9235022	chr16:9235022:T:C	1.2648e-08	-1.63315	-1.04546
9235184	chr16:9235184:C:T	9.90433e-09	-1.64927	-1.27386
9235710	chr16:9235710:A:G	1.0926e-08	-1.58471	-1.24026
9235827	chr16:9235827:G:A	1.33326e-08	-1.5415	-1.08439
9235981	chr16:9235981:A:G	1.51588e-07	-1.49835e-10	-0.194945
9235983	chr16:9235983:C:T	7.66108e-08	-1.49835e-10	-0.87737
9236000	chr16:9236000:C:G	9.58586e-09	-1.67894	-1.27688
9236264	chr16:9236264:G:A	9.78873e-09	-1.69953	-1.23535
9236394	chr16:9236394:C:T	9.75631e-09	-1.7006	-1.23759
9236443	chr16:9236443:TA:T	1.77824e-08	-1.61862	-0.719284
9236737	chr16:9236737:G:A	1.70787e-08	-1.62831	-0.749965
9236759	chr16:9236759:C:G	1.06229e-07	-0.550508	-2.9698e-10
9237118	chr16:9237118:CCTT:C	9.82571e-09	-1.65519	-1.27592
9237212	chr16:9237212:T:C	9.72993e-09	-1.70155	-1.23935
9237276	chr16:9237276:A:G	5.15166e-08	-1.49835e-10	-1.2742
9237298	chr16:9237298:C:A	5.16309e-08	-1.49835e-10	-1.27199
9237456	chr16:9237456:T:C	1.80228e-08	-1.64583	-0.678645
9237689	chr16:9237689:A:G	1.70224e-08	-1.63444	-0.747134
9237914	chr16:9237914:C:G	5.75101e-08	-1.49835e-10	-1.16415
9237927	chr16:9237927:T:C	1.71958e-08	-1.62349	-0.747959
9237973	chr16:9237973:A:C	1.05035e-08	-1.60045	-1.26395
9238005	chr16:9238005:A:G	1.05875e-08	-1.60639	-1.25004
9238132	chr16:9238132:T:C	3.39635e-08	-1.69082	-2.9698e-10
9238255	chr16:9238255:G:A	1.61921e-08	-1.63132	-0.800264
9238404	chr16:9238404:GA:G	5.44673e-08	-1.49835e-10	-1.21851
9238473	chr16:9238473:C:T	5.8819e-08	-1.49835e-10	-1.14164
9238659	chr16:9238659:T:C	1.01081e-08	-1.65944	-1.24333
9238837	chr16:9238837:A:G	5.48536e-08	-1.49835e-10	-1.21144
9238868	chr16:9238868:A:G	1.01341e-08	-1.66246	-1.23774
9238888	chr16:9238888:C:T	9.50656e-09	-1.69217	-1.27195
9238959	chr16:9238959:T:C	9.68558e-09	-1.67768	-1.26779
9239056	chr16:9239056:T:C	6.00617e-08	-1.49835e-10	-1.12074
9239155	chr16:9239155:A:G	1.02415e-08	-1.65417	-1.23548
9239350	chr16:9239350:G:C	9.69425e-09	-1.676	-1.26858
9239454	chr16:9239454:A:G	1.02313e-08	-1.65256	-1.23809
9239528	chr16:9239528:C:T	9.51348e-09	-1.69546	-1.26794
9239608	chr16:9239608:A:AT	3.44779e-08	-1.67579	-2.9698e-10
9239610	chr16:9239610:T:TA	2.85969e-08	-1.708	-0.154809
9239791	chr16:9239791:G:A	1.00617e-08	-1.66028	-1.24709
9239796	chr16:9239796:G:T	4.14939e-07	-1.49835e-10	0.812023
9240045	chr16:9240045:A:T	9.57225e-09	-1.68328	-1.27396
9240073	chr16:9240073:A:G	7.16634e-08	-1.49835e-10	-0.944128
9240203	chr16:9240203:TATCTTA:T	9.8274e-09	-1.67257	-1.25836
9240301	chr16:9240301:A:G	7.48868e-08	-1.49835e-10	-0.900131
9240351	chr16:9240351:C:T	2.46939e-07	0.293034	-2.9698e-10
9240488	chr16:9240488:C:G	5.74161e-08	-1.49835e-10	-1.16578
9240530	chr16:9240530:T:C	6.9529e-08	-1.49835e-10	-0.974365
9240865	chr16:9240865:A:G	9.87907e-08	-1.49835e-10	-0.623105
9240891	chr16:9240891:G:A	1.01403e-08	-1.6304	-1.26919
9240950	chr16:9240950:T:C	9.98443e-09	-1.66867	-1.24641
9241492	chr16:9241492:C:G	5.46982e-08	-1.49835e-10	-1.21428
9241519	chr16:9241519:A:C	3.45228e-08	-1.67449	-2.9698e-10
9241522	chr16:9241522:C:T	5.58019e-08	-1.49835e-10	-1.1943
9241596	chr16:9241596:T:C	5.58e-08	-1.49835e-10	-1.19433
9241633	chr16:9241633:C:T	1.25748e-07	-1.49835e-10	-0.38183
9242039	chr16:9242039:T:C	9.98431e-09	-1.63861	-1.27648
9242086	chr16:9242086:T:C	1.02376e-08	-1.61427	-1.27577
9242091	chr16:9242091:T:C	3.84663e-08	-1.56632	-2.9698e-10
9242139	chr16:9242139:G:A	1.01778e-08	-1.62086	-1.27504
9242911	chr16:9242911:A:G	3.36856e-07	-1.49835e-10	0.603549
9243005	chr16:9243005:C:T	1.32554e-08	-1.70818	-0.923526
9243098	chr16:9243098:T:G	1.05011e-08	-1.59719	-1.26743
9243690	chr16:9243690:C:T	5.19156e-08	-1.49835e-10	-1.26649
9244702	chr16:9244702:T:G	1.01688e-08	-1.62081	-1.27598
9244758	chr16:9244758:C:T	5.41731e-08	-1.49835e-10	-1.22392
9244856	chr16:9244856:G:A	5.16125e-08	-1.49835e-10	-1.27235
9245569	chr16:9245569:A:G	1.04742e-08	-1.59082	-1.27637
9245593	chr16:9245593:G:A	5.18901e-08	-1.49835e-10	-1.26698
9246135	chr16:9246135:C:T	1.11855e-08	-1.5322	-1.26929
9246310	chr16:9246310:C:CCG	5.31937e-08	-1.49835e-10	-1.24217
9246319	chr16:9246319:GC:G	3.05898e-07	-1.49835e-10	0.507144
9246438	chr16:9246438:C:T	1.03702e-08	-1.60175	-1.27542
9246481	chr16:9246481:T:C	5.53075e-08	-1.49835e-10	-1.2032
9246750	chr16:9246750:C:T	9.78418e-08	-0.632756	-2.9698e-10
9246927	chr16:9246927:T:C	1.07504e-08	-1.565	-1.27616
9247164	chr16:9247164:T:C	6.73696e-08	-1.49835e-10	-1.00591
9247195	chr16:9247195:G:A	5.16434e-08	-1.49835e-10	-1.27175
9247239	chr16:9247239:G:A	1.1554e-08	-1.51173	-1.25735
9247359	chr16:9247359:A:G	5.1644e-08	-1.49835e-10	-1.27173
9247417	chr16:9247417:T:C	4.18869e-08	-1.48113	-2.9698e-10
9247555	chr16:9247555:T:G	5.46176e-08	-1.49835e-10	-1.21575
9247693	chr16:9247693:C:G	5.15462e-08	-1.49835e-10	-1.27363
9248127	chr16:9248127:C:T	5.6492e-08	-1.49835e-10	-1.18201
9248128	chr16:9248128:A:G	5.14126e-08	-1.49835e-10	-1.27622
9248390	chr16:9248390:T:C	1.33649e-08	-1.56679	-1.05669
9248423	chr16:9248423:C:G	1.13435e-08	-1.52633	-1.26114
9248496	chr16:9248496:G:T	2.33649e-08	-1.68415	-0.380721
9248856	chr16:9248856:G:A	1.14382e-08	-1.51946	-1.25969
9248981	chr16:9248981:A:G	9.10169e-08	-1.54055	0.83549
9249137	chr16:9249137:A:G	3.38556e-08	-1.694	-2.9698e-10
9249282	chr16:9249282:A:C	5.24452e-08	-1.49835e-10	-1.25634
9249490	chr16:9249490:G:A	1.78517e-08	-1.66797	-0.666043
9249510	chr16:9249510:G:A	1.35538e-08	-1.70328	-0.906161
9249803	chr16:9249803:A:G	5.1467e-08	-1.49835e-10	-1.27517
9249910	chr16:9249910:G:A	1.09558e-08	-1.5564	-1.26583
9249920	chr16:9249920:A:G	5.6475e-08	-1.49835e-10	-1.18231
9250194	chr16:9250194:A:G	1.01196e-07	-0.599048	-2.9698e-10
9250199	chr16:9250199:C:T	5.13846e-08	-1.49835e-10	-1.27677
9250262	chr16:9250262:A:G	5.13746e-08	-1.49835e-10	-1.27696
9250539	chr16:9250539:A:C	1.18418e-08	-1.47756	-1.26691
9250622	chr16:9250622:A:T	1.04492e-08	-1.59579	-1.2738
9250781	chr16:9250781:AAAAC:A	1.86082e-08	-1.63217	-0.660332
9250829	chr16:9250829:TATCTATCTATCTATCTATCTATCC:T	9.96686e-09	-1.70564	-1.2112
9250921	chr16:9250921:T:A	1.06609e-08	-1.57274	-1.27679
9251964	chr16:9251964:A:G	9.5587e-09	-1.69245	-1.2662
9252101	chr16:9252101:A:G	5.27401e-08	-1.49835e-10	-1.25073
9252368	chr16:9252368:C:T	5.1563e-08	-1.49835e-10	-1.2733
9252416	chr16:9252416:C:G	9.80131e-09	-1.66005	-1.27355
9252889	chr16:9252889:T:G	6.86403e-08	-1.49835e-10	-0.987228
9252930	chr16:9252930:G:A	9.43189e-09	-1.70038	-1.27163
9253051	chr16:9253051:G:A	3.46164e-08	-1.67178	-2.9698e-10
9253271	chr16:9253271:T:C	9.65594e-09	-1.67311	-1.27543
9253326	chr16:9253326:C:G	5.16581e-08	-1.49835e-10	-1.27146
9253628	chr16:9253628:T:C	9.51254e-09	-1.68845	-1.27504
9254007	chr16:9254007:G:C	1.02113e-08	-1.63548	-1.25713
9254032	chr16:9254032:G:T	3.33277e-08	-1.70972	-2.9698e-10
9254065	chr16:9254065:CTTG:C	9.66102e-09	-1.68255	-1.26546
9254264	chr16:9254264:A:G	3.74076e-08	-0.341823	-1.25241
9254898	chr16:9254898:C:T	9.74401e-09	-1.66262	-1.27683
9255108	chr16:9255108:C:A	7.37003e-08	-0.916101	-2.9698e-10
9255397	chr16:9255397:C:A	1.98169e-08	-1.56785	-0.661723
9255422	chr16:9255422:T:C	1.06535e-08	-1.67681	-1.17341
9256812	chr16:9256812:C:T	5.27681e-08	-1.49835e-10	-1.2502
9257188	chr16:9257188:T:C	1.02289e-08	-1.62658	-1.26431
9257235	chr16:9257235:G:C	3.36596e-08	-1.69981	-2.9698e-10
9257298	chr16:9257298:G:A	6.1818e-08	-1.49835e-10	-1.09191
9257401	chr16:9257401:T:G	3.22328e-08	-0.524363	-1.21876
9257454	chr16:9257454:T:C	1.00155e-08	-1.63567	-1.27631
9257517	chr16:9257517:T:A	7.19229e-08	-1.49835e-10	-0.940513
9257647	chr16:9257647:T:C	5.20524e-08	-1.49835e-10	-1.26386
9258287	chr16:9258287:C:T	1.01716e-08	-1.63806	-1.25846
9258374	chr16:9258374:G:A	5.88361e-08	-1.49835e-10	-1.14135
9258558	chr16:9258558:CTG:C	6.46258e-08	-1.49835e-10	-1.0475
9258671	chr16:9258671:A:G	4.4064e-08	-0.294097	-1.13637
9258687	chr16:9258687:T:C	9.66141e-09	-1.67119	-1.27678
9258861	chr16:9258861:C:T	5.19524e-08	-1.49835e-10	-1.26578
9259189	chr16:9259189:T:C	9.87739e-09	-1.66135	-1.26451
9259488	chr16:9259488:T:C	5.1803e-08	-1.49835e-10	-1.26866
9260030	chr16:9260030:C:T	6.32267e-07	-1.49835e-10	1.2332
9260647	chr16:9260647:G:T	4.15831e-08	-0.215705	-1.27271
9260747	chr16:9260747:C:T	4.41334e-08	-0.246398	-1.18249
9260775	chr16:9260775:G:T	1.89452e-08	-1.20306	-1.0715
9260893	chr16:9260893:A:G	3.45919e-08	-1.67249	-2.9698e-10
9260899	chr16:9260899:C:T	9.34108e-09	-1.70471	-1.27697
9261054	chr16:9261054:G:A	1.37486e-08	-1.69839	-0.896783
9261116	chr16:9261116:G:T	4.19771e-08	-0.202029	-1.27696
9261291	chr16:9261291:G:A	5.61404e-08	-1.18825	-2.9698e-10
9261706	chr16:9261706:A:G	6.45161e-08	-1.49835e-10	-1.04919
9261916	chr16:9261916:T:A	9.69977e-09	-1.67184	-1.27216
9262417	chr16:9262417:G:A	6.0476e-08	-1.49835e-10	-1.11386
9262454	chr16:9262454:T:G	9.43815e-09	-1.69539	-1.27595
9262578	chr16:9262578:G:C	5.34412e-08	-1.49835e-10	-1.23753
9262629	chr16:9262629:A:T	5.506e-08	-1.49835e-10	-1.20768
9262644	chr16:9262644:C:T	4.07724e-08	-1.21086	-0.297243
9263088	chr16:9263088:T:C	3.16447e-08	-0.522212	-1.23932
9263563	chr16:9263563:AC:A	5.75185e-08	-1.49835e-10	-1.164
9263928	chr16:9263928:G:T	1.10877e-07	-1.11697	0.609281
9264147	chr16:9264147:C:T	5.18742e-08	-1.49835e-10	-1.26729
9264405	chr16:9264405:C:T	5.15876e-08	-1.49835e-10	-1.27283
9264550	chr16:9264550:A:G	5.14292e-08	-1.49835e-10	-1.2759
9264696	chr16:9264696:T:C	5.26903e-08	-1.49835e-10	-1.25168
9264769	chr16:9264769:T:C	5.51246e-08	-1.49835e-10	-1.20651
9265209	chr16:9265209:A:G	6.17132e-08	-1.49835e-10	-1.09361
9265623	chr16:9265623:C:T	8.472e-08	0.374728	-1.15148
9265819	chr16:9265819:C:T	7.76782e-08	-1.49835e-10	-0.863533
9265886	chr16:9265886:G:A	1.00264e-07	-1.49835e-10	-0.608303
9266252	chr16:9266252:T:A	5.58412e-08	-1.49835e-10	-1.1936
9266582	chr16:9266582:C:T	2.45285e-07	-1.49835e-10	0.286315
9267371	chr16:9267371:C:T	6.44578e-08	-1.49835e-10	-1.0501
9267563	chr16:9267563:C:T	5.26282e-08	-1.49835e-10	-1.25286
9267826	chr16:9267826:G:A	6.0854e-08	-1.49835e-10	-1.10763
9267885	chr16:9267885:G:T	1.24123e-08	-1.56966	-1.12776
9267991	chr16:9267991:T:A	5.17199e-08	-1.49835e-10	-1.27027
9268301	chr16:9268301:G:A	6.30416e-08	-1.49835e-10	-1.07231
9268354	chr16:9268354:C:T	5.32615e-08	-1.49835e-10	-1.24089
9268359	chr16:9268359:T:C	6.13957e-08	-1.49835e-10	-1.09877
9268853	chr16:9268853:C:G	5.89458e-08	-1.49835e-10	-1.13949
9268886	chr16:9268886:A:G	5.89633e-08	0.0784388	-1.21763
9269089	chr16:9269089:T:C	5.78575e-08	-1.49835e-10	-1.15813
9269832	chr16:9269832:A:T	9.60943e-09	-1.6882	-1.26516
9270165	chr16:9270165:A:G	1.81457e-07	-1.49835e-10	-0.0150884
9270371	chr16:9270371:A:T	5.70499e-08	-1.49835e-10	-1.17218
9270461	chr16:9270461:C:T	6.59013e-08	-1.49835e-10	-1.02795
9270619	chr16:9270619:A:G	3.58481e-08	-1.63682	-2.9698e-10
9270726	chr16:9270726:A:G	1.29445e-08	-1.42487	-1.23057
9270758	chr16:9270758:A:C	6.4726e-08	-1.49835e-10	-1.04594
9270803	chr16:9270803:G:A	2.00118e-08	-0.957926	-1.26186
9270804	chr16:9270804:G:T	5.18455e-08	-1.49835e-10	-1.26784
9270900	chr16:9270900:C:G	5.25048e-08	-1.49835e-10	-1.2552
9271258	chr16:9271258:A:G	5.81997e-08	-1.49835e-10	-1.15223
9271337	chr16:9271337:A:C	5.29328e-08	-1.49835e-10	-1.24709
9271343	chr16:9271343:T:G	1.35984e-08	-1.32936	-1.2768
9271447	chr16:9271447:A:C	7.04444e-07	1.3413	-2.9698e-10
9271640	chr16:9271640:C:T	6.17112e-08	-1.49835e-10	-1.09364
9272230	chr16:9272230:A:T	5.7848e-08	-1.49835e-10	-1.15829
9272502	chr16:9272502:A:G	4.1372e-08	-0.253919	-1.23959
9272944	chr16:9272944:T:C	5.22759e-08	0.0173916	-1.27696
9273255	chr16:9273255:C:G	5.93467e-08	-1.49835e-10	-1.13271
9273308	chr16:9273308:C:T	5.64938e-08	-1.49835e-10	-1.18198
9273408	chr16:9273408:C:T	6.19962e-08	0.177302	-1.26634
9273508	chr16:9273508:T:C	5.58112e-08	-1.49835e-10	-1.19413
9273645	chr16:9273645:C:T	8.97166e-08	0.52863	-1.24808
9273758	chr16:9273758:G:A	4.79969e-08	-0.131152	-1.21382
9274132	chr16:9274132:T:A	5.84412e-07	-1.49835e-10	1.1545
9274270	chr16:9274270:A:C	1.40434e-08	-1.46138	-1.11258
9274385	chr16:9274385:C:T	9.75972e-08	0.617795	-1.25305
9274537	chr16:9274537:C:T	9.9977e-09	-1.65867	-1.25508
9274623	chr16:9274623:G:T	6.6114e-08	-1.49835e-10	-1.02473
9274783	chr16:9274783:C:T	8.056e-08	0.43217	-1.25928
9274839	chr16:9274839:C:T	8.54221e-08	0.46699	-1.23549
9275209	chr16:9275209:A:G	5.43345e-08	-1.49835e-10	-1.22095
9275323	chr16:9275323:A:G	5.47252e-08	-1.49835e-10	-1.21378
9275386	chr16:9275386:C:G	1.17984e-07	0.774875	-1.22044
9275437	chr16:9275437:C:T	1.02403e-07	0.675919	-1.26312
9275549	chr16:9275549:C:T	7.72094e-08	-1.49835e-10	-0.869586
9275783	chr16:9275783:C:T	6.5174e-08	-1.49835e-10	-1.03905
9275921	chr16:9275921:C:T	6.87438e-08	-1.49835e-10	-0.985722
9276292	chr16:9276292:C:G	9.11476e-08	-1.49835e-10	-0.703628
9276381	chr16:9276381:G:C	1.03083e-07	-1.49835e-10	-0.580571
9276385	chr16:9276385:C:G	3.52805e-06	-1.49835e-10	2.95239
9276726	chr16:9276726:T:C	6.32707e-08	-1.49835e-10	-1.06869
9276833	chr16:9276833:A:C	1.20748e-08	-1.71006	-1.01492
9276864	chr16:9276864:A:AG	4.01993e-08	-1.69691	0.174654
9277171	chr16:9277171:T:C	8.74014e-08	-1.49835e-10	-0.745597
9277353	chr16:9277353:G:A	6.28283e-08	0.12801	-1.20371
9277729	chr16:9277729:A:T	8.26948e-08	0.472387	-1.27334
9277791	chr16:9277791:C:T	1.96369e-07	0.0638871	-2.9698e-10
9278152	chr16:9278152:T:C	4.02144e-08	-1.52188	-2.9698e-10
9278535	chr16:9278535:G:T	3.18376e-07	1.75499	-1.20786
9278798	chr16:9278798:C:G	8.6174e-08	-1.49835e-10	-0.75974
9278807	chr16:9278807:G:C	1.27892e-08	-1.52339	-1.14411
9278858	chr16:9278858:T:C	6.64846e-08	-1.49835e-10	-1.01914
9279310	chr16:9279310:T:C	7.71317e-08	0.401859	-1.27245
9279923	chr16:9279923:C:T	7.97057e-08	-1.49835e-10	-0.837768
9280510	chr16:9280510:A:C	8.31057e-08	0.475486	-1.27148
9280516	chr16:9280516:A:G	6.49161e-08	-1.49835e-10	-1.04301
9281235	chr16:9281235:A:C	6.89934e-08	-1.49835e-10	-0.982097
9281463	chr16:9281463:G:A	1.87691e-08	-1.18556	-1.09834
9281464	chr16:9281464:G:C	1.87563e-08	-1.18624	-1.09834
9281651	chr16:9281651:C:G	9.16051e-08	-0.698622	-2.9698e-10
9281769	chr16:9281769:C:T	3.41755e-08	-1.6846	-2.9698e-10
9281839	chr16:9281839:G:A	8.25454e-08	-1.49835e-10	-0.802759
9282056	chr16:9282056:A:G	5.15453e-08	-0.0227163	-1.25093
9282330	chr16:9282330:T:C	5.23711e-08	-1.49835e-10	-1.25775
9282353	chr16:9282353:C:T	3.52688e-08	-1.65311	-2.9698e-10
9283775	chr16:9283775:G:A	5.281e-08	0.0218939	-1.2713
9283799	chr16:9283799:T:C	6.3766e-08	-1.49835e-10	-1.06089
9284099	chr16:9284099:C:T	6.63756e-08	-1.49835e-10	-1.02078
9284278	chr16:9284278:G:A	5.44013e-08	0.0313504	-1.25107
9284336	chr16:9284336:C:T	6.28783e-08	-1.49835e-10	-1.07491
9284350	chr16:9284350:A:G	7.73802e-08	-1.49835e-10	-0.867378
9285254	chr16:9285254:A:T	5.1994e-08	-1.49835e-10	-1.26498
9285374	chr16:9285374:A:T	5.2078e-08	-1.49835e-10	-1.26337
9285585	chr16:9285585:TTTTAGGG:T	5.49253e-08	-1.49835e-10	-1.21013
9285598	chr16:9285598:G:C	5.43912e-08	-1.49835e-10	-1.21991
9285630	chr16:9285630:A:G	1.00065e-07	-1.49835e-10	-0.610284
9285913	chr16:9285913:G:A	5.69982e-08	-1.49835e-10	-1.17309
9285936	chr16:9285936:A:G	5.82829e-08	-1.49835e-10	-1.1508
9286152	chr16:9286152:T:A	4.16648e-08	-1.48645	-2.9698e-10
9286851	chr16:9286851:C:T	3.80769e-08	-0.558197	-1.0183
9287020	chr16:9287020:C:G	6.55829e-08	-1.49835e-10	-1.03279
9287296	chr16:9287296:G:A	1.40513e-08	-1.70218	-0.871211
9287387	chr16:9287387:G:T	3.32808e-08	-0.450873	-1.26026
9287438	chr16:9287438:G:A	1.80865e-07	-1.49835e-10	-0.0183578
9287692	chr16:9287692:T:TA	6.7021e-08	-1.49835e-10	-1.0111
9287914	chr16:9287914:C:G	3.10627e-08	-0.521436	-1.25866
9287915	chr16:9287915:C:T	5.46384e-08	-1.49835e-10	-1.21537
9288098	chr16:9288098:G:C	1.24066e-07	-0.160355	-0.234942
9288159	chr16:9288159:T:C	1.02682e-07	-1.49835e-10	-0.58447
9288396	chr16:9288396:T:G	1.51408e-08	-1.56462	-0.934095
9288447	chr16:9288447:T:G	1.06291e-07	-0.303006	-0.24692
9288455	chr16:9288455:A:T	4.3111e-08	-1.45233	-2.9698e-10
9288719	chr16:9288719:G:T	6.03357e-08	-1.49835e-10	-1.11618
9288872	chr16:9288872:C:G	5.83393e-08	-1.49835e-10	-1.14983
9288892	chr16:9288892:A:G	5.24678e-08	-1.49835e-10	-1.25591
9289318	chr16:9289318:A:G	1.4454e-08	-1.60771	-0.937426
9289920	chr16:9289920:A:C	3.9454e-08	-1.34648	-0.194489
9290415	chr16:9290415:G:A	3.9403e-08	-1.32802	-0.214249
9290433	chr16:9290433:C:T	2.95671e-08	-0.563384	-1.26606
9290705	chr16:9290705:C:T	4.07853e-08	-1.32346	-0.184328
9290934	chr16:9290934:G:A	3.18091e-08	-0.490115	-1.26624
9291226	chr16:9291226:C:T	3.44398e-08	-1.58121	-0.095687
9291922	chr16:9291922:C:G	4.60982e-08	-1.25311	-0.132223
9291936	chr16:9291936:G:A	1.47531e-08	-1.6714	-0.853254
9292061	chr16:9292061:G:A	4.87195e-08	-1.60025	0.270225
9292076	chr16:9292076:T:C	5.12842e-08	-1.17521	-0.103512
9292157	chr16:9292157:A:G	3.23467e-08	-0.463596	-1.276
9292439	chr16:9292439:C:G	3.00668e-08	-1.32057	-0.492121
9292899	chr16:9292899:C:T	4.59374e-08	-1.34009	-0.0487394
9293410	chr16:9293410:G:A	5.41092e-08	-1.49835e-10	-1.2251
9293485	chr16:9293485:A:G	6.84306e-08	-1.49835e-10	-0.990289
9293591	chr16:9293591:A:T	1.40012e-08	-1.59256	-0.984409
9294594	chr16:9294594:T:G	2.2462e-08	-1.54442	-0.559859
9294635	chr16:9294635:C:T	3.60029e-08	-1.66675	0.0342373
9294801	chr16:9294801:A:C	5.71247e-08	-1.49835e-10	-1.17087
9295008	chr16:9295008:C:T	2.73155e-08	-0.668053	-1.2406
9295154	chr16:9295154:G:T	5.27942e-08	-1.49835e-10	-1.24971
9295291	chr16:9295291:G:T	2.39828e-08	-1.50852	-0.530258
9295542	chr16:9295542:G:C	5.24067e-08	-1.49835e-10	-1.25707
9295633	chr16:9295633:C:G	1.23059e-07	-1.49835e-10	-0.403443
9296039	chr16:9296039:A:G	4.71017e-08	-0.183928	-1.17987
9296130	chr16:9296130:A:G	5.92646e-08	-1.49835e-10	-1.1341
9296227	chr16:9296227:A:C	1.07762e-07	-1.49835e-10	-0.536178
9296438	chr16:9296438:G:T	6.23353e-08	-1.49835e-10	-1.08358
9296565	chr16:9296565:T:G	3.92989e-08	-1.5221	-0.0228161
9296595	chr16:9296595:T:G	6.10672e-08	-1.49835e-10	-1.10413
9296795	chr16:9296795:T:G	5.53471e-08	0.00548398	-1.20797
9296836	chr16:9296836:A:AG	2.63465e-08	-1.44943	-0.495339
9297001	chr16:9297001:T:A	1.64363e-07	-1.49835e-10	-0.114033
9297011	chr16:9297011:G:A	5.99026e-08	-1.49835e-10	-1.12339
9297403	chr16:9297403:T:G	1.57518e-08	-1.57678	-0.882376
9297622	chr16:9297622:C:G	6.82891e-08	-1.49835e-10	-0.992358
9298002	chr16:9298002:A:G	1.15531e-07	-1.49835e-10	-0.466566
9298166	chr16:9298166:G:A	3.1357e-08	-1.38521	-0.385461
9298708	chr16:9298708:C:T	3.05147e-08	-1.38893	-0.408974
9298771	chr16:9298771:A:T	6.07764e-08	-1.49835e-10	-1.10891
9299016	chr16:9299016:C:G	1.04758e-07	-1.49835e-10	-0.564459
9299201	chr16:9299201:G:C	5.26342e-08	-1.49835e-10	-1.25274
9299637	chr16:9299637:A:G	6.53925e-08	-1.49835e-10	-1.0357
9300102	chr16:9300102:A:G	3.50158e-08	-1.66031	-2.9698e-10
9300193	chr16:9300193:C:T	1.49869e-08	-1.25805	-1.25088
9300201	chr16:9300201:G:C	2.52206e-08	-1.44106	-0.547386
9300355	chr16:9300355:G:C	2.83673e-08	-1.39477	-0.476103
9300529	chr16:9300529:C:G	6.44311e-08	-1.49835e-10	-1.05051
9300566	chr16:9300566:T:C	1.04522e-07	-0.566713	-2.9698e-10
9300877	chr16:9300877:G:A	2.30428e-08	-1.40079	-0.67797
9300951	chr16:9300951:G:A	5.38731e-08	-1.49835e-10	-1.22948
9301457	chr16:9301457:A:C	5.23203e-08	-1.49835e-10	-1.25872
9301482	chr16:9301482:T:C	1.63064e-08	-1.42493	-0.999624
9301788	chr16:9301788:C:T	1.05173e-07	-1.49835e-10	-0.560502
9301975	chr16:9301975:G:T	5.25528e-08	-1.49835e-10	-1.25429
9302030	chr16:9302030:C:T	1.3084e-08	-1.65998	-0.984739
9302068	chr16:9302068:C:A	6.10502e-06	3.50076	-2.9698e-10
9302242	chr16:9302242:G:A	1.01776e-07	-1.49835e-10	-0.593338
9302261	chr16:9302261:G:T	1.2809e-07	-1.49835e-10	-0.363372
9302321	chr16:9302321:T:C	5.49777e-08	-1.20918	-2.9698e-10
9302975	chr16:9302975:A:G	5.67085e-08	-1.27923	0.101042
9302988	chr16:9302988:C:A	5.18253e-08	-1.49835e-10	-1.26823
9303183	chr16:9303183:C:G	1.01309e-08	-1.69718	-1.20334
9303221	chr16:9303221:A:G	6.28685e-08	-1.49835e-10	-1.07506
9303338	chr16:9303338:A:C	5.45223e-08	-1.49835e-10	-1.2175
9303387	chr16:9303387:G:A	5.54293e-08	-1.49835e-10	-1.201
9303737	chr16:9303737:C:T	1.00504e-07	-1.49835e-10	-0.605915
9304727	chr16:9304727:A:G	5.25143e-08	-1.49835e-10	-1.25502
9304954	chr16:9304954:G:C	5.23417e-08	-1.49835e-10	-1.25831
9305005	chr16:9305005:C:T	5.63153e-08	-1.49835e-10	-1.18514
9305253	chr16:9305253:T:TG	7.37465e-08	-0.915474	-2.9698e-10
9305396	chr16:9305396:G:A	2.04473e-08	-1.07429	-1.12397
9305446	chr16:9305446:A:G	1.01063e-07	-1.49835e-10	-0.600369
9305488	chr16:9305488:C:A	5.14421e-08	-1.49835e-10	-1.27565
9305492	chr16:9305492:G:A	2.06743e-08	-1.06858	-1.11863
9305532	chr16:9305532:C:G	5.21678e-08	-1.49835e-10	-1.26164
9305652	chr16:9305652:C:T	6.05042e-08	-1.46989	0.356494
9305854	chr16:9305854:C:T	1.07655e-08	-1.7013	-1.13846
9305939	chr16:9305939:G:A	1.81686e-08	-1.71004	-0.606372
9305982	chr16:9305982:C:G	4.16157e-07	-1.49835e-10	0.814955
9306069	chr16:9306069:G:T	2.1692e-07	-1.49835e-10	0.163422
9306092	chr16:9306092:T:C	5.27228e-08	-1.49835e-10	-1.25106
9306516	chr16:9306516:T:C	5.2396e-08	-1.49835e-10	-1.25728
9306648	chr16:9306648:A:G	5.49274e-08	-1.49835e-10	-1.2101
9306825	chr16:9306825:A:G	2.16233e-08	-1.03495	-1.10739
9307111	chr16:9307111:A:G	5.49083e-08	-1.49835e-10	-1.21044
9307138	chr16:9307138:T:C	6.29296e-08	-1.49835e-10	-1.07409
9307150	chr16:9307150:G:GC	1.05708e-08	-1.61573	-1.24228
9307195	chr16:9307195:A:C	3.34733e-08	-1.70536	-2.9698e-10
9307229	chr16:9307229:A:G	1.85913e-08	-1.5222	-0.771215
9307279	chr16:9307279:A:G	1.05744e-07	-1.49835e-10	-0.555085
9307365	chr16:9307365:C:G	5.26583e-08	-1.49835e-10	-1.25228
9307415	chr16:9307415:G:A	3.49928e-07	0.641619	-2.9698e-10
9307611	chr16:9307611:A:G	1.07e-08	-1.6979	-1.14796
9307815	chr16:9307815:C:T	2.74473e-08	-0.63017	-1.27367
9308043	chr16:9308043:A:G	1.3858e-08	-1.70201	-0.885236
9308061	chr16:9308061:T:C	2.86563e-07	-1.49835e-10	0.44185
9308110	chr16:9308110:C:A	1.05331e-08	-1.69585	-1.16573
9308122	chr16:9308122:C:T	1.05773e-08	-1.69728	-1.16011
9308222	chr16:9308222:C:T	9.79713e-08	-1.49835e-10	-0.631434
9308226	chr16:9308226:G:A	9.84864e-08	-1.49835e-10	-0.62619
9308325	chr16:9308325:C:T	1.36265e-08	-1.70016	-0.903935
9308356	chr16:9308356:T:C	1.03999e-08	-1.69567	-1.17864
9308361	chr16:9308361:T:A	1.05002e-08	-1.69653	-1.16819
9308666	chr16:9308666:C:T	2.04932e-08	-1.52714	-0.668876
9308754	chr16:9308754:G:A	1.0736e-08	-1.70248	-1.14002
9309191	chr16:9309191:C:T	1.07117e-08	-1.705	-1.13977
9309225	chr16:9309225:T:G	2.84427e-07	-1.49835e-10	0.434367
9309292	chr16:9309292:C:T	1.7892e-08	-1.20259	-1.12916
9309340	chr16:9309340:G:A	3.35647e-07	-1.49835e-10	0.599952
9309482	chr16:9309482:C:T	5.38868e-08	-1.49835e-10	-1.22922
9309629	chr16:9309629:GT:G	9.84592e-08	-1.49835e-10	-0.626466
9309725	chr16:9309725:C:T	1.95892e-08	-1.07785	-1.16328
9309756	chr16:9309756:A:G	1.3772e-08	-1.7052	-0.88827
9309887	chr16:9309887:T:A	9.8531e-08	-1.49835e-10	-0.625737
9309999	chr16:9309999:C:T	1.2779e-08	-1.70012	-0.968183
9310015	chr16:9310015:G:C	9.87142e-08	-1.49835e-10	-0.62388
9310313	chr16:9310313:G:A	2.3657e-07	-1.49835e-10	0.250136
9310344	chr16:9310344:G:A	9.84864e-08	-1.49835e-10	-0.62619
9310552	chr16:9310552:A:G	5.67047e-08	-1.49835e-10	-1.17825
9310777	chr16:9310777:T:A	6.46646e-08	-1.49835e-10	-1.04689
9310809	chr16:9310809:A:G	1.03681e-08	-1.70947	-1.1679
9310862	chr16:9310862:C:G	2.49563e-07	-1.49835e-10	0.303603
9310958	chr16:9310958:G:A	5.38715e-08	-1.49835e-10	-1.22951
9310970	chr16:9310970:A:G	5.21054e-08	-1.49835e-10	-1.26284
9311110	chr16:9311110:GA:G	5.37625e-08	-1.49835e-10	-1.23153
9311343	chr16:9311343:C:G	9.84864e-08	-1.49835e-10	-0.62619
9311599	chr16:9311599:A:G	6.12147e-08	-1.49835e-10	-1.10172
9311649	chr16:9311649:C:G	1.04944e-07	-1.49835e-10	-0.562681
9311944	chr16:9311944:C:T	9.83131e-08	-1.49835e-10	-0.627951
9311977	chr16:9311977:G:A	9.57362e-09	-1.68139	-1.2757
9312028	chr16:9312028:A:G	9.58844e-09	-1.69619	-1.25936
9312063	chr16:9312063:G:A	5.65598e-08	-1.49835e-10	-1.18081
9312144	chr16:9312144:C:G	3.35951e-08	-1.70173	-2.9698e-10
9312483	chr16:9312483:C:T	3.52612e-07	-1.49835e-10	0.64926
9312610	chr16:9312610:A:G	3.53433e-07	-1.49835e-10	0.651587
9312770	chr16:9312770:G:A	1.66196e-07	-0.10294	-2.9698e-10
9312789	chr16:9312789:A:G	5.59008e-08	-1.49835e-10	-1.19253
9313051	chr16:9313051:CTCAACTCAAT:C	5.311e-08	-1.49835e-10	-1.24374
9313267	chr16:9313267:T:G	1.02167e-08	-1.64333	-1.24876
9313433	chr16:9313433:C:G	5.88987e-08	-1.49835e-10	-1.14029
9313726	chr16:9313726:C:T	8.44035e-08	-1.49835e-10	-0.7805
9313728	chr16:9313728:C:T	1.09109e-07	-1.49835e-10	-0.523763
9313961	chr16:9313961:C:T	2.46538e-08	-1.10848	-0.902699
9314174	chr16:9314174:A:G	1.00387e-07	-1.49835e-10	-0.607074
9314514	chr16:9314514:G:A	1.09355e-08	-1.5481	-1.27599
9314761	chr16:9314761:C:T	9.45688e-08	-1.49835e-10	-0.666781
9314968	chr16:9314968:C:T	5.14518e-08	-1.49835e-10	-1.27546
9314969	chr16:9314969:G:A	9.64099e-08	-1.49835e-10	-0.647499
9315090	chr16:9315090:G:A	1.01407e-07	-1.49835e-10	-0.596968
9315247	chr16:9315247:G:C	1.64551e-08	-1.14018	-1.2753
9315382	chr16:9315382:T:C	8.84116e-07	-1.49835e-10	1.56848
9315453	chr16:9315453:A:G	1.17504e-08	-1.58575	-1.16647
9315502	chr16:9315502:C:T	1.01026e-07	-1.49835e-10	-0.600729
9315608	chr16:9315608:A:G	1.30098e-08	-1.37969	-1.27071
9315668	chr16:9315668:A:G	6.17569e-08	-1.49835e-10	-1.0929
9315789	chr16:9315789:C:G	5.23926e-08	-1.49835e-10	-1.25734
9316524	chr16:9316524:T:G	7.71785e-08	-0.869987	-2.9698e-10
9316537	chr16:9316537:C:G	5.58484e-08	-1.49835e-10	-1.19347
9316776	chr16:9316776:T:G	5.33993e-08	-1.49835e-10	-1.23831
9316809	chr16:9316809:C:T	9.801e-08	-1.49835e-10	-0.631039
9317059	chr16:9317059:A:C	9.70687e-08	-1.49835e-10	-0.64069
9317066	chr16:9317066:C:T	1.38048e-08	-1.59639	-0.994708
9317174	chr16:9317174:T:G	2.08616e-08	-1.61888	-0.559317
9318336	chr16:9318336:C:T	5.14888e-08	-1.49835e-10	-1.27474
9318357	chr16:9318357:G:A	6.01086e-08	-1.49835e-10	-1.11995
9318368	chr16:9318368:A:G	6.05677e-08	-1.49835e-10	-1.11235
9318410	chr16:9318410:T:C	2.12224e-08	-1.04872	-1.11233
9318539	chr16:9318539:G:C	1.01414e-07	-1.49835e-10	-0.596899
9318716	chr16:9318716:G:C	9.58553e-08	-1.49835e-10	-0.653269
9318947	chr16:9318947:C:T	1.07039e-08	-1.56854	-1.27696
9319284	chr16:9319284:G:A	3.52347e-08	-1.65408	-2.9698e-10
9319353	chr16:9319353:C:G	1.10323e-08	-1.54396	-1.27132
9319430	chr16:9319430:T:C	1.4553e-08	-1.27651	-1.2618
9319461	chr16:9319461:C:T	1.09994e-08	-1.54793	-1.27034
9319473	chr16:9319473:A:C	6.53884e-08	-1.49835e-10	-1.03576
9319668	chr16:9319668:G:A	6.06723e-07	-1.49835e-10	1.19196
9319676	chr16:9319676:A:G	5.43053e-08	-1.49835e-10	-1.22149
9319747	chr16:9319747:G:T	1.53727e-08	-1.65799	-0.825528
9319765	chr16:9319765:C:T	2.32723e-08	-1.29582	-0.773029
9319853	chr16:9319853:C:G	7.70519e-08	-1.49835e-10	-0.87163
9320452	chr16:9320452:C:G	7.39939e-08	-1.49835e-10	-0.912125
9320507	chr16:9320507:A:G	5.442e-08	-1.49835e-10	-1.21938
9320702	chr16:9320702:G:C	9.72527e-08	-1.49835e-10	-0.638796
9321025	chr16:9321025:T:C	9.88987e-08	-1.49835e-10	-0.622012
9321250	chr16:9321250:C:T	5.31182e-08	-1.49835e-10	-1.24359
9321470	chr16:9321470:G:A	3.56066e-07	-1.49835e-10	0.659009
9321494	chr16:9321494:A:G	1.38306e-08	-1.31569	-1.27353
9321623	chr16:9321623:C:G	5.22531e-08	-1.49835e-10	-1.26001
9321788	chr16:9321788:C:G	5.31448e-08	-1.49835e-10	-1.24309
9321860	chr16:9321860:G:A	5.53732e-08	-1.49835e-10	-1.20201
9321861	chr16:9321861:G:C	5.20856e-08	-1.49835e-10	-1.26322
9321908	chr16:9321908:C:T	1.67589e-08	-1.31745	-1.07973
9322068	chr16:9322068:AGAGGATGG:A	5.5621e-08	-1.49835e-10	-1.19755
9322279	chr16:9322279:G:A	1.48558e-07	-1.49835e-10	-0.215134
9322329	chr16:9322329:A:G	4.14013e-08	-1.4928	-2.9698e-10
9322559	chr16:9322559:A:G	7.50395e-08	-1.49835e-10	-0.898093
9322603	chr16:9322603:A:G	1.34747e-07	-1.49835e-10	-0.312712
9322780	chr16:9322780:T:C	2.23003e-08	-1.55599	-0.555519
9322785	chr16:9322785:C:T	1.5644e-08	-1.32612	-1.1399
9322833	chr16:9322833:C:T	1.55121e-08	-1.29059	-1.1839
9322886	chr16:9322886:A:G	5.65603e-08	-1.49835e-10	-1.1808
9323359	chr16:9323359:C:G	1.68715e-07	-1.49835e-10	-0.0878953
9323395	chr16:9323395:C:CT	8.79012e-08	-1.49835e-10	-0.739894
9323523	chr16:9323523:C:T	5.29796e-08	-1.49835e-10	-1.2462
9323563	chr16:9323563:G:A	1.9952e-08	-1.15146	-1.07132
9323638	chr16:9323638:T:C	1.24761e-08	-1.52209	-1.1702
9323727	chr16:9323727:A:G	9.09725e-08	-1.49835e-10	-0.705551
9323742	chr16:9323742:G:A	8.63363e-08	-1.49835e-10	-0.757858
9323888	chr16:9323888:C:G	6.07374e-08	-1.49835e-10	-1.10955
9323924	chr16:9323924:C:T	1.18984e-07	-1.1091	0.671974
9324326	chr16:9324326:A:G	9.74256e-09	-1.70859	-1.23101
9324445	chr16:9324445:C:G	7.66705e-08	-1.49835e-10	-0.876591
9324533	chr16:9324533:G:A	5.18109e-08	-1.49835e-10	-1.26851
9324924	chr16:9324924:C:A	7.30378e-08	-1.49835e-10	-0.925131
9325091	chr16:9325091:C:G	7.37642e-08	-1.49835e-10	-0.915235
9325135	chr16:9325135:A:G	3.33777e-08	-1.70822	-2.9698e-10
9325420	chr16:9325420:A:G	1.08907e-08	-1.57455	-1.25365
9325668	chr16:9325668:G:C	3.43104e-08	-1.68066	-2.9698e-10
9325941	chr16:9325941:T:G	9.41661e-09	-1.70692	-1.26671
9325977	chr16:9325977:T:C	1.29445e-08	-1.43768	-1.21775
9326136	chr16:9326136:A:G	3.56399e-08	-1.64264	-2.9698e-10
9326251	chr16:9326251:A:C	1.67318e-08	-1.70183	-0.696966
9326362	chr16:9326362:C:A	2.25622e-08	-1.70939	-0.390438
9326547	chr16:9326547:G:C	2.37074e-08	-1.57875	-0.471567
9326622	chr16:9326622:G:A	2.33569e-08	-1.70999	-0.355224
9326778	chr16:9326778:T:C	1.04438e-08	-1.69406	-1.17604
9327614	chr16:9327614:G:A	1.74242e-08	-1.70854	-0.649704
9327961	chr16:9327961:A:C	9.10461e-08	-1.49835e-10	-0.704742
9329129	chr16:9329129:C:T	6.52606e-08	-1.42974	0.392025
9329347	chr16:9329347:T:C	1.04105e-08	-1.70963	-1.16366
9329381	chr16:9329381:C:T	5.35681e-08	-1.49835e-10	-1.23515
9329440	chr16:9329440:C:T	5.20068e-08	-1.49835e-10	-1.26473
9330085	chr16:9330085:TCTC:T	1.33744e-08	-1.65401	-0.968757
9330178	chr16:9330178:G:A	2.66221e-07	0.368218	-2.9698e-10
9330204	chr16:9330204:G:A	5.19411e-08	-1.49835e-10	-1.266
9330317	chr16:9330317:T:C	1.44819e-08	-1.57554	-0.967668
9330588	chr16:9330588:G:C	6.33195e-08	-1.49835e-10	-1.06791
9330830	chr16:9330830:AAAAAG:A	5.49476e-08	-1.49835e-10	-1.20973
9330881	chr16:9330881:C:A	9.78198e-09	-1.71002	-1.22555
9331014	chr16:9331014:T:C	3.37205e-08	-1.698	-2.9698e-10
9331073	chr16:9331073:A:T	1.4603e-07	-1.49835e-10	-0.232297
9331119	chr16:9331119:T:C	2.27504e-08	-1.70941	-0.382113
9331422	chr16:9331422:C:A	3.40775e-08	-1.68747	-2.9698e-10
9331681	chr16:9331681:G:C	3.33667e-08	-1.70855	-2.9698e-10
9331710	chr16:9331710:A:T	5.31309e-08	-1.49835e-10	-1.24335
9332034	chr16:9332034:C:T	1.90126e-08	-1.00336	-1.26765
9332104	chr16:9332104:C:T	9.38074e-09	-1.70812	-1.26933
9332214	chr16:9332214:C:T	5.34458e-08	-1.49835e-10	-1.23744
9332272	chr16:9332272:C:T	1.53844e-08	-1.63532	-0.847438
9332299	chr16:9332299:G:C	9.79401e-09	-1.70642	-1.22791
9332305	chr16:9332305:A:T	4.98826e-08	-1.30644	-2.9698e-10
9332526	chr16:9332526:A:G	1.06616e-08	-1.68904	-1.16042
9332887	chr16:9332887:G:A	6.51384e-08	-1.49835e-10	-1.03959
9332922	chr16:9332922:A:T	1.17906e-08	-1.70937	-1.03944
9333040	chr16:9333040:C:G	5.3445e-07	-1.49835e-10	1.06513
9333266	chr16:9333266:A:G	1.79201e-07	-0.0275986	-2.9698e-10
9333327	chr16:9333327:A:G	2.83096e-07	-1.49835e-10	0.429676
9333342	chr16:9333342:C:G	1.29885e-08	-1.70968	-0.942366
9334275	chr16:9334275:G:A	5.26168e-08	-1.49835e-10	-1.25307
9334297	chr16:9334297:C:A	3.34038e-08	-1.70744	-2.9698e-10
9334405	chr16:9334405:AC:A	5.961e-08	-1.49835e-10	-1.12829
9334499	chr16:9334499:C:T	5.34776e-08	-1.49835e-10	-1.23684
9334510	chr16:9334510:G:A	5.34959e-08	-1.49835e-10	-1.2365
9334640	chr16:9334640:C:T	3.50762e-08	-1.65858	-2.9698e-10
9335169	chr16:9335169:T:C	2.21975e-08	-1.70921	-0.406918
9335480	chr16:9335480:G:A	6.5431e-08	-1.49835e-10	-1.03511
9336059	chr16:9336059:A:G	2.35988e-08	-1.70712	-0.34779
9336346	chr16:9336346:A:G	7.30309e-08	-1.49835e-10	-0.925225
9336439	chr16:9336439:A:G	9.5035e-09	-1.68767	-1.27678
9336449	chr16:9336449:A:G	5.6771e-08	-1.49835e-10	-1.17708
9337273	chr16:9337273:C:G	3.23377e-07	-1.49835e-10	0.562711
9337317	chr16:9337317:T:G	4.47509e-08	-1.415	-2.9698e-10
9337355	chr16:9337355:G:A	5.85852e-08	-1.49835e-10	-1.14563
9337714	chr16:9337714:C:G	7.21429e-08	-1.49835e-10	-0.93746
9337794	chr16:9337794:T:A	3.65246e-07	-1.49835e-10	0.684464
9338148	chr16:9338148:C:T	9.57791e-09	-1.67966	-1.27699
9338246	chr16:9338246:T:C	5.91403e-08	-1.49835e-10	-1.1362
9338397	chr16:9338397:A:G	6.20682e-08	-1.49835e-10	-1.08787
9339325	chr16:9339325:C:T	7.77063e-08	-1.49835e-10	-0.863172
9339462	chr16:9339462:C:T	1.80642e-08	-1.52291	-0.799265
9339556	chr16:9339556:A:G	5.84403e-08	-1.49835e-10	-1.1481
9339600	chr16:9339600:A:G	1.14726e-08	-1.60881	-1.16733
9339612	chr16:9339612:C:G	5.86053e-08	-1.49835e-10	-1.14528
9340162	chr16:9340162:G:C	1.17044e-08	-1.50732	-1.24882
9340320	chr16:9340320:A:AT	5.9322e-08	-1.49835e-10	-1.13313
9340615	chr16:9340615:A:T	2.08715e-08	-1.59977	-0.577953
9340936	chr16:9340936:GC:G	1.26691e-08	-1.40183	-1.27511
9341102	chr16:9341102:G:A	1.65872e-08	-1.51603	-0.891452
9341345	chr16:9341345:G:A	6.00913e-08	-1.49835e-10	-1.12024
9341456	chr16:9341456:T:C	1.51044e-07	-1.49835e-10	-0.198537
9341580	chr16:9341580:CT:C	2.32413e-08	-1.55898	-0.511194
9341625	chr16:9341625:C:T	4.00351e-07	-1.49835e-10	0.776232
9342107	chr16:9342107:T:C	1.75374e-08	-1.70197	-0.649805
9342148	chr16:9342148:G:A	2.0768e-08	-1.60729	-0.575406
9342421	chr16:9342421:A:G	9.5883e-09	-1.68523	-1.27034
9343058	chr16:9343058:T:C	2.21102e-08	-1.50341	-0.616657
9343193	chr16:9343193:G:T	1.41084e-08	-1.58867	-0.980669
9343403	chr16:9343403:T:C	1.47572e-08	-1.70155	-0.822824
9343572	chr16:9343572:A:C	5.52768e-07	-1.49835e-10	1.09883
9343872	chr16:9343872:A:G	3.68379e-08	-1.60958	-2.9698e-10
9343876	chr16:9343876:G:A	3.50509e-08	-1.65931	-2.9698e-10
9343989	chr16:9343989:A:G	7.56462e-08	-1.49835e-10	-0.890041
9344250	chr16:9344250:A:G	1.23936e-08	-1.4225	-1.27643
9344506	chr16:9344506:G:C	1.6707e-08	-1.1419	-1.25838
9344815	chr16:9344815:A:T	5.71429e-08	-1.17055	-2.9698e-10
9344872	chr16:9344872:A:G	5.29395e-08	-1.49835e-10	-1.24696
9345045	chr16:9345045:T:C	7.38771e-08	-1.49835e-10	-0.913706
9345082	chr16:9345082:C:T	5.3578e-08	-1.49835e-10	-1.23497
9345689	chr16:9345689:C:G	1.6397e-07	-1.49835e-10	-0.116425
9346055	chr16:9346055:C:T	5.43514e-08	-1.69293	0.472289
9346318	chr16:9346318:TA:T	1.34485e-08	-1.57576	-1.04148
9346606	chr16:9346606:C:T	1.1702e-07	-1.49835e-10	-0.45376
9347162	chr16:9347162:A:G	5.45432e-08	-1.49835e-10	-1.21712
9347190	chr16:9347190:G:C	4.48806e-07	-1.49835e-10	0.890482
9347329	chr16:9347329:C:G	2.26276e-08	-1.39293	-0.704007
9347361	chr16:9347361:G:A	1.02502e-08	-1.69544	-1.19337
9347436	chr16:9347436:G:C	7.18731e-08	-1.49835e-10	-0.941206
9347855	chr16:9347855:A:G	5.71703e-08	-1.49835e-10	-1.17007
9347896	chr16:9347896:A:G	1.76003e-08	-1.07467	-1.27352
9348740	chr16:9348740:T:C	1.06225e-08	-1.60803	-1.2451
9348944	chr16:9348944:C:G	2.30836e-08	-1.31283	-0.764162
9349453	chr16:9349453:G:A	6.36527e-07	-1.49835e-10	1.23992
9349824	chr16:9349824:A:G	1.49182e-07	-1.49835e-10	-0.210943
9349844	chr16:9349844:C:T	5.3978e-08	-1.49835e-10	-1.22753
9350205	chr16:9350205:C:T	8.02626e-08	-1.49835e-10	-0.830805
9350236	chr16:9350236:G:A	1.9844e-08	-1.44325	-0.784952
9350617	chr16:9350617:G:A	5.60861e-08	-1.49835e-10	-1.18922
9350811	chr16:9350811:G:T	9.51165e-09	-1.69187	-1.27172
9350928	chr16:9350928:G:T	1.12573e-08	-1.64542	-1.14967
9350933	chr16:9350933:C:T	8.09813e-08	-1.49835e-10	-0.821889
9351730	chr16:9351730:C:T	1.88096e-08	-1.68255	-0.599191
9352605	chr16:9352605:A:G	1.25395e-08	-1.70988	-0.977347
9352882	chr16:9352882:G:A	1.36545e-08	-1.70537	-0.896672
9353219	chr16:9353219:T:C	1.20652e-08	-1.67271	-1.05308
9354254	chr16:9354254:C:T	1.69881e-08	-1.69355	-0.690047
9354406	chr16:9354406:A:G	7.31778e-08	-1.49835e-10	-0.923216
9354688	chr16:9354688:C:T	1.63378e-08	-1.14679	-1.27584
9354689	chr16:9354689:A:G	7.41905e-07	-1.49835e-10	1.39311
9354695	chr16:9354695:CATAAA:C	6.26576e-08	-1.49835e-10	-1.07842
9354829	chr16:9354829:T:C	3.43267e-08	-1.68018	-2.9698e-10
9355070	chr16:9355070:G:A	3.86246e-08	-1.56222	-2.9698e-10
9355105	chr16:9355105:A:G	1.93333e-07	-1.49835e-10	0.0483082
9355664	chr16:9355664:G:C	6.65727e-08	-1.49835e-10	-1.01781
9356264	chr16:9356264:G:A	1.28851e-08	-1.53897	-1.12107
9356266	chr16:9356266:A:G	1.90021e-08	-1.52637	-0.74519
9357400	chr16:9357400:C:A	3.05551e-08	-1.62188	-0.174699
9357412	chr16:9357412:C:T	5.7753e-08	-1.49835e-10	-1.15993
9357559	chr16:9357559:A:G	1.64474e-07	-1.49835e-10	-0.113359
9357853	chr16:9357853:C:A	6.03013e-08	-1.49835e-10	-1.11675
9358426	chr16:9358426:T:C	5.59562e-08	-1.49835e-10	-1.19154
9358434	chr16:9358434:T:C	1.293e-07	-1.49835e-10	-0.353976
9358839	chr16:9358839:C:T	5.3117e-08	-1.49835e-10	-1.24361
9358940	chr16:9358940:C:G	1.36562e-07	-1.49835e-10	-0.29933
9359065	chr16:9359065:A:G	6.01819e-08	-1.49835e-10	-1.11874
9359287	chr16:9359287:A:G	7.06278e-08	-0.0654643	-0.893221
9359631	chr16:9359631:G:T	4.80606e-08	-1.51547	0.171819
9359660	chr16:9359660:G:A	1.8017e-07	-1.49835e-10	-0.0222063
9359796	chr16:9359796:G:C	7.12716e-08	-1.49835e-10	-0.949611
9360430	chr16:9360430:A:G	2.14653e-07	-1.49835e-10	0.152916
9360588	chr16:9360588:C:T	3.56318e-08	-0.517043	-1.12583
9360601	chr16:9360601:A:G	1.0601e-08	-1.69867	-1.15649
9360727	chr16:9360727:A:T	5.63282e-08	-1.49835e-10	-1.18491
9360729	chr16:9360729:A:G	5.36849e-08	-1.49835e-10	-1.23298
9360871	chr16:9360871:A:G	2.81345e-07	-1.49835e-10	0.423472
9360960	chr16:9360960:T:A	4.01883e-07	-1.49835e-10	0.780053
9361036	chr16:9361036:T:C	2.93847e-07	-1.49835e-10	0.46695
9361068	chr16:9361068:A:T	2.82889e-07	-1.49835e-10	0.428947
9361183	chr16:9361183:C:T	5.39691e-08	-1.49835e-10	-1.2277
9361312	chr16:9361312:G:A	1.72226e-06	-1.49835e-10	2.23528
9361485	chr16:9361485:G:A	2.73068e-07	-1.49835e-10	0.393611
9361920	chr16:9361920:G:A	7.89465e-08	-1.49835e-10	-0.847338
9361965	chr16:9361965:T:C	5.5253e-08	-1.49835e-10	-1.20419
9362290	chr16:9362290:T:C	3.32128e-07	-1.49835e-10	0.589413
9362489	chr16:9362489:T:C	4.8311e-07	0.964137	-2.9698e-10
9362647	chr16:9362647:C:T	9.47549e-07	-1.49835e-10	1.63777
9362968	chr16:9362968:A:G	1.12541e-06	-1.49835e-10	1.80979
9363003	chr16:9363003:G:T	7.28513e-08	-1.49835e-10	-0.927688
9363287	chr16:9363287:C:T	8.80476e-07	-1.49835e-10	1.56435
9363473	chr16:9363473:G:C	5.61101e-08	-1.49835e-10	-1.18879
9363660	chr16:9363660:A:G	5.54787e-08	-1.49835e-10	-1.20011
9363743	chr16:9363743:C:T	1.27952e-08	-1.70135	-0.965691
9363896	chr16:9363896:G:T	5.13859e-08	-1.49835e-10	-1.27674
9363901	chr16:9363901:C:T	5.61314e-08	-1.49835e-10	-1.18841
9363906	chr16:9363906:A:G	5.61314e-08	-1.49835e-10	-1.18841
9364060	chr16:9364060:T:C	6.44887e-08	-1.49835e-10	-1.04962
9364107	chr16:9364107:C:G	2.13546e-06	-1.49835e-10	2.45033
9364283	chr16:9364283:A:C	8.75618e-07	-1.49835e-10	1.55882
9364428	chr16:9364428:A:G	5.13857e-08	-1.49835e-10	-1.27675
9364517	chr16:9364517:A:G	2.07439e-07	-1.49835e-10	0.118731
9364556	chr16:9364556:G:T	1.39138e-07	-1.49835e-10	-0.280643
9364580	chr16:9364580:G:C	2.11021e-06	-1.49835e-10	2.43843
9364612	chr16:9364612:G:A	1.82765e-07	-1.49835e-10	-0.00790834
9364791	chr16:9364791:A:G	2.82829e-06	-1.49835e-10	2.73132
9365298	chr16:9365298:G:T	8.61029e-07	-1.49835e-10	1.54202
9366329	chr16:9366329:C:T	2.46464e-08	-1.42767	-0.583809
9366732	chr16:9366732:C:T	6.57326e-08	-1.49835e-10	-1.03051
9367125	chr16:9367125:A:G	1.67746e-06	-1.49835e-10	2.20893
9367168	chr16:9367168:A:T	6.79159e-08	-1.49835e-10	-0.997839
9368094	chr16:9368094:T:C	1.29884e-08	-1.70176	-0.950288
9368148	chr16:9368148:C:T	4.76324e-08	-0.412965	-0.93963
9368200	chr16:9368200:C:T	4.20969e-08	-0.254877	-1.22126
9368309	chr16:9368309:A:G	1.27143e-07	-1.49835e-10	-0.370798
9368320	chr16:9368320:A:T	6.11958e-08	-1.49835e-10	-1.10203
9368353	chr16:9368353:T:C	3.02047e-08	-0.533277	-1.27483
9368604	chr16:9368604:T:C	7.07133e-08	-1.49835e-10	-0.957474
9368678	chr16:9368678:A:G	1.96516e-07	-1.49835e-10	0.0646364
9368756	chr16:9368756:A:G	8.0883e-08	-1.49835e-10	-0.823104
9368782	chr16:9368782:TCA:T	1.94047e-07	-1.49835e-10	0.0519905
9368952	chr16:9368952:A:G	5.35828e-08	-1.49835e-10	-1.23488
9369099	chr16:9369099:A:G	3.43783e-08	-0.405868	-1.27281
9369270	chr16:9369270:T:TC	6.39193e-08	-1.49835e-10	-1.05849
9369394	chr16:9369394:G:A	2.51088e-07	-1.49835e-10	0.309696
9369515	chr16:9369515:G:A	1.71943e-07	-1.49835e-10	-0.0689449
9369530	chr16:9369530:T:C	4.33353e-08	-0.67462	-0.77252
9369960	chr16:9369960:T:A	1.98327e-07	-1.49835e-10	0.073811
9370130	chr16:9370130:C:G	8.98188e-08	-1.49835e-10	-0.718314
9370542	chr16:9370542:A:G	1.64949e-07	-1.49835e-10	-0.110471
9370619	chr16:9370619:G:C	2.87642e-08	-0.622638	-1.23434
9370881	chr16:9370881:C:T	1.62779e-07	-1.49835e-10	-0.123713
9371113	chr16:9371113:C:T	3.09891e-08	-0.591387	-1.19109
9371175	chr16:9371175:A:G	4.87791e-08	-1.32881	-2.9698e-10
9371459	chr16:9371459:A:G	1.65912e-07	-1.49835e-10	-0.104652
9371511	chr16:9371511:G:A	7.42474e-08	-1.49835e-10	-0.908706
9371525	chr16:9371525:G:A	1.22026e-08	-1.58905	-1.1254
9371573	chr16:9371573:A:G	1.27243e-08	-1.60314	-1.06945
9371594	chr16:9371594:GA:G	1.53235e-07	-1.49835e-10	-0.184134
9371953	chr16:9371953:T:G	1.3364e-08	-1.60311	-1.02044
9372305	chr16:9372305:C:T	1.2209e-08	-1.60685	-1.10709
9372495	chr16:9372495:C:T	6.0144e-08	-1.49835e-10	-1.11937
9372575	chr16:9372575:C:T	1.23186e-08	-1.70853	-0.996466
9372633	chr16:9372633:G:A	1.19145e-08	-1.64065	-1.09771
9373139	chr16:9373139:G:C	1.40662e-07	-1.49835e-10	-0.269747
9373477	chr16:9373477:A:G	5.31448e-08	-1.49835e-10	-1.24309
9374297	chr16:9374297:T:C	2.27984e-08	-1.40674	-0.682679
9375368	chr16:9375368:C:G	2.11984e-08	-0.959787	-1.20239
9375392	chr16:9375392:A:G	2.32842e-07	-1.49835e-10	0.234253
9375435	chr16:9375435:G:A	6.0216e-08	-1.49835e-10	-1.11817
9375895	chr16:9375895:T:C	1.82879e-08	-1.03593	-1.27393
9376050	chr16:9376050:T:A	9.53587e-09	-1.68822	-1.27283
9376054	chr16:9376054:G:A	5.85842e-08	-1.49835e-10	-1.14564
9376074	chr16:9376074:T:C	2.79789e-08	-1.63565	-0.249005
9376763	chr16:9376763:T:C	1.17806e-08	-1.54267	-1.20698
9377030	chr16:9377030:A:C	1.45977e-08	-1.42399	-1.11126
9377587	chr16:9377587:G:A	1.31724e-07	-1.49835e-10	-0.335402
9377897	chr16:9377897:T:C	2.82751e-08	-1.32886	-0.545269
9378667	chr16:9378667:T:C	1.10645e-07	-1.49835e-10	-0.509781
9378847	chr16:9378847:G:A	5.42073e-08	-1.49835e-10	-1.22329
9378956	chr16:9378956:A:G	2.46343e-08	-1.70575	-0.306217
9379171	chr16:9379171:A:G	2.39431e-08	-0.810604	-1.22983
9379464	chr16:9379464:A:G	2.14433e-08	-0.898162	-1.25253
9379553	chr16:9379553:A:C	7.11761e-08	-1.49835e-10	-0.950951
9380199	chr16:9380199:A:G	2.10668e-08	-1.19853	-0.96988
9380546	chr16:9380546:A:G	5.3307e-08	-1.49835e-10	-1.24004
9380565	chr16:9380565:C:G	5.88502e-08	-1.49835e-10	-1.14111
9380680	chr16:9380680:C:T	1.55171e-08	-1.55376	-0.920409
9380692	chr16:9380692:T:G	1.30576e-08	-1.62663	-1.02011
9381075	chr16:9381075:A:G	5.65819e-08	-1.49835e-10	-1.18042
9381910	chr16:9381910:C:T	2.74462e-08	-1.46183	-0.442053
9382362	chr16:9382362:A:C	9.69828e-09	-1.70888	-1.23528
9382475	chr16:9382475:A:G	9.76836e-09	-1.66098	-1.27598
9382483	chr16:9382483:A:G	1.60493e-07	-1.49835e-10	-0.137857
9382488	chr16:9382488:G:C	9.83718e-09	-1.70993	-1.22001
9382766	chr16:9382766:C:CT	5.7226e-08	-1.49835e-10	-1.1691
9382853	chr16:9382853:G:T	1.80667e-08	-1.21165	-1.11039
9382944	chr16:9382944:G:T	5.14203e-08	-1.49835e-10	-1.27608
9383166	chr16:9383166:C:G	2.25671e-07	-1.49835e-10	0.202969
9383320	chr16:9383320:G:T	9.29088e-08	-1.27877	0.594281
9383476	chr16:9383476:T:C	1.25415e-07	-0.384478	-2.9698e-10
9383482	chr16:9383482:G:A	1.63425e-08	-1.43102	-0.991316
9383590	chr16:9383590:A:G	1.08414e-08	-1.56526	-1.26747
9383906	chr16:9383906:G:C	9.91928e-09	-1.70178	-1.21985
9384159	chr16:9384159:A:G	8.68636e-08	-0.751769	-2.9698e-10
9384364	chr16:9384364:T:C	2.34367e-07	-1.49835e-10	0.240781
9384520	chr16:9384520:T:C	3.71395e-08	-1.60143	-2.9698e-10
9384521	chr16:9384521:C:G	1.0779e-08	-1.65784	-1.18066
9385287	chr16:9385287:C:T	7.72091e-07	-1.49835e-10	1.43299
9385414	chr16:9385414:T:C	5.50105e-08	-1.49835e-10	-1.20858
9385531	chr16:9385531:A:G	5.13752e-08	-1.49835e-10	-1.27695
9385668	chr16:9385668:G:A	7.08886e-08	-1.49835e-10	-0.954999
9386109	chr16:9386109:A:G	6.60211e-08	-0.666218	-0.359916
9386516	chr16:9386516:T:A	2.80996e-07	-1.49835e-10	0.422232
9386764	chr16:9386764:C:T	5.51348e-08	-1.49835e-10	-1.20633
9386811	chr16:9386811:C:T	1.28844e-07	-1.49835e-10	-0.357504
9386842	chr16:9386842:G:A	6.0829e-08	-1.49835e-10	-1.10804
9387003	chr16:9387003:AC:A	3.12167e-07	-1.49835e-10	0.527431
9387084	chr16:9387084:AG:A	1.49391e-08	-1.68441	-0.827714
9387094	chr16:9387094:C:G	2.11337e-07	-1.49835e-10	0.137344
9387179	chr16:9387179:T:C	3.72969e-08	-0.321581	-1.27562
9387356	chr16:9387356:G:A	5.38279e-08	-1.49835e-10	-1.23032
9387586	chr16:9387586:T:C	5.85465e-08	-1.49835e-10	-1.14629
9387851	chr16:9387851:G:A	8.99745e-08	-0.822647	0.106065
9387931	chr16:9387931:A:C	5.73641e-08	-1.49835e-10	-1.16669
9388025	chr16:9388025:G:A	5.68153e-08	-1.49835e-10	-1.1763
9388056	chr16:9388056:T:G	5.4503e-08	-1.49835e-10	-1.21785
9388253	chr16:9388253:C:T	5.14783e-08	-1.49835e-10	-1.27495
9388261	chr16:9388261:C:G	8.72879e-08	-1.69848	0.951587
9388472	chr16:9388472:C:T	6.42612e-08	-1.49835e-10	-1.05315
9388916	chr16:9388916:A:G	2.69519e-07	-1.49835e-10	0.380529
9389086	chr16:9389086:G:A	2.40054e-08	-1.70776	-0.330069
9389384	chr16:9389384:A:C	5.13961e-08	-1.49835e-10	-1.27655
9389398	chr16:9389398:T:C	5.57842e-08	-1.49835e-10	-1.19462
9389453	chr16:9389453:T:C	7.56607e-08	-1.49835e-10	-0.889849
9390111	chr16:9390111:A:T	5.15719e-07	-0.498705	1.52816
9390192	chr16:9390192:G:T	1.41822e-07	-1.49835e-10	-0.261535
9390284	chr16:9390284:T:G	6.02547e-08	-1.49835e-10	-1.11753
9390589	chr16:9390589:A:G	3.39266e-08	-1.69191	-2.9698e-10
9391022	chr16:9391022:T:C	5.13816e-08	-1.49835e-10	-1.27683
9391179	chr16:9391179:G:A	1.22781e-06	2.81126	-0.914373
9391289	chr16:9391289:A:G	5.43627e-08	-1.49835e-10	-1.22043
9391339	chr16:9391339:A:G	1.01458e-07	-1.49835e-10	-0.596462
9391391	chr16:9391391:C:T	6.83778e-08	-1.13781	0.14675
9391576	chr16:9391576:T:G	7.35774e-08	-1.49835e-10	-0.91777
9392137	chr16:9392137:T:C	5.13896e-08	-1.49835e-10	-1.27667
9392293	chr16:9392293:C:T	5.24141e-08	-1.49835e-10	-1.25693
9392387	chr16:9392387:T:G	5.52242e-06	2.81267	0.587791
9392667	chr16:9392667:T:G	2.16818e-07	-1.49835e-10	0.162948
9393137	chr16:9393137:A:G	2.56569e-07	-1.49835e-10	0.331291
9393365	chr16:9393365:A:T	5.19704e-08	-0.733706	-0.531728
9393439	chr16:9393439:AAT:A	2.87086e-08	-0.677753	-1.18116
9393541	chr16:9393541:T:C	6.32837e-08	-1.49835e-10	-1.06848
9393546	chr16:9393546:T:C	1.02505e-07	-1.49835e-10	-0.586192
9393666	chr16:9393666:A:G	7.19017e-08	-1.49835e-10	-0.940808
9393691	chr16:9393691:G:A	9.90092e-08	-0.620896	-2.9698e-10
9393769	chr16:9393769:T:C	5.50135e-08	-0.680451	-0.528079
9394784	chr16:9394784:C:T	2.07224e-08	-1.46465	-0.720243
9395190	chr16:9395190:C:T	5.43095e-06	3.94204	-0.558278
9395318	chr16:9395318:C:G	1.08468e-07	-1.49835e-10	-0.529655
9395354	chr16:9395354:T:C	4.60839e-08	-0.890113	-0.49553
9395440	chr16:9395440:T:A	4.73715e-08	-0.902653	-0.455434
9395754	chr16:9395754:C:A	5.1656e-08	-1.49835e-10	-1.2715
9395833	chr16:9395833:AG:A	1.24993e-08	-1.64819	-1.04224
9395939	chr16:9395939:T:G	1.34853e-07	-1.49835e-10	-0.311921
9396541	chr16:9396541:A:G	3.36329e-08	-1.7006	-2.9698e-10
9396610	chr16:9396610:T:G	8.57127e-08	-0.765107	-2.9698e-10
9396612	chr16:9396612:AACAG:GACAG	5.13771e-08	-1.49835e-10	-1.27692
9396624	chr16:9396624:A:G	6.83541e-08	-1.49835e-10	-0.991407
9397000	chr16:9397000:T:C	1.28218e-07	-1.49835e-10	-0.362375
9397390	chr16:9397390:C:T	3.75153e-08	-1.59136	-2.9698e-10
9397456	chr16:9397456:C:G	1.15784e-07	-1.49835e-10	-0.464381
9397564	chr16:9397564:T:A	8.62713e-08	-1.49835e-10	-0.758611
9398536	chr16:9398536:T:C	6.52066e-08	-0.825981	-0.212567
9398589	chr16:9398589:C:T	1.05596e-07	0.667759	-1.22425
9399072	chr16:9399072:T:C	1.66713e-07	-0.0998322	-2.9698e-10
9399932	chr16:9399932:A:T	7.76347e-08	-1.49835e-10	-0.864093
9400030	chr16:9400030:A:G	7.63204e-08	-1.49835e-10	-0.881168
9400841	chr16:9400841:A:G	8.92451e-08	0.453351	-1.17807
9400902	chr16:9400902:C:T	5.26893e-08	-1.49835e-10	-1.2517
9401077	chr16:9401077:G:T	5.28487e-08	-1.49835e-10	-1.24867
9401737	chr16:9401737:A:G	2.51066e-08	-1.32671	-0.666267
9401753	chr16:9401753:G:T	1.48453e-07	-0.215839	-2.9698e-10
9402086	chr16:9402086:G:C	9.39422e-08	0.5492	-1.22263
9402221	chr16:9402221:C:T	4.839e-08	-1.33681	-2.9698e-10
9402244	chr16:9402244:A:G	5.11087e-08	-0.0314973	-1.25066
9402329	chr16:9402329:A:G	7.83584e-07	1.93375	-0.485984
9402442	chr16:9402442:A:G	1.123e-07	-1.49835e-10	-0.494931
9402482	chr16:9402482:T:G	2.79205e-08	-0.663138	-1.22361
9402803	chr16:9402803:A:C	6.89279e-08	0.0819753	-1.06502
9402986	chr16:9402986:T:G	9.73833e-08	0.54859	-1.18604
9403326	chr16:9403326:C:T	9.32987e-08	-1.49835e-10	-0.680302
9403451	chr16:9403451:G:A	7.39561e-07	0.0127831	1.37717
9403534	chr16:9403534:G:A	5.14727e-08	-1.49835e-10	-1.27506
9403797	chr16:9403797:A:G	9.70194e-08	-1.49835e-10	-0.641197
9403814	chr16:9403814:A:G	6.50944e-08	-1.04027	-2.9698e-10
9403863	chr16:9403863:C:A	7.83641e-08	0.325579	-1.18032
9403971	chr16:9403971:A:G	8.72404e-08	0.409251	-1.15669
9404245	chr16:9404245:C:T	1.82261e-07	-0.0106702	-2.9698e-10
9404350	chr16:9404350:C:T	5.13759e-08	-1.49835e-10	-1.27694
9404660	chr16:9404660:A:C	1.27562e-07	-1.49835e-10	-0.367508
9404756	chr16:9404756:AAG:A	5.15564e-08	-1.49835e-10	-1.27343
9404850	chr16:9404850:T:C	5.18677e-08	-1.49835e-10	-1.26741
9405271	chr16:9405271:T:G	1.33027e-07	-1.49835e-10	-0.325559
9405493	chr16:9405493:T:C	1.69413e-07	0.80926	-0.893026
9405741	chr16:9405741:TACTC:T	6.64696e-08	-1.49835e-10	-1.01936
9405965	chr16:9405965:A:G	4.22746e-08	-0.403102	-1.06882
9406053	chr16:9406053:C:G	6.32806e-06	4.73116	-1.19452
9406140	chr16:9406140:A:G	6.1228e-08	-1.49835e-10	-1.1015
9406220	chr16:9406220:A:G	1.23816e-07	-1.49835e-10	-0.397312
9406229	chr16:9406229:T:A	5.49257e-08	-0.273578	-0.936548
9406377	chr16:9406377:T:C	5.70731e-08	-0.274488	-0.897287
9406552	chr16:9406552:G:A	5.01054e-07	-0.000252235	1.00086
9406600	chr16:9406600:G:A	1.79358e-07	-0.0267238	-2.9698e-10
9406652	chr16:9406652:C:T	1.42207e-05	3.52925	0.8171
9406925	chr16:9406925:A:G	8.23957e-08	0.333461	-1.13803
9407044	chr16:9407044:C:T	9.92823e-08	0.568802	-1.18694
9407179	chr16:9407179:T:C	5.43324e-08	-1.49835e-10	-1.22099
9407438	chr16:9407438:C:G	5.43614e-08	-1.49835e-10	-1.22045
9407776	chr16:9407776:TGA:T	8.01589e-08	0.134503	-0.966601
9407792	chr16:9407792:G:C	3.80968e-08	-0.788703	-0.787273
9407874	chr16:9407874:C:T	5.82701e-08	-1.49835e-10	-1.15102
9408424	chr16:9408424:A:G	6.30498e-07	1.71179	-0.48139
9408963	chr16:9408963:G:A	5.16274e-08	-1.49835e-10	-1.27206
9409091	chr16:9409091:T:C	2.47576e-07	0.295609	-2.9698e-10
9409100	chr16:9409100:T:C	1.41633e-07	-1.49835e-10	-0.262869
9409425	chr16:9409425:GTTTA:G	7.04805e-08	-1.49835e-10	-0.960772
9409720	chr16:9409720:A:G	9.89123e-08	-1.49835e-10	-0.621875
9409816	chr16:9409816:G:A	3.33158e-08	-1.71008	-2.9698e-10
9411241	chr16:9411241:G:A	4.47265e-08	-0.168709	-1.24683
9411355	chr16:9411355:C:T	5.20644e-08	-1.49835e-10	-1.26363
9411670	chr16:9411670:T:C	1.64989e-07	-1.49835e-10	-0.11023
9411671	chr16:9411671:ACTCTTT:A	5.2181e-08	-1.49835e-10	-1.26139
9411774	chr16:9411774:G:A	1.20562e-08	-1.48485	-1.24168
9412074	chr16:9412074:T:C	5.57548e-08	-1.49835e-10	-1.19514
9412247	chr16:9412247:C:T	3.42513e-08	-1.68238	-2.9698e-10
9412291	chr16:9412291:G:A	4.10905e-08	-1.16775	-0.332582
9412435	chr16:9412435:C:T	5.80816e-08	-1.49835e-10	-1.15426
9413019	chr16:9413019:C:T	5.15763e-08	-1.49835e-10	-1.27304
9413079	chr16:9413079:C:T	1.70625e-08	-1.12608	-1.25315
9413108	chr16:9413108:G:T	5.4975e-08	-1.49835e-10	-1.20923
9413131	chr16:9413131:C:T	5.18936e-08	-1.49835e-10	-1.26691
9413211	chr16:9413211:T:C	5.44089e-08	-1.49835e-10	-1.21958
9413361	chr16:9413361:TA:T	1.30149e-07	-0.507465	0.160035
9413596	chr16:9413596:C:G	5.14692e-08	-1.49835e-10	-1.27513
9413744	chr16:9413744:T:A	1.17664e-07	0.464428	-0.912701
9413756	chr16:9413756:T:C	1.45823e-07	0.857486	-1.0912
9413807	chr16:9413807:A:T	5.48862e-08	-1.49835e-10	-1.21085
9414190	chr16:9414190:C:T	1.07619e-08	-1.63853	-1.20156
9414241	chr16:9414241:T:C	4.55765e-07	1.93254	-1.02667
9414864	chr16:9414864:C:T	1.4939e-07	0.938978	-1.14853
9415027	chr16:9415027:C:A	5.17497e-08	-1.49835e-10	-1.26969
9415340	chr16:9415340:C:T	1.31599e-08	-1.40517	-1.23376
9415993	chr16:9415993:A:G	8.21073e-08	-0.732002	-0.0760787
9416061	chr16:9416061:G:A	5.79507e-08	-1.15652	-2.9698e-10
9416293	chr16:9416293:A:T	9.98294e-08	-1.49835e-10	-0.612646
9416304	chr16:9416304:T:C	1.31154e-08	-1.61667	-1.02565
9416452	chr16:9416452:G:T	5.32283e-08	-1.49835e-10	-1.24152
9416902	chr16:9416902:G:T	1.08005e-08	-1.56133	-1.27518
9417018	chr16:9417018:C:T	5.52188e-08	-1.49835e-10	-1.2048
9417309	chr16:9417309:A:G	6.78464e-08	-1.49835e-10	-0.998861
9417845	chr16:9417845:C:A	2.41434e-08	-1.13161	-0.900486
9418097	chr16:9418097:A:G	7.99182e-08	-1.49835e-10	-0.835105
9418134	chr16:9418134:G:A	5.53867e-08	-1.49835e-10	-1.20177
9418361	chr16:9418361:G:A	2.32759e-07	-1.03214	1.26603
9418403	chr16:9418403:T:C	1.17971e-07	0.674576	-1.12025
9418578	chr16:9418578:G:A	5.13734e-08	-1.49835e-10	-1.27699
9418805	chr16:9418805:C:A	1.07125e-08	-1.60613	-1.23857
9419700	chr16:9419700:C:T	1.26524e-07	-1.49835e-10	-0.375673
9419900	chr16:9419900:T:G	3.34847e-07	-1.49835e-10	0.597565
9419930	chr16:9419930:T:G	1.18043e-08	-1.4709	-1.27675
9420061	chr16:9420061:GA:G	5.59324e-08	0.0391024	-1.23107
9420212	chr16:9420212:A:G	1.2124e-08	-1.44529	-1.27563
9420218	chr16:9420218:G:A	9.8841e-09	-1.70015	-1.22503
9420260	chr16:9420260:C:T	1.57218e-07	-1.49835e-10	-0.158474
9420461	chr16:9420461:C:G	1.44015e-07	-1.10375	0.857553
9420748	chr16:9420748:T:G	1.21027e-08	-1.52151	-1.20116
9420801	chr16:9420801:G:A	7.1866e-08	-1.20041	0.259104
9420810	chr16:9420810:C:A	5.25774e-08	-1.49835e-10	-1.25382
9420850	chr16:9420850:C:T	5.86555e-08	-1.24832	0.103893
9421272	chr16:9421272:T:G	5.2353e-08	-1.49835e-10	-1.2581
9421344	chr16:9421344:T:G	5.34034e-08	-1.49835e-10	-1.23823
9421373	chr16:9421373:C:T	5.17006e-08	-1.27064	-2.9698e-10
9421471	chr16:9421471:C:T	3.60309e-07	-1.49835e-10	0.670854
9421581	chr16:9421581:A:G	6.63924e-08	-1.39774	0.377216
9421821	chr16:9421821:T:C	4.56211e-07	2.10974	-1.20289
9421910	chr16:9421910:G:A	3.58751e-08	-1.63606	-2.9698e-10
9422013	chr16:9422013:T:A	2.62182e-07	1.62959	-1.27666
9422070	chr16:9422070:A:G	4.68357e-08	-1.36946	-2.9698e-10
9422233	chr16:9422233:T:C	2.14329e-07	0.467401	-0.315997
9422255	chr16:9422255:C:G	4.8403e-07	1.35468	-0.388643
9422358	chr16:9422358:T:C	4.57126e-07	2.1678	-1.25895
9422359	chr16:9422359:A:G	3.98342e-07	2.03818	-1.26698
9422709	chr16:9422709:T:C	2.98182e-07	1.65432	-1.17272
9422783	chr16:9422783:C:T	4.09035e-07	2.07296	-1.27527
9422790	chr16:9422790:C:T	1.90058e-07	0.52296	-0.49174
9422914	chr16:9422914:C:T	6.27896e-08	-1.49835e-10	-1.07632
9423135	chr16:9423135:A:G	1.63098e-07	0.287417	-0.409175
9423171	chr16:9423171:A:G	6.68035e-08	-1.49835e-10	-1.01435
9423266	chr16:9423266:A:G	5.44125e-08	-1.49835e-10	-1.21951
9423318	chr16:9423318:A:G	5.41034e-08	-1.49835e-10	-1.22521
9423540	chr16:9423540:A:G	5.43288e-08	-1.49835e-10	-1.22105
9423578	chr16:9423578:G:T	1.54078e-07	-1.49835e-10	-0.178649
9423597	chr16:9423597:C:T	6.31886e-08	-1.30624	0.236253
9423616	chr16:9423616:A:G	5.41439e-08	-1.49835e-10	-1.22446
9423702	chr16:9423702:CTGTT:C	3.36848e-08	-1.69906	-2.9698e-10
9424212	chr16:9424212:C:G	8.79297e-08	-1.49835e-10	-0.739571
9424275	chr16:9424275:G:T	5.27785e-08	-1.49835e-10	-1.25001
9424292	chr16:9424292:C:T	1.87523e-08	-1.5273	-0.757496
9424294	chr16:9424294:C:T	2.1559e-07	1.42156	-1.26429
9424514	chr16:9424514:T:C	1.59358e-07	0.620464	-0.765416
9424595	chr16:9424595:A:G	6.44816e-08	-1.49835e-10	-1.04973
9424636	chr16:9424636:T:C	1.48853e-07	0.219842	-0.43299
9424817	chr16:9424817:C:T	2.23829e-08	-0.842031	-1.26578
9424947	chr16:9424947:G:T	5.34596e-08	-1.23718	-2.9698e-10
9425216	chr16:9425216:GAGAA:G	1.7653e-07	-1.36258	1.31997
9425333	chr16:9425333:A:G	5.91206e-08	-1.49835e-10	-1.13653
9425368	chr16:9425368:A:G	1.18836e-07	0.2666	-0.704967
9425561	chr16:9425561:T:C	7.34442e-08	-1.49835e-10	-0.919583
9425751	chr16:9425751:G:A	9.40045e-08	0.603588	-1.27635
9425951	chr16:9425951:A:G	9.99106e-08	-1.49835e-10	-0.611832
9425978	chr16:9425978:C:G	1.86751e-08	-1.32252	-0.966392
9426318	chr16:9426318:A:G	5.22032e-08	-1.49835e-10	-1.26096
9426498	chr16:9426498:G:A	8.65988e-08	-1.49835e-10	-0.754822
9426832	chr16:9426832:A:G	5.99599e-08	-1.49835e-10	-1.12243
9427377	chr16:9427377:G:A	1.51001e-08	-1.47669	-1.02471
9427519	chr16:9427519:A:G	5.31079e-08	-1.49835e-10	-1.24378
9427628	chr16:9427628:C:T	5.44566e-08	-1.49835e-10	-1.2187
9428063	chr16:9428063:A:G	1.95891e-07	0.0614491	-2.9698e-10
9428195	chr16:9428195:C:A	1.44739e-08	-1.31101	-1.23276
9428403	chr16:9428403:C:G	1.62688e-08	-1.20265	-1.22421
9428484	chr16:9428484:C:T	5.46227e-08	-1.49835e-10	-1.21566
9428732	chr16:9428732:G:C	2.63922e-07	1.32521	-0.965669
9428803	chr16:9428803:A:G	4.36728e-08	-1.57488	0.135494
9428922	chr16:9428922:T:G	5.56667e-08	-1.49835e-10	-1.19673
9429037	chr16:9429037:T:G	1.14928e-08	-1.53781	-1.23657
9429338	chr16:9429338:T:C	5.52992e-08	-1.49835e-10	-1.20335
9429360	chr16:9429360:C:T	2.59946e-08	-0.702373	-1.25585
9429485	chr16:9429485:C:T	5.54574e-08	-1.49835e-10	-1.20049
9429717	chr16:9429717:C:T	1.43932e-08	-1.45543	-1.09392
9429946	chr16:9429946:T:G	1.73873e-08	-1.36778	-0.99259
9429973	chr16:9429973:C:T	6.63005e-08	-1.49835e-10	-1.02191
9429981	chr16:9429981:C:T	1.85419e-08	-1.47386	-0.822217
9430010	chr16:9430010:T:C	5.14711e-08	-1.49835e-10	-1.27509
9430092	chr16:9430092:G:C	1.18791e-07	-1.5238	1.08506
9430168	chr16:9430168:G:A	1.59309e-08	-1.31695	-1.13089
9430254	chr16:9430254:C:A	1.42864e-08	-1.44196	-1.11484
9430904	chr16:9430904:A:G	6.02412e-08	-1.49835e-10	-1.11775
9430969	chr16:9430969:A:T	3.17544e-08	-1.61772	-0.140358
9430979	chr16:9430979:G:A	1.45598e-08	-1.44338	-1.09446
9431024	chr16:9431024:A:G	6.04031e-08	-1.49835e-10	-1.11507
9431199	chr16:9431199:C:T	1.48247e-08	-1.42805	-1.09176
9431261	chr16:9431261:C:T	5.27293e-08	-1.49835e-10	-1.25094
9431350	chr16:9431350:C:T	1.52681e-08	-1.40952	-1.08082
9431557	chr16:9431557:C:A	1.46762e-08	-1.43431	-1.09558
9431797	chr16:9431797:G:A	1.47353e-08	-1.45588	-1.06998
9432103	chr16:9432103:G:A	7.72445e-08	-1.49835e-10	-0.869133
9432300	chr16:9432300:G:C	3.78323e-07	-1.49835e-10	0.71964
9433129	chr16:9433129:C:T	2.37981e-08	-0.989021	-1.05748
9433155	chr16:9433155:ATCT:A	5.33982e-08	-1.49835e-10	-1.23833
9433378	chr16:9433378:TA:T	2.04557e-07	0.108665	-0.00392708
9433587	chr16:9433587:T:C	8.91419e-08	-1.49835e-10	-0.725879
9433621	chr16:9433621:A:G	4.74038e-07	2.13264	-1.18746
9433654	chr16:9433654:A:T	1.91084e-07	0.592769	-0.556166
9433673	chr16:9433673:A:T	5.70184e-08	-1.49835e-10	-1.17273
9433933	chr16:9433933:T:C	5.2418e-08	-1.49835e-10	-1.25686
9434420	chr16:9434420:A:G	2.22774e-08	-0.982273	-1.13026
9435089	chr16:9435089:G:A	2.50254e-08	-0.894879	-1.10134
9436613	chr16:9436613:T:G	6.38848e-08	-1.49835e-10	-1.05903
9437084	chr16:9437084:G:A	4.79208e-08	-1.28287	-0.0636922
9437201	chr16:9437201:AAAAG:A	6.50385e-08	-1.49835e-10	-1.04113
9437421	chr16:9437421:C:T	3.34674e-08	-1.70554	-2.9698e-10
9437550	chr16:9437550:G:A	5.76196e-08	-1.37782	0.215576
9437611	chr16:9437611:C:T	4.5315e-08	-1.40247	-2.9698e-10
9437639	chr16:9437639:A:G	4.85699e-08	-1.41224	0.0791404
9437782	chr16:9437782:C:T	2.81148e-08	-0.603066	-1.27675
9437830	chr16:9437830:G:A	2.7264e-08	-0.634227	-1.27631
9438061	chr16:9438061:C:T	2.14569e-08	-0.932651	-1.21741
9438271	chr16:9438271:G:T	3.96347e-08	-1.5364	-2.9698e-10
9438792	chr16:9438792:G:T	7.92213e-08	-1.49835e-10	-0.843864
9439121	chr16:9439121:C:T	2.37377e-07	0.891913	-0.63837
9439797	chr16:9439797:G:A	4.02822e-08	-1.52605	0.00584989
9440208	chr16:9440208:A:G	8.27286e-08	-1.49835e-10	-0.800543
9440342	chr16:9440342:G:A	2.64228e-08	-0.706226	-1.23565
9440508	chr16:9440508:C:G	5.82869e-08	-1.49835e-10	-1.15073
9440548	chr16:9440548:C:A	2.73582e-08	-0.635347	-1.27174
9440775	chr16:9440775:A:AC	5.28748e-08	-1.49835e-10	-1.24818
9440802	chr16:9440802:G:C	5.17677e-08	0.00222178	-1.27156
9440947	chr16:9440947:G:T	7.14675e-08	-1.49835e-10	-0.946866
9441524	chr16:9441524:A:C	1.5329e-08	-1.56089	-0.925471
9441661	chr16:9441661:G:T	3.70957e-07	0.723714	-0.0237369
9441858	chr16:9441858:C:T	2.94549e-08	-0.777262	-1.05599
9442254	chr16:9442254:GCA:G	3.32058e-07	0.818051	-0.22885
9442321	chr16:9442321:G:A	5.2488e-08	-1.49835e-10	-1.25552
9442386	chr16:9442386:C:T	2.9462e-08	-0.855293	-0.977715
9442614	chr16:9442614:G:A	3.13658e-08	-0.756952	-1.01344
9442770	chr16:9442770:C:T	3.35535e-08	-1.70297	-2.9698e-10
9442774	chr16:9442774:A:G	3.03683e-08	-0.8419	-0.96081
9442990	chr16:9442990:G:C	2.62562e-07	1.51052	-1.15614
9443364	chr16:9443364:C:T	3.01313e-08	-0.53721	-1.27334
9443469	chr16:9443469:A:T	2.65179e-08	-0.833445	-1.10484
9443508	chr16:9443508:C:T	2.55604e-08	-0.987775	-0.98729
9443528	chr16:9443528:G:A	2.94164e-08	-0.866951	-0.967607
9443826	chr16:9443826:C:T	2.96806e-08	-0.758728	-1.06689
9444000	chr16:9444000:C:T	5.19852e-08	-1.49835e-10	-1.26515
9444023	chr16:9444023:T:G	2.58004e-08	-0.931196	-1.03452
9444120	chr16:9444120:C:T	5.22489e-08	-1.49835e-10	-1.26009
9444402	chr16:9444402:T:C	2.3331e-08	-0.933054	-1.13327
9444809	chr16:9444809:A:C	8.03147e-08	-0.830156	-2.9698e-10
9444828	chr16:9444828:G:T	2.32485e-08	-0.831463	-1.23841
9444870	chr16:9444870:G:C	6.10486e-08	-1.49835e-10	-1.10444
9445441	chr16:9445441:C:T	5.1807e-08	-1.26858	-2.9698e-10
9445442	chr16:9445442:A:G	5.88601e-08	-1.49835e-10	-1.14094
9445514	chr16:9445514:A:G	3.34067e-08	-1.70735	-2.9698e-10
9445576	chr16:9445576:G:A	2.22822e-08	-0.951268	-1.16105
9445704	chr16:9445704:A:G	7.33948e-08	-1.49835e-10	-0.920255
9445729	chr16:9445729:G:A	2.27749e-08	-0.960432	-1.13002
9446048	chr16:9446048:G:C	1.80179e-07	-1.49835e-10	-0.0221584
9446051	chr16:9446051:A:G	7.82068e-08	-1.49835e-10	-0.856752
9446244	chr16:9446244:T:C	2.36099e-08	-1.37005	-0.684389
9446382	chr16:9446382:A:T	7.97684e-08	-1.49835e-10	-0.83698
9446905	chr16:9446905:G:A	1.2921e-08	-1.38183	-1.27543
9446981	chr16:9446981:A:G	1.4562e-07	-1.49835e-10	-0.235105
9447191	chr16:9447191:A:G	5.73738e-08	-1.49835e-10	-1.16652
9447226	chr16:9447226:G:A	5.22477e-08	-1.49835e-10	-1.26011
9447519	chr16:9447519:A:T	1.26393e-07	-1.49835e-10	-0.376713
9447739	chr16:9447739:G:A	1.25751e-07	-1.49835e-10	-0.381806
9447860	chr16:9447860:A:G	1.83012e-08	-1.33929	-0.969849
9448403	chr16:9448403:A:G	9.7138e-08	-0.128586	-0.511389
9448404	chr16:9448404:C:A	1.18248e-07	-1.49835e-10	-0.443324
9448433	chr16:9448433:C:T	1.13824e-07	-1.49835e-10	-0.481451
9448451	chr16:9448451:G:C	2.1565e-08	-0.86834	-1.2767
9448760	chr16:9448760:A:G	5.15e-08	-1.49835e-10	-1.27453
9448893	chr16:9448893:A:G	7.13797e-08	-1.49835e-10	-0.948095
9449582	chr16:9449582:G:A	6.00169e-08	-1.12148	-2.9698e-10
9449961	chr16:9449961:C:T	4.53345e-08	-1.40204	-2.9698e-10
9450476	chr16:9450476:G:A	3.55996e-07	1.92332	-1.26451
9450534	chr16:9450534:A:G	7.01661e-08	-1.49835e-10	-0.965243
9450666	chr16:9450666:T:G	2.0329e-07	1.31574	-1.21722
9450933	chr16:9450933:C:T	6.87009e-08	-1.49835e-10	-0.986345
9451168	chr16:9451168:T:C	7.01661e-08	-1.49835e-10	-0.965243
9451202	chr16:9451202:C:T	2.04672e-07	1.31971	-1.21441
9451740	chr16:9451740:A:C	7.14346e-08	-0.947326	-2.9698e-10
9451969	chr16:9451969:A:G	1.0361e-07	-1.49835e-10	-0.575477
9452209	chr16:9452209:A:T	3.16752e-08	-0.483746	-1.27683
9452225	chr16:9452225:T:C	9.88433e-09	-1.6634	-1.26176
9452658	chr16:9452658:A:G	7.00563e-08	-1.49835e-10	-0.96681
9452675	chr16:9452675:A:G	3.99997e-08	-1.00809	-0.519142
9452761	chr16:9452761:C:T	1.42259e-07	-1.49835e-10	-0.258462
9452775	chr16:9452775:T:C	7.2081e-08	-1.49835e-10	-0.938318
9453028	chr16:9453028:A:G	2.22507e-07	1.43177	-1.24292
9453206	chr16:9453206:G:C	3.57253e-08	-1.64025	-2.9698e-10
9453408	chr16:9453408:C:T	2.14757e-07	1.38597	-1.23257
9453506	chr16:9453506:G:A	9.39245e-08	-1.49835e-10	-0.673617
9453929	chr16:9453929:G:A	3.33157e-08	-1.71008	-2.9698e-10
9454107	chr16:9454107:G:A	1.0809e-08	-1.70412	-1.13161
9454186	chr16:9454186:C:A	7.05696e-08	-1.49835e-10	-0.959509
9454189	chr16:9454189:C:T	2.57821e-07	1.53425	-1.19809
9454374	chr16:9454374:A:G	3.394e-08	-1.69151	-2.9698e-10
9454614	chr16:9454614:G:A	2.02999e-08	-0.931743	-1.27375
9454650	chr16:9454650:G:A	5.1464e-08	-1.49835e-10	-1.27523
9454806	chr16:9454806:A:C	2.20931e-08	-1.06905	-1.05179
9454848	chr16:9454848:C:A	1.04369e-07	-1.49835e-10	-0.568178
9454964	chr16:9454964:C:G	1.16619e-07	-1.49835e-10	-0.4572
9455081	chr16:9455081:A:G	2.64765e-07	1.5587	-1.19597
9455102	chr16:9455102:C:T	1.80855e-08	-1.14632	-1.17467
9455253	chr16:9455253:T:A	1.16864e-07	-1.49835e-10	-0.455096
9455428	chr16:9455428:G:A	8.4885e-08	-1.49835e-10	-0.774811
9456118	chr16:9456118:C:T	1.36851e-07	0.4027	-0.699913
9456455	chr16:9456455:C:T	7.16993e-08	-1.49835e-10	-0.943627
9457009	chr16:9457009:G:A	2.2026e-07	1.4541	-1.2754
9457267	chr16:9457267:A:G	2.38216e-07	1.52889	-1.27182
9457280	chr16:9457280:C:T	9.37656e-08	-1.49835e-10	-0.67531
9457308	chr16:9457308:A:C	5.02839e-08	-1.29842	-2.9698e-10
9457312	chr16:9457312:T:C	2.22314e-07	1.46251	-1.27453
9457539	chr16:9457539:T:C	7.10357e-08	-1.49835e-10	-0.952926
9457633	chr16:9457633:C:T	4.56031e-08	-1.39613	-2.9698e-10
9458062	chr16:9458062:G:A	6.55552e-08	-1.49835e-10	-1.03321
9458263	chr16:9458263:G:C	7.22964e-08	-1.49835e-10	-0.935334
9458377	chr16:9458377:C:T	7.22628e-08	-1.49835e-10	-0.935799
9458464	chr16:9458464:A:C	6.58986e-08	-1.49835e-10	-1.02799
9458476	chr16:9458476:C:T	2.0454e-07	0.104657	-2.9698e-10
9458702	chr16:9458702:G:A	6.89209e-08	-1.49835e-10	-0.983149
9458833	chr16:9458833:G:A	9.10363e-08	-1.49835e-10	-0.704849
9458995	chr16:9458995:T:C	1.60052e-07	1.1015	-1.24211
9459015	chr16:9459015:G:A	1.81354e-07	1.20346	-1.21912
9459512	chr16:9459512:G:A	6.94626e-08	-1.49835e-10	-0.975319
9459970	chr16:9459970:G:A	1.06097e-08	-1.62094	-1.23339
9460244	chr16:9460244:A:C	9.72073e-09	-1.68944	-1.25241
9460963	chr16:9460963:G:A	2.62422e-07	1.53667	-1.18282
9461146	chr16:9461146:G:A	6.72223e-08	-1.49835e-10	-1.0081
9461159	chr16:9461159:C:T	5.41502e-08	-1.49835e-10	-1.22435
9461409	chr16:9461409:A:T	6.72223e-08	-1.49835e-10	-1.0081
9461466	chr16:9461466:C:T	5.32026e-08	-1.49835e-10	-1.242
9461478	chr16:9461478:T:A	6.66836e-08	-1.49835e-10	-1.01615
9461512	chr16:9461512:T:A	1.08698e-07	0.191547	-0.719081
9461632	chr16:9461632:C:T	1.6705e-08	-1.16804	-1.23236
9461847	chr16:9461847:C:G	1.59459e-08	-1.22562	-1.22129
9461896	chr16:9461896:G:A	1.42667e-06	2.60872	-0.561727
9462012	chr16:9462012:A:G	1.39115e-06	2.60115	-0.579377
9462158	chr16:9462158:G:C	2.41321e-07	1.44079	-1.17077
9462218	chr16:9462218:C:T	6.73007e-08	-1.49835e-10	-1.00694
9462253	chr16:9462253:T:A	1.19229e-06	2.5244	-0.656878
9462292	chr16:9462292:C:G	2.64292e-07	1.55132	-1.19038
9462372	chr16:9462372:C:T	5.16557e-08	-1.49835e-10	-1.27151
9462880	chr16:9462880:A:G	5.2274e-08	-1.49835e-10	-1.25961
9462886	chr16:9462886:C:T	8.3668e-07	2.34068	-0.827342
9462952	chr16:9462952:T:C	5.86365e-08	-1.49835e-10	-1.14475
9463056	chr16:9463056:A:C	2.61079e-08	-0.676879	-1.27699
9463150	chr16:9463150:T:C	2.14121e-08	-1.17189	-0.98026
9463210	chr16:9463210:T:C	2.41653e-08	-0.850089	-1.1811
9463383	chr16:9463383:A:G	2.91781e-08	-1.13144	-0.711251
9463398	chr16:9463398:G:A	6.75876e-08	-1.49835e-10	-1.00268
9463407	chr16:9463407:A:G	6.73876e-08	-1.49835e-10	-1.00565
9463436	chr16:9463436:A:G	4.62457e-08	-1.38214	-2.9698e-10
9463475	chr16:9463475:A:C	5.13904e-08	-1.49835e-10	-1.27666
9463493	chr16:9463493:A:G	6.77891e-08	-1.49835e-10	-0.999707
9463504	chr16:9463504:A:T	1.85863e-07	1.19933	-1.19043
9463685	chr16:9463685:A:G	7.75002e-08	-0.551729	-0.314098
9463872	chr16:9463872:T:A	7.83459e-08	0.0909865	-0.945961
9464135	chr16:9464135:C:T	7.97852e-08	-1.49835e-10	-0.83677
9464167	chr16:9464167:A:G	3.99244e-08	-1.52912	-2.9698e-10
9464182	chr16:9464182:T:C	8.935e-07	2.43751	-0.858471
9464299	chr16:9464299:A:G	1.74741e-07	1.17499	-1.22779
9464357	chr16:9464357:T:C	5.30412e-08	-0.667154	-0.577885
9464824	chr16:9464824:A:G	7.20583e-08	-1.49835e-10	-0.938632
9465016	chr16:9465016:C:G	5.6766e-08	-1.49835e-10	-1.17717
9465063	chr16:9465063:A:G	1.52924e-08	-1.22105	-1.26771
9465227	chr16:9465227:T:C	6.83922e-08	-1.49835e-10	-0.99085
9465455	chr16:9465455:T:A	5.28187e-08	-1.49835e-10	-1.24924
9465550	chr16:9465550:A:G	1.79976e-07	1.22754	-1.25082
9465861	chr16:9465861:A:T	1.96395e-07	1.2736	-1.20959
9466079	chr16:9466079:A:G	9.47808e-08	0.20168	-0.866222
9466400	chr16:9466400:T:G	1.49284e-08	-1.69758	-0.815267
9466417	chr16:9466417:G:GA	1.08876e-06	2.50118	-0.724494
9466461	chr16:9466461:C:G	6.34525e-08	-1.49835e-10	-1.06582
9466594	chr16:9466594:A:G	5.82981e-08	-1.49835e-10	-1.15054
9466728	chr16:9466728:G:A	5.58468e-08	-1.49835e-10	-1.1935
9466729	chr16:9466729:A:G	6.61308e-08	-0.559766	-0.464708
9467108	chr16:9467108:T:G	2.62988e-07	1.61445	-1.25845
9467459	chr16:9467459:A:T	3.69031e-08	-0.385909	-1.2219
9467465	chr16:9467465:A:G	8.22056e-08	-1.49835e-10	-0.806885
9467927	chr16:9467927:T:C	8.79819e-08	-0.33529	-0.403688
9468114	chr16:9468114:A:T	4.48628e-07	2.0485	-1.15841
9468145	chr16:9468145:T:G	9.18712e-07	2.75717	-1.15031
9468485	chr16:9468485:GC:G	2.89567e-08	-0.788174	-1.06213
9468511	chr16:9468511:G:A	1.53073e-07	1.09086	-1.27605
9468667	chr16:9468667:C:T	2.44196e-07	1.5444	-1.26253
9468725	chr16:9468725:A:C	2.3773e-08	-1.2307	-0.816853
9468732	chr16:9468732:C:T	2.85785e-07	1.7092	-1.27007
9469088	chr16:9469088:C:G	6.826e-07	-1.49835e-10	1.3098
9469117	chr16:9469117:A:G	5.75457e-08	-1.49835e-10	-1.16353
9469668	chr16:9469668:A:T	7.33971e-07	1.5918	-0.209438
9469888	chr16:9469888:T:G	6.05941e-08	-1.49835e-10	-1.11191
9470120	chr16:9470120:T:C	7.70018e-08	-1.49835e-10	-0.87228
9470165	chr16:9470165:C:T	1.26674e-07	-1.49835e-10	-0.374491
9470318	chr16:9470318:G:A	6.45351e-07	2.43522	-1.18153
9470504	chr16:9470504:G:A	1.10285e-07	-1.49835e-10	-0.513044
9470607	chr16:9470607:A:T	1.50599e-07	-0.20149	-2.9698e-10
9471364	chr16:9471364:G:C	7.95981e-08	-1.49835e-10	-0.839118
9471667	chr16:9471667:C:T	6.11111e-08	-1.49835e-10	-1.10341
9471709	chr16:9471709:T:A	7.49081e-08	-1.49835e-10	-0.899846
9471827	chr16:9471827:C:T	1.16212e-07	-1.49835e-10	-0.460691
9472030	chr16:9472030:C:G	9.03055e-07	-1.49835e-10	1.58968
9472217	chr16:9472217:G:A	1.94111e-07	1.32008	-1.26776
9472254	chr16:9472254:G:C	1.93586e-07	1.02483	-0.975219
9472527	chr16:9472527:G:A	9.99428e-08	-1.49835e-10	-0.611511
9472936	chr16:9472936:C:T	1.3964e-06	2.72004	-0.694492
9473181	chr16:9473181:T:C	4.21658e-08	-1.4745	-2.9698e-10
9473322	chr16:9473322:G:A	1.59565e-07	1.01923	-1.16288
9473636	chr16:9473636:A:G	4.054e-07	1.56173	-0.772962
9474187	chr16:9474187:ATTTACATACAT:A	6.24583e-08	-1.49835e-10	-1.08161
9474373	chr16:9474373:C:A	4.45934e-08	-1.41852	-2.9698e-10
9474400	chr16:9474400:G:A	1.39601e-08	-1.70607	-0.873838
9474569	chr16:9474569:A:G	5.64816e-08	-1.49835e-10	-1.18219
9474686	chr16:9474686:A:G	5.16155e-08	-1.49835e-10	-1.27229
9474702	chr16:9474702:T:C	3.85801e-08	-1.66485	0.10148
9474710	chr16:9474710:A:G	7.22215e-08	-1.49835e-10	-0.93637
9474735	chr16:9474735:C:T	5.42837e-08	-1.49835e-10	-1.22188
9474763	chr16:9474763:G:A	4.04075e-08	-1.51709	-2.9698e-10
9474792	chr16:9474792:C:T	2.29669e-07	0.734645	-0.514114
9474948	chr16:9474948:G:T	1.35252e-08	-1.67593	-0.935624
9475158	chr16:9475158:A:G	5.70737e-08	-1.49835e-10	-1.17176
9475312	chr16:9475312:G:A	1.02576e-07	-1.49835e-10	-0.5855
9475427	chr16:9475427:C:G	1.46138e-07	-1.49835e-10	-0.23156
9475469	chr16:9475469:G:C	1.34163e-06	2.61768	-0.632141
9475622	chr16:9475622:T:C	1.04369e-07	-1.49835e-10	-0.568179
9475701	chr16:9475701:A:G	5.56041e-08	-1.49835e-10	-1.19785
9476000	chr16:9476000:C:G	7.06267e-08	-1.49835e-10	-0.9587
9476017	chr16:9476017:G:A	1.08302e-07	-1.49835e-10	-0.531184
9476042	chr16:9476042:T:A	6.41543e-08	-1.05482	-2.9698e-10
9476126	chr16:9476126:G:T	5.82881e-08	-1.49835e-10	-1.15071
9476436	chr16:9476436:A:G	1.34917e-07	-1.49835e-10	-0.311448
9476758	chr16:9476758:C:G	3.81179e-07	1.26934	-0.542182
9476767	chr16:9476767:G:A	1.5262e-07	-1.49835e-10	-0.188159
9476798	chr16:9476798:A:C	1.4412e-07	-1.49835e-10	-0.245464
9476809	chr16:9476809:A:G	3.1347e-07	1.13229	-0.600695
9476982	chr16:9476982:C:A	3.33157e-08	-1.71008	-2.9698e-10
9477332	chr16:9477332:A:G	4.5545e-07	1.01909	-0.113916
9477551	chr16:9477551:A:T	9.50666e-08	-1.49835e-10	-0.661531
9477842	chr16:9477842:A:G	9.98611e-07	-1.49835e-10	1.69026
9477981	chr16:9477981:G:A	1.61856e-08	-1.70813	-0.723851
9478132	chr16:9478132:G:A	8.23802e-08	-1.49835e-10	-0.804763
9478173	chr16:9478173:T:C	1.07974e-07	-1.49835e-10	-0.53422
9478535	chr16:9478535:C:A	1.11172e-07	-1.49835e-10	-0.505029
9478610	chr16:9478610:C:T	1.07496e-07	-1.49835e-10	-0.538654
9478613	chr16:9478613:A:G	3.16027e-07	1.80129	-1.26157
9478641	chr16:9478641:TTTTGTA:T	3.45808e-08	-1.67281	-2.9698e-10
9478979	chr16:9478979:A:G	7.2231e-08	-1.49835e-10	-0.936238
9479177	chr16:9479177:C:T	1.0837e-07	-1.49835e-10	-0.530555
9479358	chr16:9479358:A:G	5.94053e-08	-1.49835e-10	-1.13172
9479369	chr16:9479369:A:T	4.02319e-07	1.81979	-1.03865
9479412	chr16:9479412:T:G	1.23174e-07	-1.49835e-10	-0.402506
9479481	chr16:9479481:A:G	1.06838e-07	-1.49835e-10	-0.544799
9479714	chr16:9479714:C:T	3.42261e-08	-1.68312	-2.9698e-10
9479715	chr16:9479715:G:A	4.39204e-08	-1.43373	-2.9698e-10
9479858	chr16:9479858:T:C	1.08183e-07	-1.49835e-10	-0.532283
9479889	chr16:9479889:G:A	7.9458e-08	-1.49835e-10	-0.840879
9479992	chr16:9479992:A:G	6.95348e-08	-1.49835e-10	-0.974281
9480003	chr16:9480003:A:G	1.11309e-07	-1.49835e-10	-0.503794
9480071	chr16:9480071:A:C	1.10598e-07	-1.49835e-10	-0.510202
9480174	chr16:9480174:G:A	5.81557e-07	0.899046	0.250554
9480234	chr16:9480234:A:G	4.79454e-08	-1.7017	0.355661
9480333	chr16:9480333:G:A	1.10504e-07	-1.49835e-10	-0.511054
9480342	chr16:9480342:G:A	7.99457e-08	-1.49835e-10	-0.834761
9480473	chr16:9480473:G:A	6.43556e-07	1.15533	0.0955667
9480500	chr16:9480500:A:G	5.14497e-08	-1.49835e-10	-1.2755
9480558	chr16:9480558:A:T	1.088e-07	-1.49835e-10	-0.526598
9480888	chr16:9480888:T:C	8.12014e-08	-1.49835e-10	-0.819176
9481295	chr16:9481295:C:T	9.4077e-08	-1.49835e-10	-0.671995
9481300	chr16:9481300:T:A	5.15196e-08	-1.49835e-10	-1.27415
9481307	chr16:9481307:G:A	4.36596e-07	0.839764	0.0231369
9481355	chr16:9481355:C:G	8.03087e-08	-1.49835e-10	-0.83023
9481429	chr16:9481429:G:A	1.1216e-07	-1.49835e-10	-0.496182
9481441	chr16:9481441:G:T	1.1518e-07	-1.49835e-10	-0.469608
9481494	chr16:9481494:C:T	8.46755e-08	-1.49835e-10	-0.777282
9481847	chr16:9481847:A:G	6.04732e-07	2.46371	-1.27504
9481955	chr16:9481955:C:T	9.6232e-08	-1.49835e-10	-0.649347
9482054	chr16:9482054:C:T	8.0059e-08	-1.49835e-10	-0.833345
9482266	chr16:9482266:T:C	8.23896e-08	-1.49835e-10	-0.804649
9482671	chr16:9482671:C:T	5.72009e-08	-1.49835e-10	-1.16954
9482755	chr16:9482755:G:A	2.79318e-07	1.50941	-1.09317
9483111	chr16:9483111:G:A	8.29429e-08	-1.49835e-10	-0.797956
9483252	chr16:9483252:G:A	4.74979e-07	2.19932	-1.25216
9483456	chr16:9483456:T:C	5.33595e-07	2.33906	-1.27553
9483649	chr16:9483649:A:G	3.19726e-08	-0.989846	-0.761383
9483783	chr16:9483783:A:G	5.30017e-07	2.29456	-1.23776
9483931	chr16:9483931:C:T	3.97235e-08	-1.53417	-2.9698e-10
9484008	chr16:9484008:A:G	4.30553e-07	2.09908	-1.25012
9484152	chr16:9484152:C:T	1.81034e-08	-1.41296	-0.907044
9484393	chr16:9484393:C:A	5.13798e-08	-1.49835e-10	-1.27686
9484397	chr16:9484397:A:G	1.86537e-07	0.828108	-0.815585
9484789	chr16:9484789:C:T	3.09952e-07	0.932491	-0.412183
9485020	chr16:9485020:A:C	5.22081e-08	-1.49835e-10	-1.26087
9485080	chr16:9485080:C:T	9.39994e-08	-1.49835e-10	-0.672819
9485816	chr16:9485816:G:A	9.10033e-08	-1.49835e-10	-0.705213
9485857	chr16:9485857:G:A	3.2503e-07	0.940965	-0.373157
9486384	chr16:9486384:G:A	6.63728e-08	-1.49835e-10	-1.02082
9486691	chr16:9486691:G:A	6.82899e-08	-1.49835e-10	-0.992346
9486946	chr16:9486946:A:G	1.01475e-08	-1.70204	-1.19684
9486975	chr16:9486975:G:A	2.57335e-08	-1.70098	-0.267336
9487562	chr16:9487562:G:A	8.5131e-08	-1.49835e-10	-0.771917
9487605	chr16:9487605:C:T	7.77655e-08	-1.49835e-10	-0.86241
9487944	chr16:9487944:T:C	5.21223e-08	-1.49835e-10	-1.26251
9488028	chr16:9488028:A:G	1.0744e-07	-1.49835e-10	-0.539172
9488209	chr16:9488209:C:T	1.10304e-06	2.93809	-1.14838
9488335	chr16:9488335:A:G	6.64705e-08	-1.49835e-10	-1.01935
9488359	chr16:9488359:G:A	3.33167e-08	-1.71005	-2.9698e-10
9488931	chr16:9488931:G:C	3.31826e-07	0.994083	-0.405581
9489299	chr16:9489299:G:C	1.17006e-07	-0.453883	-2.9698e-10
9489370	chr16:9489370:TCAGA:T	5.45208e-08	-1.49835e-10	-1.21753
9489621	chr16:9489621:G:A	1.07257e-08	-1.56673	-1.27673
9490238	chr16:9490238:C:T	5.26745e-08	-1.49835e-10	-1.25198
9490439	chr16:9490439:G:T	5.1475e-08	-1.49835e-10	-1.27501
9490494	chr16:9490494:TTTG:T	7.62229e-08	-1.49835e-10	-0.882446
9490632	chr16:9490632:A:C	6.24215e-08	0.19471	-1.27691
9491219	chr16:9491219:C:A	1.20153e-07	-1.49835e-10	-0.427346
9492171	chr16:9492171:C:T	1.01934e-08	-1.70717	-1.1872
9492902	chr16:9492902:G:T	8.15622e-08	-1.49835e-10	-0.814742
9493169	chr16:9493169:G:C	6.37961e-07	2.29495	-1.05279
9493777	chr16:9493777:A:G	5.1602e-08	-1.49835e-10	-1.27255
9493994	chr16:9493994:T:C	3.96362e-08	-1.53636	-2.9698e-10
9494093	chr16:9494093:T:G	5.5207e-08	-1.49835e-10	-1.20502
9494200	chr16:9494200:G:A	6.49325e-08	-1.49835e-10	-1.04276
9494358	chr16:9494358:A:T	6.44959e-07	2.4464	-1.19332
9494417	chr16:9494417:C:T	5.00773e-08	-1.30254	-2.9698e-10
9495009	chr16:9495009:C:T	1.31809e-08	-1.49284	-1.1445
9495191	chr16:9495191:A:T	1.09261e-07	-1.49835e-10	-0.52237
9495769	chr16:9495769:CTAAT:C	8.52191e-07	2.55941	-1.02771
9495996	chr16:9495996:C:T	4.98328e-07	1.59644	-0.601287
9496169	chr16:9496169:G:C	9.52892e-07	1.50996	0.133433
9496205	chr16:9496205:T:C	7.66284e-07	1.61325	-0.187801
9496260	chr16:9496260:C:T	7.91214e-08	-1.49835e-10	-0.845125
9496960	chr16:9496960:A:T	9.14022e-07	2.72372	-1.12197
9497062	chr16:9497062:G:C	5.70495e-07	2.26426	-1.13386
9497118	chr16:9497118:G:A	6.26195e-08	-1.07903	-2.9698e-10
9497227	chr16:9497227:C:G	5.30658e-08	-1.49835e-10	-1.24458
9497847	chr16:9497847:G:A	1.06919e-08	-1.63743	-1.20919
9498039	chr16:9498039:C:G	3.92171e-07	0.920234	-0.164644
9498815	chr16:9498815:A:G	3.08903e-08	-1.70535	-0.0803205
9498899	chr16:9498899:G:A	2.52037e-07	1.44321	-1.12975
9499304	chr16:9499304:G:A	7.96267e-08	-1.49835e-10	-0.838759
9499306	chr16:9499306:G:A	8.0454e-08	-1.49835e-10	-0.828423
9499318	chr16:9499318:A:T	2.21316e-07	1.12552	-0.942042
9499730	chr16:9499730:G:T	5.30561e-08	-1.49835e-10	-1.24476
9500131	chr16:9500131:G:T	5.99454e-08	-1.49835e-10	-1.12267
9500798	chr16:9500798:A:C	8.13859e-08	-1.49835e-10	-0.816906
9500815	chr16:9500815:T:G	2.65489e-08	-0.965141	-0.971977
9501137	chr16:9501137:G:T	7.97008e-08	-1.49835e-10	-0.837828
9501167	chr16:9501167:G:A	1.1806e-07	-0.444919	-2.9698e-10
9501550	chr16:9501550:G:A	4.65767e-07	2.14318	-1.21561
9501685	chr16:9501685:A:G	5.20185e-08	-1.49835e-10	-1.26451
9502702	chr16:9502702:A:G	5.29889e-08	-1.49835e-10	-1.24603
9502858	chr16:9502858:G:A	1.07395e-08	-1.60332	-1.23885
9503192	chr16:9503192:C:T	3.36775e-08	-1.69928	-2.9698e-10
```
