## Supplementary material for "Characterization of shared and ancestry-specific signals driving complex traits using multi-ancestry fine-mapping": susiex_nc2.cs80.snp

```
BP	SNP	PIP(CS1)	LogBF(CS1,Pop1)	LogBF(CS1,Pop2)
8503326	chr16:8503326:C:T	1.27368e-08	-1.65777	-1.01434
8503440	chr16:8503440:T:C	3.34615e-08	-1.46836	-0.237848
8503445	chr16:8503445:G:A	6.25661e-08	-1.49835e-10	-1.08038
8503597	chr16:8503597:A:G	1.29522e-08	-1.65398	-1.00135
8504248	chr16:8504248:C:T	1.60264e-08	-1.36139	-1.08098
8504292	chr16:8504292:T:A	5.16296e-08	-1.49835e-10	-1.27251
8504552	chr16:8504552:C:T	2.3436e-08	-1.48554	-0.576784
8504568	chr16:8504568:A:C	1.49045e-08	-1.38595	-1.12899
8504808	chr16:8504808:T:C	5.14048e-08	-1.49835e-10	-1.27687
8504866	chr16:8504866:T:C	1.00759e-07	-1.49835e-10	-0.603874
8504873	chr16:8504873:T:C	1.18089e-07	-1.49835e-10	-0.445162
8504878	chr16:8504878:G:A	5.21273e-08	-1.49835e-10	-1.26291
8505007	chr16:8505007:G:A	8.11689e-08	-1.49835e-10	-0.820069
8505413	chr16:8505413:T:C	1.96357e-07	0.0633313	-2.9698e-10
8505872	chr16:8505872:G:A	1.68939e-08	-1.38922	-1.00043
8506009	chr16:8506009:A:G	9.90761e-08	-1.49835e-10	-0.620713
8506254	chr16:8506254:C:G	5.44993e-08	-1.49835e-10	-1.21841
8506418	chr16:8506418:A:G	6.47839e-08	-1.49835e-10	-1.04554
8506603	chr16:8506603:C:T	5.17516e-08	-1.49835e-10	-1.27015
8506609	chr16:8506609:G:T	5.75548e-08	-1.49835e-10	-1.16386
8506615	chr16:8506615:AAGC:A	1.65376e-08	-1.59539	-0.815577
8506857	chr16:8506857:T:G	3.56556e-08	-1.6427	-2.9698e-10
8507177	chr16:8507177:A:G	5.2053e-08	-1.49835e-10	-1.26434
8507183	chr16:8507183:T:C	7.12959e-08	-0.949763	-2.9698e-10
8507694	chr16:8507694:G:A	1.46677e-08	-1.42339	-1.10757
8507715	chr16:8507715:A:G	8.92176e-08	-1.49835e-10	-0.725523
8507943	chr16:8507943:T:G	5.41549e-08	-1.49835e-10	-1.22475
8507965	chr16:8507965:G:T	1.69482e-08	-1.38826	-0.998178
8508350	chr16:8508350:T:C	1.56362e-08	-1.39396	-1.07305
8508423	chr16:8508423:C:T	9.13942e-08	-1.49835e-10	-0.701419
8508467	chr16:8508467:G:A	9.13593e-08	-1.49835e-10	-0.701801
8508668	chr16:8508668:G:A	1.81008e-08	-1.63007	-0.690568
8508699	chr16:8508699:T:C	9.25428e-08	-1.49835e-10	-0.68893
8508760	chr16:8508760:C:A	9.2495e-08	-1.49835e-10	-0.689447
8508778	chr16:8508778:A:T	1.64264e-08	-1.67446	-0.743255
8509067	chr16:8509067:T:A	2.04748e-07	-1.54483	1.65001
8509097	chr16:8509097:G:T	1.05655e-08	-1.58541	-1.27359
8509136	chr16:8509136:C:G	6.57708e-08	-1.49835e-10	-1.03043
8509526	chr16:8509526:G:A	9.79975e-08	-1.49835e-10	-0.631659
8509686	chr16:8509686:A:G	1.5876e-08	-1.49679	-0.955004
8509832	chr16:8509832:C:T	1.21125e-08	-1.45333	-1.26904
8510068	chr16:8510068:A:G	6.7083e-08	-1.49835e-10	-1.01067
8510523	chr16:8510523:A:C	3.3695e-08	-1.69925	-2.9698e-10
8510623	chr16:8510623:C:T	3.50981e-08	-1.65845	-2.9698e-10
8510916	chr16:8510916:A:C	5.64872e-08	-1.49835e-10	-1.18259
8511072	chr16:8511072:T:C	5.34105e-08	-1.49835e-10	-1.23859
8511155	chr16:8511155:A:C	7.55066e-08	-1.49835e-10	-0.892382
8511336	chr16:8511336:A:G	5.30033e-08	-1.49835e-10	-1.24625
8511337	chr16:8511337:G:C	4.2022e-08	-1.18253	-0.295873
8511555	chr16:8511555:T:C	5.15817e-08	-1.49835e-10	-1.27343
8511578	chr16:8511578:T:G	5.49143e-08	-1.49835e-10	-1.21083
8511718	chr16:8511718:T:A	5.35014e-08	-1.49835e-10	-1.23689
8511805	chr16:8511805:T:A	3.17257e-08	-1.09704	-0.662438
8511973	chr16:8511973:T:C	3.98308e-08	-1.53196	-2.9698e-10
8512092	chr16:8512092:A:G	1.65834e-08	-1.59931	-0.808894
8512453	chr16:8512453:A:C	7.09334e-08	-1.49835e-10	-0.954859
8512543	chr16:8512543:G:C	5.35064e-08	-1.49835e-10	-1.2368
8512592	chr16:8512592:A:G	3.53539e-08	-1.65119	-2.9698e-10
8512669	chr16:8512669:T:A	4.70185e-08	-1.36606	-2.9698e-10
8512759	chr16:8512759:T:C	2.3667e-08	-1.61371	-0.438814
8512984	chr16:8512984:C:G	1.69742e-08	-1.58393	-0.800976
8513093	chr16:8513093:A:C	4.58914e-08	-1.49358	0.103255
8513313	chr16:8513313:A:G	5.42519e-08	-1.49835e-10	-1.22296
8513315	chr16:8513315:A:G	5.42519e-08	-1.49835e-10	-1.22296
8513481	chr16:8513481:T:G	7.45161e-08	-1.49835e-10	-0.905586
8513559	chr16:8513559:C:T	5.32973e-08	-1.49835e-10	-1.24072
8513828	chr16:8513828:G:T	2.43877e-08	-1.61699	-0.405532
8513845	chr16:8513845:G:A	1.54446e-08	-1.60728	-0.872068
8513972	chr16:8513972:T:C	1.22001e-07	-1.49835e-10	-0.412573
8514208	chr16:8514208:A:C	1.00204e-07	-1.49835e-10	-0.609391
8514315	chr16:8514315:T:A	2.44247e-08	-1.61968	-0.40132
8514316	chr16:8514316:C:A	2.47107e-08	-1.61732	-0.392048
8514370	chr16:8514370:T:C	2.99818e-08	-0.761302	-1.05471
8514429	chr16:8514429:T:C	7.21004e-08	-0.938541	-2.9698e-10
8514486	chr16:8514486:C:T	2.9753e-08	-0.759941	-1.06373
8514495	chr16:8514495:G:A	3.08534e-08	-0.756351	-1.031
8514536	chr16:8514536:T:C	3.43221e-07	-1.49835e-10	0.621774
8514573	chr16:8514573:A:C	1.65569e-08	-1.13672	-1.27308
8514594	chr16:8514594:C:T	3.19913e-08	-0.738699	-1.01244
8514814	chr16:8514814:T:C	1.47865e-08	-1.59627	-0.926615
8514992	chr16:8514992:A:G	1.85447e-07	-1.49835e-10	0.00616584
8515104	chr16:8515104:A:G	3.00629e-08	-0.666363	-1.14695
8515108	chr16:8515108:T:G	1.63827e-08	-1.61817	-0.802205
8515121	chr16:8515121:C:T	1.20246e-07	-1.49835e-10	-0.427063
8515496	chr16:8515496:G:T	3.40918e-08	-1.68754	-2.9698e-10
8515510	chr16:8515510:T:A	3.48848e-08	-0.686237	-0.978315
8515819	chr16:8515819:T:A	1.95736e-08	-1.03117	-1.21125
8515980	chr16:8515980:A:C	9.20723e-08	-1.49835e-10	-0.694027
8516016	chr16:8516016:A:G	5.67376e-08	-1.49835e-10	-1.17816
8516195	chr16:8516195:A:C	3.54389e-07	-1.49835e-10	0.653794
8516299	chr16:8516299:T:G	1.61426e-08	-1.60657	-0.82857
8516350	chr16:8516350:A:T	1.89444e-08	-1.04396	-1.23113
8516628	chr16:8516628:G:A	1.91326e-08	-1.04371	-1.22149
8516670	chr16:8516670:C:A	1.59908e-08	-1.61687	-0.827717
8516736	chr16:8516736:A:G	1.62983e-08	-1.63812	-0.787426
8517395	chr16:8517395:C:G	2.78583e-08	-1.6115	-0.277971
8517420	chr16:8517420:T:A	3.41294e-08	-1.68644	-2.9698e-10
8517661	chr16:8517661:C:G	5.5313e-08	-1.49835e-10	-1.20359
8517849	chr16:8517849:G:A	1.96677e-08	-0.967998	-1.26963
8518163	chr16:8518163:G:A	1.6929e-08	-1.14426	-1.24331
8518171	chr16:8518171:A:G	5.11773e-08	-1.2813	-2.9698e-10
8518678	chr16:8518678:G:T	1.70412e-08	-1.1044	-1.27657
8518992	chr16:8518992:G:A	6.12394e-08	-1.49835e-10	-1.10181
8519046	chr16:8519046:T:C	1.87269e-08	-1.29441	-0.992233
8519492	chr16:8519492:C:G	5.8416e-08	-1.49835e-10	-1.14901
8519601	chr16:8519601:C:G	7.34845e-08	-1.5146	0.595069
8520179	chr16:8520179:G:C	5.26389e-08	-1.51913	0.265989
8520463	chr16:8520463:G:A	8.33232e-08	-1.49835e-10	-0.793874
8521186	chr16:8521186:T:C	1.9434e-08	-0.994844	-1.25473
8521348	chr16:8521348:G:C	4.09066e-08	-0.353237	-1.15207
8521387	chr16:8521387:G:A	3.64246e-08	-0.418502	-1.20286
8521681	chr16:8521681:C:T	1.46074e-07	-1.33637	1.10388
8521876	chr16:8521876:T:G	6.81235e-08	-0.995279	-2.9698e-10
8521970	chr16:8521970:A:G	4.99267e-08	-0.452973	-0.853071
8522156	chr16:8522156:C:A	4.4951e-08	-1.59556	0.184536
8522198	chr16:8522198:A:G	6.51034e-08	-1.49835e-10	-1.04062
8522244	chr16:8522244:C:T	2.35915e-08	-1.53446	-0.521254
8522547	chr16:8522547:T:G	5.09104e-08	-1.28653	-2.9698e-10
8522555	chr16:8522555:T:C	7.57536e-08	-1.33557	0.446458
8522626	chr16:8522626:G:A	3.43884e-08	-1.67888	-2.9698e-10
8522803	chr16:8522803:T:A	6.41568e-08	-1.49835e-10	-1.05527
8522839	chr16:8522839:C:T	5.14009e-08	-1.49835e-10	-1.27695
8522909	chr16:8522909:A:G	5.21263e-08	-1.49835e-10	-1.26293
8522966	chr16:8522966:G:C	3.36055e-08	-1.70191	-2.9698e-10
8523083	chr16:8523083:C:T	5.75798e-08	-1.49835e-10	-1.16343
8523538	chr16:8523538:G:C	4.12514e-08	-1.49691	-2.9698e-10
8523736	chr16:8523736:G:C	5.55159e-08	-1.49835e-10	-1.19993
8523917	chr16:8523917:T:C	1.20391e-07	-1.49835e-10	-0.425855
8524337	chr16:8524337:C:T	4.28015e-08	-1.46003	-2.9698e-10
8524775	chr16:8524775:T:C	8.10777e-08	-1.459	0.637811
8524789	chr16:8524789:T:C	6.12897e-08	-1.49835e-10	-1.10099
8524804	chr16:8524804:T:C	5.51319e-08	-1.49835e-10	-1.20687
8524836	chr16:8524836:T:C	5.6956e-08	-1.49835e-10	-1.17432
8524854	chr16:8524854:G:A	6.02989e-08	-1.49835e-10	-1.11729
8525169	chr16:8525169:A:T	5.91492e-08	-1.49835e-10	-1.13654
8525429	chr16:8525429:T:C	6.64312e-08	-1.49835e-10	-1.02043
8525441	chr16:8525441:AC:A	4.12718e-08	-1.70594	0.209513
8525792	chr16:8525792:C:T	2.27753e-08	-1.03045	-1.06048
8526081	chr16:8526081:T:C	5.43147e-08	-1.49835e-10	-1.22181
8526090	chr16:8526090:G:T	1.3712e-07	0.0840293	-0.379773
8526430	chr16:8526430:T:G	5.33892e-08	-1.49835e-10	-1.23899
8526640	chr16:8526640:G:C	1.81605e-08	-1.04124	-1.27611
8526668	chr16:8526668:T:C	2.61992e-08	-0.715731	-1.23514
8526775	chr16:8526775:C:T	2.15499e-08	-0.900622	-1.24561
8527161	chr16:8527161:C:G	2.05489e-08	-0.917252	-1.27654
8527416	chr16:8527416:T:C	5.65029e-08	-1.49835e-10	-1.18231
8527663	chr16:8527663:G:C	6.92001e-08	-1.49835e-10	-0.979599
8527804	chr16:8527804:A:G	1.8188e-08	-1.06166	-1.25418
8527814	chr16:8527814:T:C	1.11327e-08	-1.53507	-1.27164
8527815	chr16:8527815:G:A	1.92744e-08	-1.07327	-1.18456
8528028	chr16:8528028:C:T	5.8131e-08	-1.49835e-10	-1.1539
8528248	chr16:8528248:A:G	1.75876e-08	-1.21853	-1.13087
8528328	chr16:8528328:G:A	9.30027e-08	0.420526	-1.1045
8528343	chr16:8528343:C:T	1.09808e-08	-1.56077	-1.25968
8528532	chr16:8528532:A:G	1.14483e-08	-1.50502	-1.27374
8528687	chr16:8528687:T:C	5.14396e-08	-1.49835e-10	-1.27619
8528720	chr16:8528720:T:C	6.26374e-08	-1.49835e-10	-1.07924
8528825	chr16:8528825:G:A	8.58393e-08	-0.764124	-2.9698e-10
8529544	chr16:8529544:T:C	1.90321e-08	-0.994628	-1.27584
8529580	chr16:8529580:G:A	7.60585e-08	-0.885099	-2.9698e-10
8529648	chr16:8529648:T:C	7.60446e-08	-1.49835e-10	-0.885281
8529883	chr16:8529883:A:C	5.1973e-08	-1.49835e-10	-1.26588
8529955	chr16:8529955:A:G	9.76049e-08	0.394839	-1.03051
8529997	chr16:8529997:T:C	6.90154e-08	-1.49835e-10	-0.982272
8530203	chr16:8530203:T:C	8.20154e-08	-1.49835e-10	-0.809695
8530278	chr16:8530278:AG:A	3.69705e-08	-1.60648	-2.9698e-10
8530754	chr16:8530754:T:C	7.09277e-08	0.233336	-1.18828
8530980	chr16:8530980:T:C	1.27466e-08	-1.5003	-1.17104
8530999	chr16:8530999:A:G	1.53737e-08	-1.21293	-1.27102
8531222	chr16:8531222:G:A	5.14826e-08	-1.49835e-10	-1.27536
8531482	chr16:8531482:G:C	1.13686e-08	-1.51953	-1.26621
8531574	chr16:8531574:T:C	2.05466e-08	-0.917119	-1.27679
8531797	chr16:8531797:C:T	1.7732e-08	-1.06456	-1.27667
8532292	chr16:8532292:T:C	7.57993e-08	-1.49835e-10	-0.888512
8532839	chr16:8532839:G:A	6.19435e-08	-1.49835e-10	-1.09038
8532902	chr16:8532902:T:C	1.78248e-08	-1.06094	-1.27508
8532917	chr16:8532917:C:A	6.66905e-08	-1.49835e-10	-1.01654
8532941	chr16:8532941:T:G	1.92535e-08	-1.02919	-1.22973
8533190	chr16:8533190:T:C	7.12504e-08	-1.49835e-10	-0.950401
8533484	chr16:8533484:C:A	2.05803e-08	-1.03624	-1.15603
8533556	chr16:8533556:A:G	8.23467e-08	-1.49835e-10	-0.805663
8533744	chr16:8533744:T:C	4.96683e-08	-1.31123	-2.9698e-10
8533763	chr16:8533763:T:C	2.32447e-08	-0.84639	-1.22413
8533901	chr16:8533901:T:C	1.03321e-08	-1.60453	-1.27682
8534133	chr16:8534133:C:T	6.73449e-08	0.156152	-1.16293
8534222	chr16:8534222:C:T	6.68553e-08	-1.49835e-10	-1.01407
8534231	chr16:8534231:C:T	2.01206e-08	-0.971908	-1.24295
8534381	chr16:8534381:T:C	6.34786e-08	0.0871055	-1.153
8534602	chr16:8534602:A:G	1.93351e-08	-1.00586	-1.24882
8534663	chr16:8534663:T:C	1.07455e-08	-1.5987	-1.24342
8534675	chr16:8534675:T:C	7.07555e-08	-0.95737	-2.9698e-10
8534789	chr16:8534789:C:T	2.30936e-08	-0.842173	-1.23487
8534836	chr16:8534836:G:C	1.12235e-08	-1.5775	-1.22109
8534844	chr16:8534844:T:C	1.11361e-08	-1.64724	-1.15917
8534874	chr16:8534874:C:T	5.49568e-08	-1.49835e-10	-1.21005
8535079	chr16:8535079:G:C	2.15647e-08	-0.874433	-1.27111
8535085	chr16:8535085:G:A	1.89201e-08	-1.01797	-1.2584
8535236	chr16:8535236:TA:T	6.75775e-08	0.15942	-1.16275
8535308	chr16:8535308:C:T	2.09228e-08	-0.904434	-1.27133
8535418	chr16:8535418:C:T	2.17998e-08	-0.859825	-1.27487
8535631	chr16:8535631:T:C	5.50501e-08	-1.49835e-10	-1.20836
8535801	chr16:8535801:G:A	1.43053e-08	-1.27898	-1.27699
8535868	chr16:8535868:G:T	1.94316e-07	1.09644	-1.04355
8535953	chr16:8535953:C:T	1.99082e-08	-1.26281	-0.962658
8535991	chr16:8535991:C:T	8.69748e-08	0.51985	-1.27083
8536024	chr16:8536024:G:A	6.91466e-08	-1.49835e-10	-0.980372
8536054	chr16:8536054:C:T	3.9542e-08	-1.53924	-2.9698e-10
8536055	chr16:8536055:G:A	6.3734e-08	-1.49835e-10	-1.06188
8536243	chr16:8536243:T:C	1.6641e-07	1.0449	-1.14705
8536631	chr16:8536631:T:C	7.85493e-08	-0.852875	-2.9698e-10
8536704	chr16:8536704:T:C	5.73344e-08	-1.49835e-10	-1.1677
8536753	chr16:8536753:A:G	5.33335e-08	-1.49835e-10	-1.24004
8536851	chr16:8536851:T:G	5.44114e-08	-1.49835e-10	-1.22003
8536899	chr16:8536899:C:G	1.37379e-08	-1.63545	-0.960991
8537120	chr16:8537120:C:T	7.22345e-08	-1.49835e-10	-0.936684
8537188	chr16:8537188:G:A	5.26426e-08	-1.49835e-10	-1.25308
8537686	chr16:8537686:G:A	1.04874e-07	0.518789	-1.08263
8537705	chr16:8537705:C:T	1.49976e-08	-1.53545	-0.973257
8537742	chr16:8537742:C:T	4.19681e-08	-0.242645	-1.23705
8537925	chr16:8537925:C:T	1.36099e-08	-1.66071	-0.945089
8538020	chr16:8538020:T:C	9.0784e-08	-1.49835e-10	-0.708118
8538024	chr16:8538024:C:T	1.23111e-08	-1.59868	-1.10742
8538121	chr16:8538121:T:A	1.22903e-08	-1.49942	-1.20837
8538295	chr16:8538295:A:T	1.13511e-08	-1.53863	-1.24865
8538468	chr16:8538468:A:G	1.16961e-08	-1.57943	-1.17791
8538612	chr16:8538612:A:T	5.20063e-08	-1.49835e-10	-1.26524
8538617	chr16:8538617:C:T	6.87351e-08	-1.49835e-10	-0.986341
8538632	chr16:8538632:C:G	5.18269e-08	-1.49835e-10	-1.26869
8538712	chr16:8538712:T:C	9.52778e-09	-1.70424	-1.25815
8538716	chr16:8538716:C:T	5.95892e-08	-1.49835e-10	-1.12913
8539163	chr16:8539163:G:A	9.34088e-08	-1.49835e-10	-0.679616
8539395	chr16:8539395:G:A	9.35157e-08	-1.49835e-10	-0.678472
8539542	chr16:8539542:G:A	8.94826e-08	-1.49835e-10	-0.722557
8539715	chr16:8539715:G:T	1.89036e-08	-1.12271	-1.15454
8539808	chr16:8539808:T:C	7.93826e-08	0.42818	-1.2705
8539819	chr16:8539819:T:A	2.63844e-08	-0.962563	-0.981264
8539866	chr16:8539866:G:T	1.92242e-07	-1.49835e-10	0.0421518
8539945	chr16:8539945:A:G	1.9041e-08	-1.102	-1.16801
8539965	chr16:8539965:A:G	7.22224e-08	0.166886	-1.10374
8540019	chr16:8540019:C:T	2.26368e-08	-0.890429	-1.20659
8540299	chr16:8540299:T:C	1.9173e-07	-1.49835e-10	0.0394893
8540320	chr16:8540320:C:G	7.70084e-08	-1.49835e-10	-0.872686
8540446	chr16:8540446:T:A	1.87542e-08	-1.11977	-1.16541
8540643	chr16:8540643:T:C	5.33222e-08	-1.49835e-10	-1.24025
8540659	chr16:8540659:T:C	3.78459e-07	0.719507	-2.9698e-10
8540730	chr16:8540730:G:A	9.63031e-09	-1.69304	-1.25865
8540871	chr16:8540871:G:A	4.36483e-08	-0.924368	-0.516069
8541126	chr16:8541126:T:G	2.80569e-08	-1.07406	-0.808304
8541234	chr16:8541234:G:A	1.75729e-08	-1.14101	-1.20924
8541271	chr16:8541271:T:A	1.99897e-08	-1.09286	-1.12852
8541494	chr16:8541494:C:T	6.71067e-08	-1.49835e-10	-1.01032
8541610	chr16:8541610:G:C	1.03011e-07	-1.49835e-10	-0.581764
8541647	chr16:8541647:A:G	5.94572e-08	-1.49835e-10	-1.13134
8541666	chr16:8541666:T:C	7.65971e-08	-1.49835e-10	-0.878042
8541684	chr16:8541684:C:T	1.7465e-07	-1.49835e-10	-0.0538151
8541820	chr16:8541820:G:A	4.31208e-08	-0.618215	-0.834382
8541983	chr16:8541983:G:T	2.11394e-08	-1.29863	-0.86683
8541994	chr16:8541994:C:T	1.7731e-08	-1.10252	-1.23876
8542042	chr16:8542042:C:T	5.39599e-08	-1.49835e-10	-1.22836
8542356	chr16:8542356:A:T	2.11196e-08	-1.69519	-0.471206
8543255	chr16:8543255:T:C	5.48161e-08	-1.49835e-10	-1.21262
8543312	chr16:8543312:C:T	8.82701e-08	0.178182	-0.914382
8543440	chr16:8543440:ACTTGCGTCATGCAATGGTGCAC:A	1.07919e-08	-1.5636	-1.2742
8543507	chr16:8543507:C:T	5.39217e-08	-1.49835e-10	-1.22907
8543776	chr16:8543776:A:G	5.3917e-08	-1.49835e-10	-1.22915
8543882	chr16:8543882:T:C	5.47946e-08	-1.49835e-10	-1.21301
8544006	chr16:8544006:A:G	8.10507e-08	0.170631	-0.992157
8544054	chr16:8544054:C:A	9.13355e-08	0.173939	-0.876
8544109	chr16:8544109:T:C	5.18479e-08	-1.49835e-10	-1.26829
8544172	chr16:8544172:A:C	7.47816e-08	-1.49835e-10	-0.90203
8544222	chr16:8544222:G:T	6.56817e-08	-0.219827	-0.811954
8544287	chr16:8544287:G:C	3.38008e-08	-1.69612	-2.9698e-10
8544315	chr16:8544315:G:A	5.36205e-08	-1.49835e-10	-1.23467
8544862	chr16:8544862:G:T	1.17394e-08	-1.70979	-1.04386
8544992	chr16:8544992:A:G	9.56357e-08	-1.49835e-10	-0.656054
8545161	chr16:8545161:G:T	4.06968e-08	-1.51045	-2.9698e-10
8545171	chr16:8545171:C:T	1.97628e-08	-0.957455	-1.27535
8545187	chr16:8545187:C:G	5.88429e-08	-1.49835e-10	-1.14173
8545294	chr16:8545294:G:T	5.83354e-08	-1.49835e-10	-1.15039
8545492	chr16:8545492:T:G	1.08174e-08	-1.66089	-1.17456
8545733	chr16:8545733:T:G	1.56467e-08	-1.40435	-1.062
8545757	chr16:8545757:T:A	6.6636e-08	0.196306	-1.21366
8545854	chr16:8545854:C:T	2.01995e-08	-0.935184	-1.27576
8545907	chr16:8545907:G:T	2.41198e-07	-1.49835e-10	0.269019
8545933	chr16:8545933:A:G	1.20526e-07	-1.49835e-10	-0.424733
8546002	chr16:8546002:C:T	5.59459e-08	-1.49835e-10	-1.19222
8546003	chr16:8546003:T:A	1.54773e-08	-1.36027	-1.11696
8546034	chr16:8546034:G:C	3.92408e-08	-1.66096	0.114072
8546105	chr16:8546105:C:A	9.45678e-09	-1.69317	-1.2767
8546302	chr16:8546302:C:T	2.47988e-08	-1.66647	-0.339339
8546469	chr16:8546469:C:T	2.02416e-08	-1.66862	-0.540244
8546539	chr16:8546539:G:A	5.57366e-08	-1.49835e-10	-1.19596
8546614	chr16:8546614:T:A	7.22678e-08	-1.49835e-10	-0.936223
8546629	chr16:8546629:C:T	1.28327e-08	-1.46057	-1.20404
8546998	chr16:8546998:G:A	2.45733e-08	-1.67017	-0.344768
8547080	chr16:8547080:C:T	1.58278e-08	-1.33889	-1.11594
8547157	chr16:8547157:G:A	1.59736e-08	-1.32438	-1.12128
8547158	chr16:8547158:G:A	4.39346e-08	-1.4339	-2.9698e-10
8547310	chr16:8547310:T:C	1.38067e-08	-1.66403	-0.927419
8547393	chr16:8547393:TTTC:T	1.98392e-08	-1.03911	-1.18983
8547575	chr16:8547575:T:C	5.88887e-08	-1.49835e-10	-1.14095
8547606	chr16:8547606:T:A	5.73811e-08	-1.49835e-10	-1.16689
8547699	chr16:8547699:C:T	2.55435e-08	-0.853501	-1.12272
8547726	chr16:8547726:G:A	1.00261e-08	-1.70989	-1.20152
8547816	chr16:8547816:C:T	1.05826e-07	-1.49835e-10	-0.554805
8548027	chr16:8548027:G:A	9.70135e-09	-1.67297	-1.27137
8548049	chr16:8548049:A:C	1.96736e-08	-0.989079	-1.24824
8548051	chr16:8548051:A:G	1.92021e-08	-1.01313	-1.24845
8548081	chr16:8548081:C:T	6.08009e-08	-1.49835e-10	-1.109
8548089	chr16:8548089:A:G	5.59967e-08	-1.49835e-10	-1.19131
8548233	chr16:8548233:G:C	1.19834e-07	-1.49835e-10	-0.430498
8548268	chr16:8548268:G:A	3.44906e-08	-1.67591	-2.9698e-10
8548545	chr16:8548545:G:C	1.54886e-08	-1.40864	-1.06786
8548610	chr16:8548610:G:C	1.80242e-08	-1.08026	-1.24463
8548649	chr16:8548649:T:C	2.81534e-08	-0.620221	-1.25871
8548901	chr16:8548901:C:T	7.76489e-08	-1.49835e-10	-0.864403
8548918	chr16:8548918:C:T	5.63428e-08	-1.49835e-10	-1.18515
8549138	chr16:8549138:T:C	9.5434e-09	-1.70251	-1.25824
8549151	chr16:8549151:C:T	1.39929e-07	-1.49835e-10	-0.275463
8549154	chr16:8549154:C:A	7.56243e-08	-1.49835e-10	-0.890823
8549242	chr16:8549242:A:G	9.34349e-09	-1.70574	-1.27618
8549329	chr16:8549329:G:A	5.15937e-08	-1.49835e-10	-1.2732
8549442	chr16:8549442:GTGAGCCACGAT:G	8.11777e-08	-1.49835e-10	-0.81996
8549617	chr16:8549617:G:A	9.59382e-09	-1.69583	-1.25965
8549653	chr16:8549653:T:C	9.50049e-09	-1.69405	-1.27121
8549878	chr16:8549878:G:C	5.43877e-08	-1.49835e-10	-1.22046
8549927	chr16:8549927:G:C	1.21783e-07	-1.49835e-10	-0.414357
8549995	chr16:8549995:G:T	1.96879e-08	-1.01176	-1.22484
8550010	chr16:8550010:T:G	9.65152e-09	-1.67897	-1.27051
8550127	chr16:8550127:C:A	2.20288e-08	-0.9079	-1.21635
8550467	chr16:8550467:TCA:T	2.07711e-08	-0.90697	-1.27607
8550835	chr16:8550835:T:C	1.5912e-08	-1.28926	-1.16027
8550859	chr16:8550859:C:A	9.58117e-09	-1.70221	-1.25459
8551087	chr16:8551087:G:A	2.18637e-08	-0.927211	-1.20456
8551157	chr16:8551157:A:G	9.44727e-09	-1.69652	-1.27436
8551195	chr16:8551195:A:C	8.65985e-08	-1.49835e-10	-0.755319
8551344	chr16:8551344:C:T	7.1408e-08	-1.49835e-10	-0.948191
8551432	chr16:8551432:T:A	7.11146e-08	-1.49835e-10	-0.952309
8551540	chr16:8551540:C:T	7.02376e-08	-1.49835e-10	-0.964718
8551545	chr16:8551545:G:A	1.36729e-07	-1.49835e-10	-0.298601
8551560	chr16:8551560:G:C	6.07503e-08	-1.49835e-10	-1.10983
8551607	chr16:8551607:A:G	2.12445e-08	-0.952933	-1.20757
8551640	chr16:8551640:C:A	9.78289e-08	-1.49835e-10	-0.633381
8551690	chr16:8551690:G:A	5.50203e-08	-1.49835e-10	-1.2089
8551722	chr16:8551722:A:G	9.5098e-09	-1.69025	-1.27403
8551763	chr16:8551763:C:T	2.13889e-08	-0.945317	-1.20841
8551795	chr16:8551795:A:T	1.32719e-08	-1.36063	-1.27032
8551816	chr16:8551816:A:T	1.0378e-08	-1.69318	-1.18373
8551959	chr16:8551959:T:C	6.07644e-08	-1.49835e-10	-1.1096
8552035	chr16:8552035:C:G	8.82242e-08	-1.49835e-10	-0.73672
8552076	chr16:8552076:A:G	9.61809e-09	-1.67603	-1.27692
8552113	chr16:8552113:A:T	5.29882e-08	-1.49835e-10	-1.24653
8552196	chr16:8552196:A:T	2.81535e-08	-0.65996	-1.21897
8552201	chr16:8552201:C:G	1.02257e-08	-1.70001	-1.19168
8552255	chr16:8552255:G:A	1.0166e-08	-1.69808	-1.19947
8552417	chr16:8552417:C:G	1.36157e-07	-1.49835e-10	-0.302789
8552486	chr16:8552486:T:A	1.01106e-08	-1.69905	-1.20397
8552746	chr16:8552746:AC:A	3.20361e-08	-0.510651	-1.23909
8553397	chr16:8553397:C:T	1.08488e-08	-1.67039	-1.16215
8553744	chr16:8553744:G:A	1.11744e-08	-1.66444	-1.13854
8553778	chr16:8553778:C:G	2.26076e-08	-0.821534	-1.27678
8553937	chr16:8553937:G:T	6.1973e-08	-1.49835e-10	-1.0899
8553957	chr16:8553957:C:A	3.80504e-07	-1.49835e-10	0.724896
8553972	chr16:8553972:A:G	1.17675e-08	-1.50633	-1.24493
8554154	chr16:8554154:G:A	1.122e-08	-1.6398	-1.15911
8554175	chr16:8554175:C:T	1.14397e-08	-1.63842	-1.14108
8554233	chr16:8554233:A:G	6.29327e-08	-1.49835e-10	-1.07454
8554268	chr16:8554268:G:T	1.28843e-08	-1.47414	-1.18645
8554284	chr16:8554284:A:C	1.0202e-08	-1.62059	-1.27343
8554323	chr16:8554323:A:T	2.3259e-08	-0.800004	-1.26991
8554470	chr16:8554470:C:T	4.18507e-08	-1.48249	-2.9698e-10
8554477	chr16:8554477:A:C	1.14187e-08	-1.64743	-1.13391
8554501	chr16:8554501:A:G	1.01544e-08	-1.62289	-1.27581
8554700	chr16:8554700:G:T	7.00773e-08	-1.49835e-10	-0.967002
8554766	chr16:8554766:T:C	1.88984e-08	-1.03017	-1.24736
8554853	chr16:8554853:A:G	1.07906e-08	-1.65706	-1.18086
8554976	chr16:8554976:T:C	5.50137e-08	-1.49835e-10	-1.20902
8555032	chr16:8555032:T:G	7.99316e-08	-1.49835e-10	-0.835429
8555183	chr16:8555183:G:C	3.3604e-08	-1.70195	-2.9698e-10
8555368	chr16:8555368:G:A	1.20164e-08	-1.48402	-1.24631
8555472	chr16:8555472:G:A	1.15341e-08	-1.58414	-1.18715
8555514	chr16:8555514:T:C	1.06884e-08	-1.67309	-1.17435
8555618	chr16:8555618:C:T	7.04146e-08	-1.49835e-10	-0.962201
8555624	chr16:8555624:T:C	1.07505e-08	-1.68002	-1.16163
8555645	chr16:8555645:T:C	5.85617e-08	-1.49835e-10	-1.14652
8555740	chr16:8555740:C:T	1.21909e-08	-1.67555	-1.04035
8555900	chr16:8555900:T:C	1.48329e-08	-1.27775	-1.242
8555906	chr16:8555906:C:A	9.38074e-09	-1.7036	-1.27435
8555975	chr16:8555975:G:A	1.55054e-08	-1.24293	-1.23249
8556090	chr16:8556090:T:C	1.84001e-08	-1.06437	-1.23987
8556127	chr16:8556127:C:T	3.57582e-08	-1.63982	-2.9698e-10
8556150	chr16:8556150:C:T	8.60551e-08	-1.49835e-10	-0.761614
8556265	chr16:8556265:C:T	5.62649e-08	-1.49835e-10	-1.18653
8556512	chr16:8556512:T:C	5.1613e-08	-1.49835e-10	-1.27283
8556647	chr16:8556647:A:G	9.61416e-09	-1.67733	-1.27603
8557062	chr16:8557062:A:G	9.29729e-09	-1.70998	-1.2769
8557191	chr16:8557191:A:T	1.07993e-08	-1.56036	-1.27676
8557324	chr16:8557324:A:C	1.29655e-08	-1.39903	-1.25528
8557396	chr16:8557396:G:C	1.06051e-07	-1.49835e-10	-0.552681
8557612	chr16:8557612:T:C	1.5336e-08	-1.24505	-1.24135
8557638	chr16:8557638:C:A	7.39281e-08	-1.49835e-10	-0.913508
8557664	chr16:8557664:C:T	5.18044e-08	-1.49835e-10	-1.26913
8557667	chr16:8557667:A:G	5.16369e-08	-1.49835e-10	-1.27236
8557937	chr16:8557937:C:T	7.75682e-08	-1.49835e-10	-0.865444
8558006	chr16:8558006:C:G	1.33624e-08	-1.35534	-1.26881
8558020	chr16:8558020:A:G	1.03777e-08	-1.67914	-1.19779
8558294	chr16:8558294:G:A	1.08666e-08	-1.5585	-1.27241
8558504	chr16:8558504:G:A	1.04804e-08	-1.68425	-1.18284
8558654	chr16:8558654:T:C	5.14221e-08	-1.49835e-10	-1.27653
8558912	chr16:8558912:T:G	1.28535e-08	-1.40549	-1.2575
8558990	chr16:8558990:A:G	1.11838e-08	-1.67802	-1.12412
8559146	chr16:8559146:G:A	1.17436e-08	-1.70929	-1.044
8559227	chr16:8559227:G:C	5.21858e-08	-1.49835e-10	-1.26179
8559266	chr16:8559266:C:T	6.39174e-08	-1.49835e-10	-1.05901
8559292	chr16:8559292:C:G	5.27602e-08	-1.49835e-10	-1.25084
8559606	chr16:8559606:G:C	5.42089e-08	-1.49835e-10	-1.22376
8559780	chr16:8559780:A:G	5.59482e-08	-1.49835e-10	-1.19218
8559967	chr16:8559967:T:C	1.59481e-08	-1.54266	-0.904605
8560075	chr16:8560075:C:T	5.57794e-08	-1.49835e-10	-1.1952
8560510	chr16:8560510:G:A	5.27602e-08	-1.49835e-10	-1.25084
8560663	chr16:8560663:TCTC:T	6.33346e-08	-1.49835e-10	-1.06817
8560964	chr16:8560964:T:C	1.09011e-07	-1.49835e-10	-0.525154
8560979	chr16:8560979:G:C	4.02661e-08	-1.52109	-2.9698e-10
8561374	chr16:8561374:C:G	2.1574e-08	-0.905245	-1.23987
8561461	chr16:8561461:C:T	1.27222e-07	-1.49835e-10	-0.370671
8561800	chr16:8561800:ATGAG:A	6.64509e-08	-1.49835e-10	-1.02014
8562010	chr16:8562010:G:T	1.09443e-08	-1.55934	-1.26444
8562079	chr16:8562079:A:AGTGC	5.18297e-08	-1.49835e-10	-1.26864
8565284	chr16:8565284:A:T	9.79661e-09	-1.70688	-1.22769
8565343	chr16:8565343:G:A	9.36614e-09	-1.70718	-1.27232
8565608	chr16:8565608:C:T	1.03432e-08	-1.60442	-1.27585
8565616	chr16:8565616:G:T	1.25558e-08	-1.70033	-0.986089
8565721	chr16:8565721:G:C	5.23976e-08	-1.49835e-10	-1.25774
8565738	chr16:8565738:T:A	1.37726e-08	-1.3912	-1.20272
8565747	chr16:8565747:C:A	1.38867e-08	-1.40303	-1.18264
8565776	chr16:8565776:T:C	1.16806e-08	-1.66275	-1.09593
8565982	chr16:8565982:A:G	9.64247e-09	-1.68414	-1.26629
8565983	chr16:8565983:C:G	9.99542e-09	-1.70729	-1.20718
8566257	chr16:8566257:G:T	7.85706e-08	-0.852604	-2.9698e-10
8566292	chr16:8566292:A:C	1.413e-07	-1.49835e-10	-0.265715
8566569	chr16:8566569:C:T	1.2241e-08	-1.69797	-1.01384
8566627	chr16:8566627:T:A	1.51886e-08	-1.36189	-1.13417
8566986	chr16:8566986:C:G	1.47666e-08	-1.5994	-0.924834
8567079	chr16:8567079:T:G	1.09969e-08	-1.7096	-1.10938
8567100	chr16:8567100:G:C	1.25353e-08	-1.41126	-1.2768
8567711	chr16:8567711:G:A	1.00151e-08	-1.69843	-1.21408
8567749	chr16:8567749:A:C	1.48387e-08	-1.62985	-0.889515
8567938	chr16:8567938:A:G	9.36295e-08	-1.49835e-10	-0.677256
8567988	chr16:8567988:A:G	2.19465e-07	-1.49835e-10	0.174591
8568048	chr16:8568048:A:G	5.76749e-08	-1.49835e-10	-1.16178
8568053	chr16:8568053:C:T	1.86337e-08	-1.19513	-1.0965
8568509	chr16:8568509:C:T	1.50096e-08	-1.24976	-1.25815
8568514	chr16:8568514:G:A	5.15954e-08	-1.49835e-10	-1.27317
8568754	chr16:8568754:T:C	1.56811e-08	-1.31123	-1.15292
8569136	chr16:8569136:C:G	4.9722e-08	-1.31015	-2.9698e-10
8569213	chr16:8569213:C:T	1.72516e-08	-1.48699	-0.881705
8569289	chr16:8569289:T:C	2.97901e-08	-0.660858	-1.16157
8569297	chr16:8569297:C:T	2.00737e-08	-1.17031	-1.04689
8569347	chr16:8569347:TC:T	5.55139e-08	-1.49835e-10	-1.19997
8569748	chr16:8569748:C:T	1.25387e-08	-1.62878	-1.05901
8570012	chr16:8570012:G:C	1.87572e-08	-1.13241	-1.15261
8570124	chr16:8570124:T:A	1.17856e-08	-1.50924	-1.24049
8570179	chr16:8570179:C:T	5.30068e-08	-1.49835e-10	-1.24618
8570387	chr16:8570387:C:T	1.54448e-07	-1.49835e-10	-0.176743
8570469	chr16:8570469:A:C	4.2446e-08	-1.46837	-2.9698e-10
8570499	chr16:8570499:T:C	5.57443e-08	-1.49835e-10	-1.19583
8570619	chr16:8570619:T:C	5.18534e-08	-1.49835e-10	-1.26818
8570636	chr16:8570636:C:T	1.46398e-07	-1.49835e-10	-0.230274
8570649	chr16:8570649:C:T	7.591e-08	-1.49835e-10	-0.887052
8570728	chr16:8570728:T:A	5.77872e-08	-1.49835e-10	-1.15983
8571087	chr16:8571087:G:C	1.71245e-08	-1.30744	-1.06865
8571308	chr16:8571308:T:C	5.57186e-08	-1.49835e-10	-1.19629
8571768	chr16:8571768:C:T	1.00163e-08	-1.68617	-1.22622
8572883	chr16:8572883:G:A	9.35866e-09	-1.70487	-1.27543
8573090	chr16:8573090:C:G	9.48027e-09	-1.69125	-1.27614
8573814	chr16:8573814:G:A	1.33062e-08	-1.68828	-0.940096
8574026	chr16:8574026:G:C	1.08925e-08	-1.61817	-1.21035
8574055	chr16:8574055:C:A	9.64894e-09	-1.70389	-1.24586
8574116	chr16:8574116:G:A	3.32747e-08	-0.895201	-0.816605
8574229	chr16:8574229:A:G	5.81536e-08	-1.49835e-10	-1.15351
8575004	chr16:8575004:C:T	5.14948e-08	-1.49835e-10	-1.27512
8575112	chr16:8575112:A:C	7.7133e-08	-1.49835e-10	-0.87107
8575270	chr16:8575270:C:G	6.19285e-08	-1.49835e-10	-1.09062
8575415	chr16:8575415:C:T	5.23253e-08	-1.49835e-10	-1.25912
8575474	chr16:8575474:A:G	6.42469e-08	-1.49835e-10	-1.05387
8575544	chr16:8575544:C:T	5.37958e-08	-1.49835e-10	-1.2314
8575558	chr16:8575558:G:A	5.48626e-08	-1.49835e-10	-1.21177
8575803	chr16:8575803:C:G	1.10336e-08	-1.58467	-1.23099
8575894	chr16:8575894:C:A	5.35888e-08	-1.49835e-10	-1.23526
8576080	chr16:8576080:A:G	1.27396e-08	-1.70054	-0.971344
8576421	chr16:8576421:C:A	5.32423e-08	-1.49835e-10	-1.24175
8577134	chr16:8577134:C:A	1.2233e-08	-1.49129	-1.22118
8577135	chr16:8577135:T:C	6.96438e-08	-0.973207	-2.9698e-10
8577852	chr16:8577852:G:A	3.80912e-08	-1.57662	-2.9698e-10
8578097	chr16:8578097:G:T	1.91912e-08	-1.69954	-0.562608
8578562	chr16:8578562:G:T	6.8951e-08	-1.49835e-10	-0.983206
8578804	chr16:8578804:C:T	9.32433e-09	-1.70705	-1.27692
8578832	chr16:8578832:A:G	1.7548e-08	-1.6884	-0.663257
8578842	chr16:8578842:G:A	7.06035e-08	-1.49835e-10	-0.959521
8579145	chr16:8579145:A:T	6.91321e-08	-1.49835e-10	-0.980582
8579159	chr16:8579159:G:A	1.46836e-07	-1.49835e-10	-0.227288
8579548	chr16:8579548:A:G	1.74298e-08	-1.67182	-0.686607
8579954	chr16:8579954:G:A	5.88345e-08	-1.49835e-10	-1.14187
8579966	chr16:8579966:C:T	7.73248e-08	-1.49835e-10	-0.868586
8580106	chr16:8580106:C:T	1.36798e-08	-1.70269	-0.897983
8580253	chr16:8580253:A:G	5.35727e-08	-1.49835e-10	-1.23556
8580294	chr16:8580294:G:A	7.2759e-08	-0.929449	-2.9698e-10
8581061	chr16:8581061:G:A	1.78744e-08	-1.6659	-0.667333
8581125	chr16:8581125:A:G	2.00061e-08	-1.50243	-0.718132
8581253	chr16:8581253:G:A	3.3476e-08	-1.70577	-2.9698e-10
8581775	chr16:8581775:T:A	3.3931e-08	-1.65988	-0.032395
8582003	chr16:8582003:C:T	5.42442e-08	-1.49835e-10	-1.22311
8583076	chr16:8583076:G:A	6.23916e-08	-1.49835e-10	-1.08317
8583327	chr16:8583327:G:C	5.40987e-08	-1.49835e-10	-1.22579
8583618	chr16:8583618:C:T	5.82535e-08	-1.49835e-10	-1.1518
8583640	chr16:8583640:T:C	6.4751e-08	-1.65303	0.606979
8583701	chr16:8583701:T:C	1.28448e-08	-1.70887	-0.954795
8583709	chr16:8583709:C:A	8.26523e-08	-1.66759	0.865631
8583846	chr16:8583846:G:T	9.6561e-08	-1.49835e-10	-0.646426
8583897	chr16:8583897:C:G	1.40282e-07	-1.49835e-10	-0.272947
8584778	chr16:8584778:C:T	1.84456e-08	-1.70135	-0.60042
8585091	chr16:8585091:G:A	2.14624e-08	-1.33411	-0.816183
8585103	chr16:8585103:G:A	5.15551e-08	-1.49835e-10	-1.27395
8585199	chr16:8585199:T:C	1.73603e-08	-1.50504	-0.857377
8585447	chr16:8585447:A:G	9.78103e-09	-1.69567	-1.24049
8585654	chr16:8585654:G:T	1.67e-08	-1.68248	-0.718706
8585959	chr16:8585959:G:A	5.15087e-08	-1.49835e-10	-1.27485
8586231	chr16:8586231:A:G	7.28376e-08	-1.49835e-10	-0.928369
8586374	chr16:8586374:G:T	8.18739e-08	-1.49835e-10	-0.811421
8586818	chr16:8586818:A:G	7.33271e-08	-1.49835e-10	-0.921671
8586922	chr16:8586922:C:G	8.37386e-08	-0.788902	-2.9698e-10
8587251	chr16:8587251:C:T	9.54321e-08	-1.49835e-10	-0.658186
8587532	chr16:8587532:A:G	6.22597e-08	-1.49835e-10	-1.08529
8587553	chr16:8587553:A:G	8.09615e-08	-0.822627	-2.9698e-10
8587757	chr16:8587757:T:C	9.96414e-09	-1.70923	-1.20838
8587848	chr16:8587848:A:G	1.01837e-07	-1.49835e-10	-0.593227
8588246	chr16:8588246:C:T	5.29699e-08	-1.49835e-10	-1.24688
8588369	chr16:8588369:C:T	1.52138e-08	-1.3856	-1.1088
8588371	chr16:8588371:C:A	3.37794e-08	-1.69675	-2.9698e-10
8588486	chr16:8588486:T:C	3.48069e-08	-1.66678	-2.9698e-10
8588935	chr16:8588935:G:A	8.02393e-08	-1.49835e-10	-0.831587
8589347	chr16:8589347:C:A	2.12742e-08	-0.94178	-1.21732
8589463	chr16:8589463:T:C	1.10821e-07	-1.49835e-10	-0.508682
8589674	chr16:8589674:A:G	5.84613e-08	-1.49835e-10	-1.14824
8589862	chr16:8589862:G:A	1.14807e-08	-1.67989	-1.09605
8590096	chr16:8590096:G:A	1.70526e-08	-1.12525	-1.25504
8590205	chr16:8590205:G:A	1.86392e-08	-1.01591	-1.27542
8590742	chr16:8590742:G:T	1.71716e-08	-1.69682	-0.676529
8590786	chr16:8590786:C:T	1.5661e-08	-1.46459	-1.00083
8590874	chr16:8590874:C:T	6.38248e-08	-1.49835e-10	-1.06046
8590890	chr16:8590890:C:T	5.9446e-08	-1.49835e-10	-1.13153
8591868	chr16:8591868:C:G	5.4051e-08	-1.49835e-10	-1.22667
8591971	chr16:8591971:A:G	1.02945e-07	-1.49835e-10	-0.582402
8592230	chr16:8592230:G:C	1.09553e-07	-1.49835e-10	-0.520196
8592286	chr16:8592286:G:A	2.77861e-08	-1.45718	-0.434886
8592360	chr16:8592360:G:C	5.14314e-08	-1.49835e-10	-1.27635
8592442	chr16:8592442:C:A	6.37638e-08	-1.49835e-10	-1.06142
8592718	chr16:8592718:G:A	3.69931e-08	-0.586653	-1.01922
8593757	chr16:8593757:T:C	6.96171e-08	-1.49835e-10	-0.973591
8593821	chr16:8593821:G:C	6.96541e-08	-1.49835e-10	-0.97306
8593835	chr16:8593835:C:T	1.1831e-08	-1.52486	-1.22102
8593908	chr16:8593908:T:C	5.3118e-08	-1.49835e-10	-1.24408
8594622	chr16:8594622:A:G	5.56564e-08	-1.49835e-10	-1.1974
8594642	chr16:8594642:C:G	5.64099e-08	-1.49835e-10	-1.18396
8594830	chr16:8594830:G:T	5.50477e-08	-1.49835e-10	-1.2084
8595315	chr16:8595315:A:G	5.66955e-08	-1.49835e-10	-1.17891
8595590	chr16:8595590:T:G	8.47258e-08	-1.49835e-10	-0.77718
8595919	chr16:8595919:G:T	5.45414e-08	-1.49835e-10	-1.21764
8596177	chr16:8596177:G:C	8.23295e-08	-1.49835e-10	-0.805872
8596248	chr16:8596248:T:C	5.18801e-08	-1.49835e-10	-1.26767
8596547	chr16:8596547:G:A	2.02219e-08	-1.33775	-0.872081
8596568	chr16:8596568:C:A	7.38932e-08	-1.49835e-10	-0.91398
8596682	chr16:8596682:A:G	2.67068e-08	-1.11356	-0.818125
8596737	chr16:8596737:A:G	3.6767e-08	-0.362288	-1.24971
8597000	chr16:8597000:A:G	4.28265e-08	-0.546396	-0.913047
8597273	chr16:8597273:C:T	6.17495e-08	-1.49835e-10	-1.09352
8597475	chr16:8597475:A:G	2.38752e-08	-1.43517	-0.608586
8597496	chr16:8597496:G:A	5.54911e-08	-1.49835e-10	-1.20038
8597560	chr16:8597560:G:A	1.48136e-08	-1.2531	-1.26795
8597804	chr16:8597804:C:T	3.66745e-08	-1.61452	-2.9698e-10
8597979	chr16:8597979:G:A	5.44984e-08	-1.49835e-10	-1.21843
8598569	chr16:8598569:A:C	5.34572e-08	-1.49835e-10	-1.23772
8598881	chr16:8598881:G:C	1.76637e-08	-1.37514	-0.969949
8598894	chr16:8598894:T:C	5.38934e-08	-1.49835e-10	-1.22959
8598971	chr16:8598971:C:T	1.55097e-08	-1.49721	-0.977927
8599659	chr16:8599659:C:A	1.55987e-07	-1.49835e-10	-0.166826
8599753	chr16:8599753:C:G	1.32225e-08	-1.39741	-1.23727
8599806	chr16:8599806:G:A	1.64314e-08	-1.60381	-0.813598
8599884	chr16:8599884:T:C	7.76779e-08	-1.49835e-10	-0.86403
8599920	chr16:8599920:C:T	6.63809e-08	-1.49835e-10	-1.02119
8600002	chr16:8600002:C:T	2.12057e-08	-1.04917	-1.11316
8600414	chr16:8600414:C:T	3.40992e-08	-1.68733	-2.9698e-10
8600427	chr16:8600427:T:C	6.52266e-08	-1.49835e-10	-1.03873
8600777	chr16:8600777:T:C	1.68097e-08	-1.11765	-1.277
8600912	chr16:8600912:G:A	2.67619e-08	-0.777751	-1.15187
8601364	chr16:8601364:G:A	1.04615e-07	-0.566318	-2.9698e-10
8602094	chr16:8602094:A:G	2.14338e-08	-1.64166	-0.509969
8602521	chr16:8602521:A:G	1.81105e-08	-1.39913	-0.920977
8602913	chr16:8602913:T:G	5.83065e-08	-1.49835e-10	-1.15089
8602966	chr16:8602966:C:T	5.14523e-08	-1.49835e-10	-1.27595
8603001	chr16:8603001:A:G	5.76878e-08	-1.49835e-10	-1.16156
8603219	chr16:8603219:A:G	1.7857e-08	-1.66992	-0.664282
8603270	chr16:8603270:T:C	6.12955e-08	-1.49835e-10	-1.1009
8603448	chr16:8603448:C:T	2.3323e-08	-1.6621	-0.405065
8603487	chr16:8603487:C:T	1.92514e-08	-1.6551	-0.603916
8604118	chr16:8604118:G:A	1.97318e-08	-1.70401	-0.530356
8604273	chr16:8604273:CT:C	3.35529e-08	-1.70348	-2.9698e-10
8604532	chr16:8604532:A:G	2.46786e-08	-0.734082	-1.27658
8605611	chr16:8605611:A:G	4.01706e-08	-1.52347	-2.9698e-10
8605798	chr16:8605798:C:T	5.14666e-08	-1.49835e-10	-1.27567
8606254	chr16:8606254:A:T	2.54625e-08	-1.39197	-0.587429
8606372	chr16:8606372:G:A	6.97449e-08	-1.49835e-10	-0.971757
8606671	chr16:8606671:C:T	1.53403e-08	-1.6342	-0.851914
8606960	chr16:8606960:G:A	6.34575e-08	-1.49835e-10	-1.06623
8607072	chr16:8607072:C:T	9.02326e-08	-1.49835e-10	-0.71421
8607073	chr16:8607073:G:A	4.22057e-08	-1.47404	-2.9698e-10
8607321	chr16:8607321:C:T	5.35808e-08	-1.49835e-10	-1.23541
8607779	chr16:8607779:G:A	3.66952e-08	-1.31669	-0.297263
8607870	chr16:8607870:G:A	2.19074e-08	-1.6648	-0.464974
8608079	chr16:8608079:C:T	2.5048e-08	-1.65859	-0.337216
8608179	chr16:8608179:T:C	6.24675e-08	-1.49835e-10	-1.08195
8608449	chr16:8608449:C:T	6.05787e-08	-1.49835e-10	-1.11266
8608974	chr16:8608974:G:A	1.82215e-08	-1.63895	-0.67505
8609290	chr16:8609290:C:T	2.03632e-08	-1.6765	-0.526371
8609400	chr16:8609400:C:T	1.47713e-08	-1.65007	-0.873842
8609859	chr16:8609859:C:T	9.38768e-08	-1.49835e-10	-0.674618
8610007	chr16:8610007:G:A	1.40522e-08	-1.67722	-0.896607
8610131	chr16:8610131:T:C	1.89763e-08	-1.03223	-1.24118
8610222	chr16:8610222:C:T	2.16129e-08	-1.68202	-0.461288
8611690	chr16:8611690:G:A	6.92476e-08	-0.434124	-0.544789
8611807	chr16:8611807:A:G	1.10636e-08	-1.5476	-1.26535
8612512	chr16:8612512:G:A	3.26066e-08	-0.934297	-0.79779
8612762	chr16:8612762:ATG:A	6.02223e-08	-1.49835e-10	-1.11856
8612834	chr16:8612834:T:A	1.65254e-08	-1.26202	-1.14968
8612836	chr16:8612836:T:A	6.35368e-08	-1.49835e-10	-1.06498
8612989	chr16:8612989:C:A	1.20037e-08	-1.48638	-1.24501
8613518	chr16:8613518:C:T	2.6637e-08	-0.667444	-1.26686
8614008	chr16:8614008:A:G	5.87093e-08	-1.49835e-10	-1.144
8614526	chr16:8614526:T:C	3.49451e-08	-0.667205	-0.995618
8614556	chr16:8614556:T:C	5.23307e-08	-1.49835e-10	-1.25902
8615005	chr16:8615005:G:A	1.30254e-08	-1.58464	-1.06506
8615411	chr16:8615411:G:T	1.08421e-08	-1.57729	-1.25588
8615563	chr16:8615563:A:G	1.81478e-08	-1.55066	-0.767387
8616027	chr16:8616027:C:T	1.05627e-08	-1.5839	-1.27537
8616164	chr16:8616164:A:G	5.60639e-08	0.077552	-1.26766
8616208	chr16:8616208:A:G	6.80808e-08	-1.49835e-10	-0.995905
8616227	chr16:8616227:C:T	6.40449e-08	-1.49835e-10	-1.05702
8616228	chr16:8616228:A:G	1.06338e-08	-1.58046	-1.2721
8616315	chr16:8616315:C:T	6.10016e-08	-1.49835e-10	-1.1057
8616428	chr16:8616428:G:A	1.04625e-08	-1.59343	-1.27537
8616735	chr16:8616735:A:C	1.05198e-08	-1.58797	-1.27537
8616899	chr16:8616899:AAAAT:A	1.02367e-08	-1.61542	-1.2752
8617028	chr16:8617028:G:C	5.8792e-08	-1.49835e-10	-1.1426
8617110	chr16:8617110:G:A	1.02028e-08	-1.61918	-1.27476
8617318	chr16:8617318:A:G	1.02436e-08	-1.61951	-1.27044
8617428	chr16:8617428:C:T	5.5122e-08	-1.49835e-10	-1.20705
8617433	chr16:8617433:T:G	1.02055e-08	-1.62432	-1.26935
8617691	chr16:8617691:T:C	1.0511e-08	-1.58805	-1.27613
8617811	chr16:8617811:A:C	1.03172e-08	-1.61682	-1.26597
8617826	chr16:8617826:C:T	1.03844e-08	-1.60016	-1.27613
8617827	chr16:8617827:G:T	5.33821e-08	-1.49835e-10	-1.23913
8617874	chr16:8617874:C:T	1.04047e-08	-1.59755	-1.2768
8617953	chr16:8617953:C:T	5.37285e-08	-1.49835e-10	-1.23266
8618566	chr16:8618566:G:A	8.96815e-08	-1.49835e-10	-0.720337
8618591	chr16:8618591:C:G	5.30954e-08	-1.49835e-10	-1.24451
8618639	chr16:8618639:G:A	5.2881e-08	-1.49835e-10	-1.24856
8618806	chr16:8618806:A:G	1.16071e-08	-1.50744	-1.25755
8618842	chr16:8618842:G:A	1.1832e-08	-1.52074	-1.22505
8619053	chr16:8619053:G:A	5.53757e-08	-1.49835e-10	-1.20246
8619154	chr16:8619154:G:A	5.59792e-08	-1.49835e-10	-1.19162
8619164	chr16:8619164:G:A	5.44824e-08	-1.49835e-10	-1.21872
8619376	chr16:8619376:A:C	5.38185e-08	-1.49835e-10	-1.23098
8619397	chr16:8619397:T:C	5.60394e-08	-1.49835e-10	-1.19055
8619468	chr16:8619468:T:G	1.14153e-08	-1.58093	-1.20072
8619519	chr16:8619519:G:A	1.15156e-08	-1.57218	-1.20072
8620044	chr16:8620044:T:A	8.74459e-08	-1.49835e-10	-0.74558
8620305	chr16:8620305:A:C	1.02308e-08	-1.64939	-1.24181
8620685	chr16:8620685:T:C	1.42289e-07	-0.258743	-2.9698e-10
8620729	chr16:8620729:C:T	3.74493e-08	-0.431366	-1.16225
8620779	chr16:8620779:A:G	7.02454e-08	-1.49835e-10	-0.964606
8620917	chr16:8620917:T:C	1.00749e-08	-1.66424	-1.24231
8620936	chr16:8620936:C:A	4.17772e-08	-1.48425	-2.9698e-10
8620981	chr16:8620981:T:C	7.4096e-08	-1.49835e-10	-0.91124
8622184	chr16:8622184:G:T	1.02234e-08	-1.66505	-1.22687
8622243	chr16:8622243:C:T	5.70705e-08	-1.49835e-10	-1.17231
8622250	chr16:8622250:A:C	1.14468e-08	-1.65995	-1.11894
8622271	chr16:8622271:A:G	4.99532e-08	-0.116631	-1.18888
8622442	chr16:8622442:A:G	1.67012e-08	-1.65318	-0.747941
8622641	chr16:8622641:A:G	1.13473e-08	-1.66424	-1.12339
8622653	chr16:8622653:G:A	5.13988e-08	-1.49835e-10	-1.27699
8622752	chr16:8622752:T:C	1.60909e-08	-1.66994	-0.768406
8622767	chr16:8622767:C:T	1.12518e-08	-1.67109	-1.12498
8622865	chr16:8622865:G:T	8.36528e-08	-1.49835e-10	-0.789926
8623091	chr16:8623091:A:G	5.33811e-08	-1.49835e-10	-1.23914
8623165	chr16:8623165:T:C	8.2244e-08	-1.49835e-10	-0.80691
8623255	chr16:8623255:G:A	5.27922e-08	-1.49835e-10	-1.25024
8623349	chr16:8623349:A:G	7.38664e-08	-1.49835e-10	-0.914343
8623611	chr16:8623611:A:G	6.16178e-08	-1.09565	-2.9698e-10
8623750	chr16:8623750:G:A	5.14164e-08	-1.49835e-10	-1.27664
8623909	chr16:8623909:C:G	7.02876e-08	-1.49835e-10	-0.964006
8624050	chr16:8624050:G:A	1.43419e-08	-1.54004	-1.01337
8624086	chr16:8624086:G:A	5.17811e-08	-1.49835e-10	-1.26958
8624208	chr16:8624208:C:T	5.21852e-08	-1.49835e-10	-1.2618
8624375	chr16:8624375:T:A	5.68886e-08	-1.49835e-10	-1.17551
8624756	chr16:8624756:T:C	5.22923e-08	-1.49835e-10	-1.25975
8624757	chr16:8624757:G:T	5.26028e-08	-1.49835e-10	-1.25383
8625069	chr16:8625069:T:A	5.83394e-08	-1.49835e-10	-1.15032
8625132	chr16:8625132:T:C	3.49791e-08	-1.66185	-2.9698e-10
8625346	chr16:8625346:A:G	5.83226e-08	-1.49835e-10	-1.15061
8625528	chr16:8625528:T:C	2.03863e-08	-1.59796	-0.603781
8625752	chr16:8625752:G:A	1.00357e-07	-1.49835e-10	-0.607864
8625791	chr16:8625791:G:A	6.14964e-08	-1.49835e-10	-1.09762
8626035	chr16:8626035:C:T	5.70477e-08	-1.49835e-10	-1.17271
8626045	chr16:8626045:G:T	5.73407e-08	-1.49835e-10	-1.16759
8626479	chr16:8626479:C:T	5.19446e-08	-1.49835e-10	-1.26642
8627038	chr16:8627038:C:G	5.23853e-08	-1.49835e-10	-1.25798
8627234	chr16:8627234:G:C	5.42904e-08	-1.49835e-10	-1.22225
8627504	chr16:8627504:A:G	8.6113e-08	-1.49835e-10	-0.760941
8627540	chr16:8627540:A:C	6.48453e-08	-1.49835e-10	-1.0446
8627680	chr16:8627680:C:G	5.16677e-08	-1.49835e-10	-1.27177
8627682	chr16:8627682:G:A	6.1627e-08	-1.49835e-10	-1.0955
8627727	chr16:8627727:A:G	6.34075e-08	-1.49835e-10	-1.06702
8627772	chr16:8627772:G:T	6.21576e-08	-1.49835e-10	-1.08693
8627777	chr16:8627777:A:T	6.21934e-08	-1.49835e-10	-1.08635
8627927	chr16:8627927:A:G	6.18882e-08	-1.49835e-10	-1.09127
8628073	chr16:8628073:T:C	6.86132e-08	-1.49835e-10	-0.988116
8628139	chr16:8628139:C:T	6.16208e-08	-1.49835e-10	-1.0956
8628195	chr16:8628195:A:G	1.00937e-08	-1.6661	-1.23859
8628196	chr16:8628196:A:G	6.26425e-08	-1.49835e-10	-1.07916
8628466	chr16:8628466:A:G	5.22182e-08	-1.49835e-10	-1.26117
8628526	chr16:8628526:G:A	6.23203e-08	-1.49835e-10	-1.08431
8628785	chr16:8628785:A:G	6.05442e-08	-1.49835e-10	-1.11323
8628875	chr16:8628875:T:C	6.22387e-08	-1.49835e-10	-1.08562
8629078	chr16:8629078:C:T	5.14793e-08	-1.49835e-10	-1.27542
8629191	chr16:8629191:C:T	5.88168e-08	-1.49835e-10	-1.14217
8629341	chr16:8629341:G:A	6.35086e-08	-1.49835e-10	-1.06543
8629375	chr16:8629375:T:C	6.19156e-08	-1.49835e-10	-1.09083
8629418	chr16:8629418:C:G	1.74704e-08	-1.26083	-1.09526
8629626	chr16:8629626:G:A	5.14801e-08	-1.49835e-10	-1.27541
8629693	chr16:8629693:C:G	6.18694e-08	-1.49835e-10	-1.09158
8629723	chr16:8629723:C:G	5.88849e-08	-1.49835e-10	-1.14102
8629776	chr16:8629776:A:G	2.52442e-08	-1.58978	-0.398228
8629900	chr16:8629900:A:G	6.36677e-08	-1.49835e-10	-1.06292
8630027	chr16:8630027:AT:A	6.05204e-08	-1.49835e-10	-1.11362
8630200	chr16:8630200:GCAAA:G	2.78185e-08	-1.56875	-0.322152
8630316	chr16:8630316:C:T	6.17591e-08	-1.49835e-10	-1.09336
8630720	chr16:8630720:C:A	6.17591e-08	-1.49835e-10	-1.09336
8630814	chr16:8630814:C:T	6.12539e-08	-1.49835e-10	-1.10157
8631078	chr16:8631078:C:T	6.30018e-08	-1.49835e-10	-1.07344
8631255	chr16:8631255:C:T	6.30018e-08	-1.49835e-10	-1.07344
8631468	chr16:8631468:C:T	6.22864e-08	-1.49835e-10	-1.08486
8631541	chr16:8631541:G:A	3.8591e-08	-1.56358	-2.9698e-10
8631571	chr16:8631571:G:A	6.07592e-08	-1.49835e-10	-1.10968
8631625	chr16:8631625:G:A	6.2913e-08	-1.49835e-10	-1.07485
8631711	chr16:8631711:G:A	3.51931e-08	-1.65575	-2.9698e-10
8631737	chr16:8631737:A:C	1.17992e-06	1.8566	-2.9698e-10
8631795	chr16:8631795:C:T	6.30018e-08	-1.49835e-10	-1.07344
8631942	chr16:8631942:T:G	2.01906e-08	-1.62126	-0.590124
8631949	chr16:8631949:C:G	6.30018e-08	-1.49835e-10	-1.07344
8632201	chr16:8632201:T:C	6.30018e-08	-1.49835e-10	-1.07344
8632321	chr16:8632321:C:T	6.32391e-08	-1.49835e-10	-1.06968
8632387	chr16:8632387:A:T	5.16923e-08	-1.49835e-10	-1.27129
8632407	chr16:8632407:C:T	6.30018e-08	-1.49835e-10	-1.07344
8632566	chr16:8632566:T:C	6.30018e-08	-1.49835e-10	-1.07344
8632699	chr16:8632699:T:G	1.15433e-07	-1.49835e-10	-0.467914
8632816	chr16:8632816:C:T	6.28379e-08	-1.49835e-10	-1.07604
8632849	chr16:8632849:C:G	6.14677e-08	-1.49835e-10	-1.09809
8633355	chr16:8633355:T:C	6.33018e-08	-1.49835e-10	-1.06869
8633733	chr16:8633733:G:C	6.30018e-08	-1.49835e-10	-1.07344
8633826	chr16:8633826:A:G	6.30018e-08	-1.49835e-10	-1.07344
8633911	chr16:8633911:T:G	6.30018e-08	-1.49835e-10	-1.07344
8633976	chr16:8633976:G:A	2.10277e-07	-1.49835e-10	0.131825
8634153	chr16:8634153:A:G	1.09983e-07	-1.49835e-10	-0.516277
8634248	chr16:8634248:A:G	6.16622e-08	-1.49835e-10	-1.09493
8634431	chr16:8634431:C:T	5.47939e-08	-1.49835e-10	-1.21302
8634761	chr16:8634761:T:C	5.31186e-08	-1.49835e-10	-1.24407
8634814	chr16:8634814:A:G	6.49268e-08	-1.49835e-10	-1.04334
8634907	chr16:8634907:C:G	2.57144e-08	-1.56298	-0.406572
8634915	chr16:8634915:C:T	6.33468e-08	-1.49835e-10	-1.06798
8635096	chr16:8635096:C:T	6.27043e-08	-1.49835e-10	-1.07817
8635142	chr16:8635142:G:A	3.92323e-08	-1.5471	-2.9698e-10
8635267	chr16:8635267:G:A	1.1308e-07	-0.570041	0.0815346
8635363	chr16:8635363:A:G	3.70269e-08	-1.60496	-2.9698e-10
8635418	chr16:8635418:T:C	6.63692e-08	-1.49835e-10	-1.02137
8635466	chr16:8635466:A:T	6.63692e-08	-1.49835e-10	-1.02137
8636116	chr16:8636116:C:G	6.01636e-08	-1.49835e-10	-1.11953
8636180	chr16:8636180:G:A	6.46365e-08	-1.49835e-10	-1.04782
8636420	chr16:8636420:C:T	6.47948e-08	-1.49835e-10	-1.04538
8636424	chr16:8636424:G:C	6.27162e-08	-1.07798	-2.9698e-10
8636625	chr16:8636625:C:G	6.42343e-08	-1.49835e-10	-1.05406
8636929	chr16:8636929:A:G	6.46365e-08	-1.49835e-10	-1.04782
8637188	chr16:8637188:C:G	6.56609e-08	-1.49835e-10	-1.0321
8637384	chr16:8637384:T:C	1.36032e-08	-1.46663	-1.13967
8637391	chr16:8637391:TAATAGCAGAC:T	7.15761e-08	-1.49835e-10	-0.945839
8637404	chr16:8637404:TA:T	7.39388e-08	-1.49835e-10	-0.913364
8637406	chr16:8637406:A:T	7.41409e-08	-1.49835e-10	-0.910634
8637496	chr16:8637496:T:C	5.21944e-08	-1.49835e-10	-1.26163
8637686	chr16:8637686:T:C	6.40037e-08	-1.49835e-10	-1.05766
8637784	chr16:8637784:C:T	6.46181e-08	-1.49835e-10	-1.04811
8637792	chr16:8637792:C:T	9.40308e-08	-1.49835e-10	-0.672978
8637874	chr16:8637874:A:G	1.48842e-08	-1.43982	-1.07648
8637950	chr16:8637950:C:T	5.46946e-08	-1.49835e-10	-1.21484
8637955	chr16:8637955:C:T	6.5482e-08	-1.49835e-10	-1.03483
8638168	chr16:8638168:G:A	5.51277e-08	-1.49835e-10	-1.20695
8638360	chr16:8638360:C:A	6.46365e-08	-1.49835e-10	-1.04782
8638375	chr16:8638375:T:C	6.32971e-08	-1.49835e-10	-1.06876
8638705	chr16:8638705:A:G	6.46365e-08	-1.49835e-10	-1.04782
8638822	chr16:8638822:T:C	6.46365e-08	-1.49835e-10	-1.04782
8639025	chr16:8639025:CA:C	6.46365e-08	-1.49835e-10	-1.04782
8639214	chr16:8639214:A:G	6.66274e-08	-1.49835e-10	-1.01748
8639297	chr16:8639297:G:A	6.42527e-08	-1.49835e-10	-1.05378
8639343	chr16:8639343:G:T	6.46365e-08	-1.49835e-10	-1.04782
8639409	chr16:8639409:C:T	6.46365e-08	-1.49835e-10	-1.04782
8639508	chr16:8639508:A:G	5.50021e-08	-1.49835e-10	-1.20923
8639518	chr16:8639518:C:G	1.54182e-08	-1.32093	-1.16012
8639833	chr16:8639833:A:C	6.45252e-08	-1.49835e-10	-1.04955
8639961	chr16:8639961:T:C	6.38883e-08	-1.49835e-10	-1.05947
8640107	chr16:8640107:T:C	5.38821e-08	-1.49835e-10	-1.2298
8640246	chr16:8640246:A:G	5.65625e-08	-1.49835e-10	-1.18126
8640250	chr16:8640250:T:C	6.46365e-08	-1.49835e-10	-1.04782
8640307	chr16:8640307:T:G	5.23947e-08	-1.49835e-10	-1.2578
8640353	chr16:8640353:C:T	5.25993e-08	-1.49835e-10	-1.2539
8640496	chr16:8640496:G:A	2.2115e-08	-1.22033	-0.900014
8641263	chr16:8641263:T:C	3.59423e-08	-1.32584	-0.308842
8641388	chr16:8641388:C:T	6.42343e-08	-1.49835e-10	-1.05406
8641498	chr16:8641498:A:G	6.43414e-08	-1.49835e-10	-1.0524
8641724	chr16:8641724:G:A	2.72583e-08	-1.3922	-0.519047
8641805	chr16:8641805:C:T	6.40175e-08	-1.49835e-10	-1.05744
8641839	chr16:8641839:T:C	5.65814e-08	-1.49835e-10	-1.18092
8642171	chr16:8642171:T:C	6.42343e-08	-1.49835e-10	-1.05406
8642262	chr16:8642262:T:C	8.22262e-08	-1.49835e-10	-0.807127
8642389	chr16:8642389:G:A	6.42343e-08	-1.49835e-10	-1.05406
8642414	chr16:8642414:G:A	5.91996e-08	-1.49835e-10	-1.13569
8642642	chr16:8642642:C:T	6.27806e-08	-1.49835e-10	-1.07696
8642800	chr16:8642800:G:A	6.42343e-08	-1.49835e-10	-1.05406
8642832	chr16:8642832:A:G	7.68284e-08	-1.49835e-10	-0.875027
8642881	chr16:8642881:G:T	6.16192e-08	-1.49835e-10	-1.09563
8642945	chr16:8642945:C:CT	5.92653e-08	-1.49835e-10	-1.13458
8643134	chr16:8643134:C:T	6.42343e-08	-1.49835e-10	-1.05406
8643206	chr16:8643206:C:T	6.41764e-08	-1.49835e-10	-1.05496
8643266	chr16:8643266:A:G	6.14282e-08	-1.49835e-10	-1.09873
8643438	chr16:8643438:T:C	6.42343e-08	-1.49835e-10	-1.05406
8643470	chr16:8643470:G:A	6.42343e-08	-1.49835e-10	-1.05406
8643697	chr16:8643697:G:T	9.90746e-08	-1.49835e-10	-0.620728
8643818	chr16:8643818:C:T	5.38891e-08	-1.49835e-10	-1.22967
8643874	chr16:8643874:A:C	1.45348e-08	-1.26704	-1.27301
8644041	chr16:8644041:C:G	6.42343e-08	-1.49835e-10	-1.05406
8644119	chr16:8644119:TTC:T	6.42343e-08	-1.49835e-10	-1.05406
8644179	chr16:8644179:T:C	1.5432e-08	-1.20371	-1.27645
8644337	chr16:8644337:G:A	6.42343e-08	-1.49835e-10	-1.05406
8644356	chr16:8644356:G:C	4.25654e-08	-1.60881	0.143254
8644381	chr16:8644381:G:T	1.39886e-06	-1.49835e-10	2.02681
8644493	chr16:8644493:C:T	1.79788e-08	-1.62667	-0.700738
8644541	chr16:8644541:A:G	6.42343e-08	-1.49835e-10	-1.05406
8644642	chr16:8644642:G:A	6.25354e-08	-1.49835e-10	-1.08087
8644722	chr16:8644722:A:G	6.42343e-08	-1.49835e-10	-1.05406
8644765	chr16:8644765:C:T	6.54494e-08	-1.49835e-10	-1.03532
8644784	chr16:8644784:A:G	6.63644e-08	-1.49835e-10	-1.02144
8644851	chr16:8644851:C:T	6.42343e-08	-1.49835e-10	-1.05406
8645160	chr16:8645160:C:G	7.47949e-08	-1.49835e-10	-0.901851
8645253	chr16:8645253:G:A	1.03653e-08	-1.62709	-1.25104
8645321	chr16:8645321:C:T	5.21663e-08	-1.49835e-10	-1.26216
8645416	chr16:8645416:G:A	6.42343e-08	-1.49835e-10	-1.05406
8645426	chr16:8645426:A:G	6.42343e-08	-1.49835e-10	-1.05406
8645453	chr16:8645453:G:A	6.42343e-08	-1.49835e-10	-1.05406
8645483	chr16:8645483:C:T	6.42343e-08	-1.49835e-10	-1.05406
8645503	chr16:8645503:C:T	2.83e-08	-1.69938	-0.174361
8645543	chr16:8645543:T:C	6.76562e-08	-1.49835e-10	-1.00216
8645634	chr16:8645634:T:C	5.21562e-08	-1.49835e-10	-1.26236
8645821	chr16:8645821:C:T	5.60265e-08	-1.49835e-10	-1.19078
8645927	chr16:8645927:T:C	6.42343e-08	-1.49835e-10	-1.05406
8646120	chr16:8646120:A:G	5.04011e-07	1.006	-2.9698e-10
8646294	chr16:8646294:G:A	1.36008e-08	-1.43294	-1.17353
8646378	chr16:8646378:T:C	2.01056e-08	-1.52893	-0.686671
8646435	chr16:8646435:C:T	3.37931e-08	-1.69635	-2.9698e-10
8646561	chr16:8646561:T:C	5.32003e-08	-1.49835e-10	-1.24254
8646646	chr16:8646646:G:A	6.33831e-08	-1.49835e-10	-1.0674
8646796	chr16:8646796:C:T	6.43196e-08	-1.49835e-10	-1.05274
8646901	chr16:8646901:A:G	6.33685e-08	-1.49835e-10	-1.06763
8647024	chr16:8647024:T:C	6.3646e-08	-1.49835e-10	-1.06326
8647063	chr16:8647063:C:T	1.07012e-08	-1.62685	-1.2194
8647081	chr16:8647081:G:A	6.33685e-08	-1.49835e-10	-1.06763
8647243	chr16:8647243:C:T	5.26799e-08	-1.49835e-10	-1.25237
8647408	chr16:8647408:T:C	1.49055e-08	-1.36291	-1.15196
8647510	chr16:8647510:C:T	6.30854e-08	-1.49835e-10	-1.07211
8647970	chr16:8647970:T:C	6.20536e-08	-1.49835e-10	-1.0886
8648014	chr16:8648014:G:C	6.41279e-08	-1.49835e-10	-1.05572
8648131	chr16:8648131:G:T	5.42069e-08	-1.49835e-10	-1.22379
8648206	chr16:8648206:G:A	6.09806e-08	-1.49835e-10	-1.10605
8648257	chr16:8648257:C:T	1.24472e-07	-0.392523	-2.9698e-10
8648292	chr16:8648292:C:T	6.33685e-08	-1.49835e-10	-1.06763
8648341	chr16:8648341:C:T	5.25884e-08	-1.49835e-10	-1.25411
8648580	chr16:8648580:C:T	6.33685e-08	-1.49835e-10	-1.06763
8648799	chr16:8648799:AAAG:A	7.00462e-08	-1.49835e-10	-0.967447
8648824	chr16:8648824:G:A	6.27195e-08	-1.49835e-10	-1.07793
8648853	chr16:8648853:C:T	6.39568e-08	-1.49835e-10	-1.05839
8648970	chr16:8648970:A:G	6.33685e-08	-1.49835e-10	-1.06763
8649047	chr16:8649047:A:C	6.20301e-08	-1.49835e-10	-1.08898
8649158	chr16:8649158:G:A	1.17164e-08	-1.49859	-1.25703
8649347	chr16:8649347:C:T	5.21003e-08	-1.49835e-10	-1.26343
8649370	chr16:8649370:T:C	1.32718e-08	-1.4759	-1.15506
8649612	chr16:8649612:T:C	2.53472e-08	-1.144	-0.839928
8649620	chr16:8649620:C:T	6.24778e-08	-1.49835e-10	-1.08179
8649822	chr16:8649822:AAAAAC:A	6.06003e-08	-1.49835e-10	-1.1123
8650065	chr16:8650065:C:A	5.1977e-08	-1.49835e-10	-1.2658
8650191	chr16:8650191:T:G	6.19455e-08	-1.49835e-10	-1.09035
8650229	chr16:8650229:C:T	6.1888e-08	-1.49835e-10	-1.09127
8650367	chr16:8650367:C:G	6.33685e-08	-1.49835e-10	-1.06763
8650400	chr16:8650400:G:T	5.15789e-08	-1.49835e-10	-1.27349
8650581	chr16:8650581:C:G	5.22869e-08	-1.49835e-10	-1.25985
8650727	chr16:8650727:T:G	6.35038e-08	-1.49835e-10	-1.0655
8650895	chr16:8650895:G:A	6.34339e-08	-1.49835e-10	-1.0666
8650909	chr16:8650909:A:G	7.26687e-08	-1.49835e-10	-0.930691
8650917	chr16:8650917:T:A	6.33685e-08	-1.49835e-10	-1.06763
8651047	chr16:8651047:G:A	6.28024e-08	-1.49835e-10	-1.07661
8651113	chr16:8651113:C:T	1.42928e-08	-1.41938	-1.13747
8651114	chr16:8651114:G:A	6.36102e-08	-1.49835e-10	-1.06383
8651118	chr16:8651118:T:A	7.18383e-08	-1.49835e-10	-0.942184
8651141	chr16:8651141:A:G	1.04286e-08	-1.64114	-1.23091
8651162	chr16:8651162:C:T	6.43681e-08	-1.49835e-10	-1.05198
8651215	chr16:8651215:G:A	6.40241e-08	-1.49835e-10	-1.05734
8651234	chr16:8651234:A:G	5.3896e-08	-1.49835e-10	-1.22954
8651295	chr16:8651295:T:G	6.3946e-08	-1.49835e-10	-1.05856
8651488	chr16:8651488:TAG:T	7.19557e-08	-1.49835e-10	-0.940551
8651566	chr16:8651566:A:G	5.31359e-08	-1.49835e-10	-1.24375
8651791	chr16:8651791:A:T	6.45666e-08	-1.49835e-10	-1.0489
8651940	chr16:8651940:T:G	5.38155e-08	-1.49835e-10	-1.23104
8652877	chr16:8652877:A:C	5.16735e-08	-1.49835e-10	-1.27166
8653144	chr16:8653144:C:G	6.62293e-08	-1.49835e-10	-1.02348
8653350	chr16:8653350:T:C	5.42518e-08	-1.49835e-10	-1.22297
8653762	chr16:8653762:TA:T	6.31761e-08	-1.49835e-10	-1.07068
8653867	chr16:8653867:C:T	3.35002e-08	-1.70505	-2.9698e-10
8653970	chr16:8653970:C:T	1.73093e-08	-1.16967	-1.19568
8653990	chr16:8653990:C:G	5.74367e-08	-1.49835e-10	-1.16592
8654071	chr16:8654071:C:G	6.74103e-08	-1.49835e-10	-1.0058
8654152	chr16:8654152:T:C	7.34506e-08	-0.919989	-2.9698e-10
8654616	chr16:8654616:A:G	7.21749e-08	-1.49835e-10	-0.937509
8654860	chr16:8654860:G:A	5.18307e-08	-1.49835e-10	-1.26862
8654936	chr16:8654936:G:A	5.18442e-08	-1.49835e-10	-1.26836
8655182	chr16:8655182:T:C	4.74606e-08	-1.3567	-2.9698e-10
8655287	chr16:8655287:C:T	5.15198e-08	-1.49835e-10	-1.27463
8655325	chr16:8655325:A:C	5.16966e-08	-1.49835e-10	-1.27121
8655424	chr16:8655424:C:G	6.07525e-08	-1.49835e-10	-1.10979
8655536	chr16:8655536:A:G	5.18207e-08	-1.49835e-10	-1.26881
8655807	chr16:8655807:A:G	5.40233e-08	-1.49835e-10	-1.22719
8655947	chr16:8655947:A:C	4.43603e-08	-0.312182	-1.11208
8655958	chr16:8655958:A:T	7.54674e-08	0.0260789	-0.918979
8656030	chr16:8656030:C:G	1.74251e-07	-1.49835e-10	-0.0561058
8656041	chr16:8656041:C:T	6.54425e-07	-1.49835e-10	1.26716
8656071	chr16:8656071:T:A	9.44864e-09	-1.70427	-1.26646
8656160	chr16:8656160:G:A	1.11739e-08	-1.67828	-1.12474
8656218	chr16:8656218:A:G	5.14003e-08	-1.49835e-10	-1.27696
8656509	chr16:8656509:G:A	5.17182e-08	-1.49835e-10	-1.27079
8656752	chr16:8656752:G:C	1.64563e-08	-1.22676	-1.18913
8656773	chr16:8656773:G:A	4.7608e-06	-1.49835e-10	3.25157
8656824	chr16:8656824:A:G	9.30546e-09	-1.70995	-1.27605
8657366	chr16:8657366:A:G	1.00194e-08	-1.66887	-1.2432
8657442	chr16:8657442:G:A	5.20754e-08	-1.49835e-10	-1.26391
8657443	chr16:8657443:C:A	5.20511e-08	-1.49835e-10	-1.26437
8657693	chr16:8657693:G:A	5.19632e-08	-1.49835e-10	-1.26606
8657967	chr16:8657967:C:T	3.36487e-08	-1.70063	-2.9698e-10
8658042	chr16:8658042:C:T	1.05594e-08	-1.67231	-1.18727
8658164	chr16:8658164:T:C	1.3414e-08	-1.68638	-0.933925
8658176	chr16:8658176:A:G	1.41867e-08	-1.34476	-1.21953
8658264	chr16:8658264:T:C	5.20607e-08	-1.49835e-10	-1.26419
8658300	chr16:8658300:G:C	7.18255e-08	-1.49835e-10	-0.942361
8658690	chr16:8658690:T:G	1.0457e-08	-1.67936	-1.18996
8658709	chr16:8658709:G:T	4.35436e-08	-1.65311	0.210273
8658827	chr16:8658827:C:T	1.0152e-07	-1.49835e-10	-0.596346
8659097	chr16:8659097:A:G	1.54009e-08	-1.29316	-1.18902
8659229	chr16:8659229:G:T	1.05819e-08	-1.66757	-1.18989
8659286	chr16:8659286:G:A	1.61849e-08	-1.42527	-1.00725
8659291	chr16:8659291:T:A	1.06094e-08	-1.68349	-1.17137
8659322	chr16:8659322:A:G	9.57743e-09	-1.69196	-1.26523
8659533	chr16:8659533:A:C	9.68565e-09	-1.6973	-1.24866
8659640	chr16:8659640:G:T	5.22933e-08	-1.49835e-10	-1.25973
8659716	chr16:8659716:C:T	9.35e-09	-1.70423	-1.27699
8659843	chr16:8659843:C:G	5.13979e-08	-1.49835e-10	-1.277
8660057	chr16:8660057:GT:G	5.18471e-08	-1.49835e-10	-1.2683
8660098	chr16:8660098:A:G	5.14186e-08	-1.49835e-10	-1.2766
8660109	chr16:8660109:AT:A	9.65446e-09	-1.67752	-1.27166
8660163	chr16:8660163:T:G	9.71459e-09	-1.67009	-1.27288
8660645	chr16:8660645:T:C	1.00462e-08	-1.67706	-1.23234
8660960	chr16:8660960:A:C	2.37477e-08	-1.67868	-0.370439
8660963	chr16:8660963:C:T	5.20729e-08	-1.49835e-10	-1.26396
8661101	chr16:8661101:T:A	1.35799e-08	-1.5932	-1.01481
8661104	chr16:8661104:C:T	1.03647e-08	-1.70876	-1.16944
8661105	chr16:8661105:T:C	1.03591e-08	-1.7093	-1.16944
8661229	chr16:8661229:TAC:T	1.03082e-08	-1.70981	-1.17386
8661277	chr16:8661277:C:T	1.07244e-08	-1.68061	-1.16348
8661290	chr16:8661290:C:T	1.30602e-08	-1.58544	-1.06159
8661299	chr16:8661299:G:A	9.38864e-09	-1.70115	-1.27595
8661303	chr16:8661303:G:C	9.30944e-09	-1.7087	-1.27687
8661363	chr16:8661363:T:A	9.57717e-09	-1.68272	-1.2745
8661369	chr16:8661369:G:A	5.88033e-08	-1.49835e-10	-1.1424
8661413	chr16:8661413:A:G	1.00766e-08	-1.64321	-1.26318
8662212	chr16:8662212:C:A	7.95234e-08	-1.49835e-10	-0.84055
8662830	chr16:8662830:A:G	5.54868e-08	-1.49835e-10	-1.20046
8663006	chr16:8663006:G:A	1.31922e-08	-1.70452	-0.932454
8663064	chr16:8663064:C:T	9.93724e-09	-1.6433	-1.27701
8663078	chr16:8663078:G:A	9.39109e-09	-1.6999	-1.27694
8663234	chr16:8663234:A:T	1.03769e-08	-1.69806	-1.17897
8663252	chr16:8663252:C:T	5.35268e-08	-1.49835e-10	-1.23642
8663762	chr16:8663762:T:C	5.30496e-08	-1.49835e-10	-1.24537
8663770	chr16:8663770:C:A	5.37108e-08	-1.49835e-10	-1.23299
8663838	chr16:8663838:TCAGCA:T	5.17905e-08	-1.49835e-10	-1.26939
8663844	chr16:8663844:C:T	8.19719e-08	-0.810225	-2.9698e-10
8663873	chr16:8663873:T:C	9.44748e-09	-1.70085	-1.27
8663919	chr16:8663919:C:T	3.6249e-08	-1.62619	-2.9698e-10
8663923	chr16:8663923:G:A	1.85752e-08	-1.68741	-0.607363
8663936	chr16:8663936:G:A	7.67909e-08	-1.49835e-10	-0.875515
8664073	chr16:8664073:G:A	5.19503e-08	-1.49835e-10	-1.26631
8664223	chr16:8664223:A:G	1.18403e-08	-1.64002	-1.10507
8664719	chr16:8664719:C:G	1.01078e-08	-1.70657	-1.19672
8664753	chr16:8664753:G:A	1.14429e-08	-1.53687	-1.24237
8664868	chr16:8664868:C:T	2.27344e-07	0.209864	-2.9698e-10
8664918	chr16:8664918:T:C	1.11804e-08	-1.64035	-1.16209
8664932	chr16:8664932:G:A	6.34304e-08	-1.49835e-10	-1.06666
8665186	chr16:8665186:G:C	9.90615e-08	-1.49835e-10	-0.62086
8665220	chr16:8665220:C:T	5.15077e-08	-1.49835e-10	-1.27487
8665260	chr16:8665260:C:T	5.143e-08	-1.49835e-10	-1.27638
8665382	chr16:8665382:G:A	1.09515e-08	-1.67511	-1.14802
8665574	chr16:8665574:T:A	8.16572e-08	-1.49835e-10	-0.814072
8665928	chr16:8665928:A:T	5.31052e-08	-1.49835e-10	-1.24433
8665970	chr16:8665970:T:G	1.25831e-08	-1.51171	-1.17254
8666446	chr16:8666446:A:G	5.15827e-08	-1.49835e-10	-1.27341
8666457	chr16:8666457:A:G	2.37235e-08	-1.48369	-0.566449
8666497	chr16:8666497:G:A	5.16616e-08	-1.49835e-10	-1.27189
8666847	chr16:8666847:T:C	9.56918e-09	-1.6842	-1.27385
8666865	chr16:8666865:C:T	8.09947e-08	-1.49835e-10	-0.822218
8666873	chr16:8666873:G:A	5.59592e-08	-1.49835e-10	-1.19198
8666876	chr16:8666876:T:C	1.25111e-07	-1.49835e-10	-0.387399
8666907	chr16:8666907:C:T	2.18328e-08	-1.53849	-0.5947
8666918	chr16:8666918:C:T	1.05462e-08	-1.68838	-1.17246
8667100	chr16:8667100:C:A	5.8635e-08	-1.14527	-2.9698e-10
8667417	chr16:8667417:G:A	1.07021e-08	-1.68462	-1.16154
8667421	chr16:8667421:A:G	7.09766e-08	-1.49835e-10	-0.954251
8667479	chr16:8667479:C:T	1.11937e-08	-1.6384	-1.16284
8667587	chr16:8667587:G:A	1.16858e-08	-1.60834	-1.14989
8667835	chr16:8667835:G:A	1.05373e-08	-1.5896	-1.27208
8667892	chr16:8667892:A:T	1.09324e-08	-1.58982	-1.23506
8668209	chr16:8668209:C:T	5.63615e-08	-1.49835e-10	-1.18482
8668469	chr16:8668469:C:T	1.07502e-08	-1.56561	-1.27606
8668509	chr16:8668509:C:A	1.57091e-08	-1.3313	-1.13107
8668566	chr16:8668566:T:C	7.03421e-08	-1.49835e-10	-0.963231
8668803	chr16:8668803:A:G	8.97469e-08	-1.49835e-10	-0.719608
8669024	chr16:8669024:AAGAAAGAAAGAC:A	1.15419e-07	-1.49835e-10	-0.46803
8669041	chr16:8669041:AG:A	5.20398e-08	-1.49835e-10	-1.26459
8669082	chr16:8669082:A:G	5.20918e-08	-1.49835e-10	-1.26359
8669106	chr16:8669106:T:G	9.40348e-08	-1.56836	0.895425
8669343	chr16:8669343:G:A	5.19995e-08	-1.49835e-10	-1.26537
8669373	chr16:8669373:A:AC	1.05107e-08	-1.66106	-1.20315
8669409	chr16:8669409:C:T	3.34392e-08	-1.70687	-2.9698e-10
8669431	chr16:8669431:T:C	2.70991e-08	-1.57032	-0.346781
8669555	chr16:8669555:G:A	1.0761e-08	-1.63697	-1.2037
8669574	chr16:8669574:C:T	1.06578e-08	-1.64672	-1.20358
8669711	chr16:8669711:G:A	7.10899e-08	-1.49835e-10	-0.952656
8669751	chr16:8669751:C:T	1.10583e-08	-1.57902	-1.2344
8669829	chr16:8669829:C:T	2.67192e-08	-1.54084	-0.390378
8669858	chr16:8669858:T:C	3.72073e-08	-1.30089	-0.299206
8669900	chr16:8669900:A:G	9.77139e-08	-1.49835e-10	-0.634557
8669963	chr16:8669963:C:T	5.51678e-08	-1.49835e-10	-1.20622
8670282	chr16:8670282:G:A	1.39542e-08	-1.67886	-0.901962
8670287	chr16:8670287:A:C	9.59764e-09	-1.68698	-1.2681
8670342	chr16:8670342:C:T	5.63924e-08	-1.41753	0.233264
8670461	chr16:8670461:C:T	1.2051e-08	-1.56881	-1.15864
8670571	chr16:8670571:T:C	1.60298e-08	-1.46847	-0.973687
8670696	chr16:8670696:C:A	9.3382e-09	-1.70588	-1.2766
8670940	chr16:8670940:T:C	5.16156e-08	-1.49835e-10	-1.27278
8671125	chr16:8671125:A:G	1.14794e-07	-1.49835e-10	-0.473459
8671159	chr16:8671159:A:T	1.55305e-07	-1.49835e-10	-0.171211
8671218	chr16:8671218:A:T	3.15369e-08	-1.375	-0.390443
8671243	chr16:8671243:C:T	4.39117e-08	-1.40803	-0.0263887
8671248	chr16:8671248:C:T	7.33529e-08	-1.49835e-10	-0.921319
8671397	chr16:8671397:A:G	7.38344e-08	-1.49835e-10	-0.914777
8671478	chr16:8671478:A:G	6.96808e-08	-1.49835e-10	-0.972677
8671796	chr16:8671796:C:T	1.75594e-08	-1.15844	-1.19258
8671883	chr16:8671883:C:T	2.43237e-08	-1.04911	-0.976034
8671909	chr16:8671909:G:A	9.03869e-08	-1.49835e-10	-0.712502
8672003	chr16:8672003:TA:T	7.84301e-08	-1.49835e-10	-0.854393
8672282	chr16:8672282:T:C	2.06684e-08	-1.57877	-0.609223
8672287	chr16:8672287:T:A	7.38152e-08	-1.49835e-10	-0.915036
8672372	chr16:8672372:T:G	9.71176e-08	-1.13534	0.494657
8672553	chr16:8672553:ACCACAC:A	7.38202e-08	-1.49835e-10	-0.914969
8672852	chr16:8672852:A:G	2.17338e-08	-1.49697	-0.640767
8672917	chr16:8672917:A:G	1.16886e-08	-1.69401	-1.06398
8673136	chr16:8673136:G:A	3.75695e-08	-1.38865	-0.201761
8673229	chr16:8673229:A:C	2.25463e-08	-1.43048	-0.670547
8673354	chr16:8673354:G:A	5.01712e-08	-1.30116	-2.9698e-10
8674021	chr16:8674021:G:A	2.41778e-08	-1.27427	-0.756895
8674465	chr16:8674465:C:T	2.80149e-08	-1.31974	-0.564129
8674944	chr16:8674944:T:C	2.19642e-08	-1.23914	-0.88805
8675030	chr16:8675030:T:C	1.11732e-07	-1.49835e-10	-0.500495
8675337	chr16:8675337:T:A	1.70996e-07	-1.49835e-10	-0.0749619
8675710	chr16:8675710:C:A	6.01358e-08	-1.70758	0.587584
8675711	chr16:8675711:A:C	6.00929e-08	-1.70687	0.586157
8675769	chr16:8675769:G:A	4.50359e-08	-1.5302	0.121059
8675776	chr16:8675776:G:A	2.08827e-08	-1.28809	-0.889591
8676172	chr16:8676172:G:A	1.12616e-08	-1.69295	-1.10226
8676245	chr16:8676245:G:A	3.4162e-08	-1.43559	-0.249898
8676335	chr16:8676335:A:T	1.10928e-08	-1.69417	-1.11613
8676995	chr16:8676995:A:T	1.30278e-08	-1.6175	-1.03202
8677470	chr16:8677470:C:T	9.99033e-09	-1.6453	-1.26968
8677592	chr16:8677592:G:A	2.03827e-08	-1.34382	-0.858092
8677911	chr16:8677911:C:T	1.04078e-08	-1.69408	-1.17997
8677938	chr16:8677938:A:G	3.14579e-08	-1.31147	-0.456483
8677975	chr16:8677975:C:A	1.23765e-07	-1.49835e-10	-0.398216
8678435	chr16:8678435:A:G	7.59609e-08	-1.49835e-10	-0.886382
8678460	chr16:8678460:A:T	7.86227e-08	-1.49835e-10	-0.851941
8678487	chr16:8678487:C:G	7.41028e-08	-1.49835e-10	-0.911148
8678496	chr16:8678496:G:A	1.11236e-07	-1.49835e-10	-0.504944
8678712	chr16:8678712:T:C	8.78377e-08	-1.49835e-10	-0.741111
8678720	chr16:8678720:T:C	9.45067e-09	-1.69418	-1.27633
8678756	chr16:8678756:G:A	1.10066e-08	-1.64283	-1.17527
8678936	chr16:8678936:A:C	9.57778e-09	-1.68017	-1.27699
8678938	chr16:8678938:A:G	9.56817e-09	-1.68117	-1.27699
8679092	chr16:8679092:C:G	1.00146e-08	-1.69354	-1.21902
8679214	chr16:8679214:A:T	8.32406e-08	-1.49835e-10	-0.794866
8679454	chr16:8679454:C:A	9.39372e-09	-1.70144	-1.27512
8679455	chr16:8679455:C:T	7.81211e-08	-1.49835e-10	-0.858341
8679485	chr16:8679485:A:T	9.84625e-09	-1.69655	-1.23296
8679828	chr16:8679828:G:A	1.93614e-08	-1.36768	-0.885638
8679883	chr16:8679883:T:C	9.5537e-09	-1.68854	-1.27114
8680302	chr16:8680302:T:C	9.44841e-09	-1.6946	-1.27616
8680669	chr16:8680669:C:T	1.0664e-07	-1.49835e-10	-0.547141
8680721	chr16:8680721:C:T	1.00027e-08	-1.65954	-1.25421
8680928	chr16:8680928:G:A	3.96465e-07	-0.888777	1.65476
8681604	chr16:8681604:T:C	9.33573e-09	-1.70921	-1.27355
8681841	chr16:8681841:C:G	1.1067e-07	-1.49835e-10	-0.510049
8681982	chr16:8681982:C:T	9.16187e-08	-1.49835e-10	-0.698966
8682222	chr16:8682222:CACACAG:C	4.91528e-08	-1.32167	-2.9698e-10
8682224	chr16:8682224:CACAG:C	3.93285e-08	-0.663861	-0.880789
8682245	chr16:8682245:G:C	3.45057e-07	-1.02399	1.6511
8682403	chr16:8682403:T:C	1.52965e-08	-1.65939	-0.829589
8682487	chr16:8682487:G:C	1.06386e-08	-1.5934	-1.25872
8682552	chr16:8682552:C:G	1.39131e-08	-1.70589	-0.877879
8682699	chr16:8682699:C:T	1.29748e-08	-1.70913	-0.944467
8682700	chr16:8682700:A:G	1.05625e-08	-1.70621	-1.15308
8682719	chr16:8682719:G:C	1.11021e-07	-1.49835e-10	-0.506882
8683127	chr16:8683127:G:A	1.32541e-08	-1.70434	-0.927952
8683260	chr16:8683260:C:A	1.02729e-08	-1.70972	-1.17736
8683564	chr16:8683564:G:A	1.37552e-08	-1.62879	-0.966395
8683568	chr16:8683568:G:A	1.25415e-07	-1.49835e-10	-0.384973
8683570	chr16:8683570:G:A	8.25478e-08	-1.49835e-10	-0.803224
8683600	chr16:8683600:T:A	1.03722e-08	-1.70909	-1.16838
8683623	chr16:8683623:T:C	1.22546e-08	-1.62166	-1.08903
8683706	chr16:8683706:G:T	1.12136e-08	-1.65028	-1.14919
8683750	chr16:8683750:A:G	1.16891e-08	-1.64722	-1.11072
8683770	chr16:8683770:C:A	1.29576e-08	-1.63253	-1.02239
8683787	chr16:8683787:T:G	1.17932e-08	-1.64868	-1.1004
8683803	chr16:8683803:A:G	1.18279e-08	-1.64614	-1.1
8683822	chr16:8683822:T:C	1.18304e-08	-1.64822	-1.0977
8683824	chr16:8683824:A:G	1.18272e-08	-1.64871	-1.09749
8684111	chr16:8684111:C:T	1.22089e-07	-1.49835e-10	-0.411851
8684122	chr16:8684122:T:C	1.23361e-07	-1.49835e-10	-0.40149
8684230	chr16:8684230:C:G	1.21041e-08	-1.64661	-1.07645
8684304	chr16:8684304:G:A	9.97711e-08	-1.49835e-10	-0.613723
8684492	chr16:8684492:G:C	5.42322e-08	-1.49835e-10	-1.22333
8684586	chr16:8684586:A:G	1.97394e-07	-1.49835e-10	0.0686011
8685384	chr16:8685384:T:C	9.37269e-09	-1.70525	-1.27355
8685389	chr16:8685389:C:T	3.47775e-08	-1.66763	-2.9698e-10
8685633	chr16:8685633:G:A	1.32408e-08	-1.55111	-1.08218
8685663	chr16:8685663:A:G	1.6438e-08	-1.5847	-0.832298
8685733	chr16:8685733:C:A	1.14637e-08	-1.67037	-1.10705
8685749	chr16:8685749:G:A	8.68834e-08	-1.49835e-10	-0.752034
8685828	chr16:8685828:C:G	9.61086e-09	-1.6783	-1.2754
8685940	chr16:8685940:A:C	1.98742e-08	-1.13936	-1.08782
8686287	chr16:8686287:A:G	1.05262e-08	-1.61308	-1.24965
8687043	chr16:8687043:G:A	5.2866e-08	-1.49835e-10	-1.24884
8687165	chr16:8687165:G:C	2.12078e-08	-1.40109	-0.761137
8687178	chr16:8687178:G:A	5.56492e-08	-1.49835e-10	-1.19753
8687503	chr16:8687503:C:T	1.04146e-07	-1.49835e-10	-0.570808
8687908	chr16:8687908:T:G	1.01716e-07	-0.594417	-2.9698e-10
8688274	chr16:8688274:G:T	5.90976e-08	-1.49835e-10	-1.13741
8688379	chr16:8688379:C:G	2.02838e-08	-1.15714	-1.04964
8688568	chr16:8688568:A:G	1.88743e-08	-1.56138	-0.71742
8688676	chr16:8688676:C:T	3.5997e-08	-1.63317	-2.9698e-10
8688705	chr16:8688705:A:G	5.37411e-08	-1.49835e-10	-1.23242
8688713	chr16:8688713:G:A	1.90425e-08	-1.04565	-1.22428
8688721	chr16:8688721:G:A	1.89844e-08	-1.03858	-1.2344
8688835	chr16:8688835:T:C	6.38541e-08	-1.49835e-10	-1.06
8688847	chr16:8688847:G:T	8.97199e-08	-1.49835e-10	-0.719908
8688971	chr16:8688971:T:A	1.69427e-08	-1.10981	-1.27696
8689100	chr16:8689100:T:C	4.55459e-08	-0.255953	-1.14193
8689114	chr16:8689114:G:A	4.30364e-08	-0.177548	-1.27701
8689167	chr16:8689167:T:C	2.614e-08	-1.32998	-0.623153
8689281	chr16:8689281:A:T	6.39855e-08	-1.05794	-2.9698e-10
8689486	chr16:8689486:G:T	1.01851e-07	-1.49835e-10	-0.59309
8689506	chr16:8689506:GAATTC:G	6.03723e-08	-1.49835e-10	-1.11607
8689634	chr16:8689634:T:C	4.04245e-08	-0.240233	-1.27693
8689660	chr16:8689660:G:C	1.81039e-08	-1.20846	-1.11201
8689741	chr16:8689741:A:C	1.86427e-08	-1.23101	-1.06014
8689795	chr16:8689795:C:T	1.83397e-07	-1.49835e-10	-0.00494602
8690191	chr16:8690191:A:G	9.03335e-08	-1.49835e-10	-0.713092
8690354	chr16:8690354:G:A	8.51419e-08	-1.49835e-10	-0.772282
8690609	chr16:8690609:C:T	1.93472e-08	-1.34999	-0.904059
8690897	chr16:8690897:G:C	3.45594e-08	-1.67392	-2.9698e-10
8690904	chr16:8690904:T:C	1.7197e-08	-1.21594	-1.15593
8690990	chr16:8690990:C:T	3.8522e-08	-0.932149	-0.633222
8691348	chr16:8691348:C:T	6.12981e-08	-1.49835e-10	-1.10085
8691369	chr16:8691369:T:A	1.06169e-07	-1.49835e-10	-0.551569
8691604	chr16:8691604:A:T	4.38247e-08	-0.499942	-0.936462
8691704	chr16:8691704:GT:G	4.40036e-08	-0.487921	-0.944408
8692075	chr16:8692075:C:T	6.47791e-08	-1.49835e-10	-1.04562
8692143	chr16:8692143:C:T	3.59349e-08	-1.63489	-2.9698e-10
8692231	chr16:8692231:AT:A	8.9477e-08	-1.49835e-10	-0.72262
8692273	chr16:8692273:C:T	4.34815e-08	-0.21255	-1.23172
8692289	chr16:8692289:G:C	6.39945e-08	-1.49835e-10	-1.0578
8692293	chr16:8692293:A:G	9.74136e-08	-0.637636	-2.9698e-10
8692354	chr16:8692354:C:T	8.90714e-08	-1.49835e-10	-0.727163
8692362	chr16:8692362:C:A	9.17835e-08	-1.49835e-10	-0.697168
8692566	chr16:8692566:A:G	1.18374e-07	-1.49835e-10	-0.442751
8692605	chr16:8692605:T:C	8.68626e-08	-1.49835e-10	-0.752274
8692729	chr16:8692729:C:G	5.86102e-08	-1.49835e-10	-1.14569
8692875	chr16:8692875:A:T	5.4319e-08	-1.49835e-10	-1.22173
8692892	chr16:8692892:T:C	8.64459e-08	-1.49835e-10	-0.757083
8692915	chr16:8692915:G:A	8.55019e-08	-1.49835e-10	-0.768063
8693071	chr16:8693071:TC:T	8.4773e-08	-1.49835e-10	-0.776624
8693104	chr16:8693104:C:T	2.33218e-08	-1.14338	-0.923829
8693115	chr16:8693115:A:G	8.5272e-08	-1.49835e-10	-0.770755
8693135	chr16:8693135:T:G	8.26202e-08	-1.49835e-10	-0.802347
8693143	chr16:8693143:C:G	8.35891e-08	-1.49835e-10	-0.790688
8693317	chr16:8693317:T:C	5.39971e-08	-1.49835e-10	-1.22767
8693532	chr16:8693532:G:A	1.11326e-07	-1.49835e-10	-0.504135
8693746	chr16:8693746:A:G	8.54262e-08	-1.49835e-10	-0.768948
8694158	chr16:8694158:T:C	8.26124e-08	-1.49835e-10	-0.802441
8694372	chr16:8694372:T:A	7.46168e-08	-1.49835e-10	-0.904235
8694553	chr16:8694553:T:C	1.55636e-08	-1.41195	-1.05972
8694592	chr16:8694592:G:A	7.13369e-08	-1.49835e-10	-0.949187
8694842	chr16:8694842:G:A	7.59945e-08	-1.49835e-10	-0.88594
8694886	chr16:8694886:C:G	1.17629e-07	-1.49835e-10	-0.449063
8695075	chr16:8695075:A:G	7.56222e-08	-1.49835e-10	-0.890852
8695367	chr16:8695367:T:C	7.2336e-08	-1.49835e-10	-0.93528
8695590	chr16:8695590:C:T	1.29333e-07	-1.49835e-10	-0.354208
8695806	chr16:8695806:A:G	8.2875e-08	-1.49835e-10	-0.799267
8695875	chr16:8695875:G:A	3.75022e-08	-1.5922	-2.9698e-10
8696024	chr16:8696024:C:T	9.97352e-08	-1.49835e-10	-0.614083
8696030	chr16:8696030:A:G	7.44195e-08	-1.49835e-10	-0.906882
8696066	chr16:8696066:C:T	7.46961e-08	-1.49835e-10	-0.903173
8696067	chr16:8696067:G:A	1.84461e-08	-1.41491	-0.886833
8696177	chr16:8696177:A:G	7.53219e-08	-1.49835e-10	-0.894831
8696342	chr16:8696342:G:A	2.83011e-08	-0.832921	-1.04078
8696478	chr16:8696478:C:T	3.51762e-08	-1.65623	-2.9698e-10
8696489	chr16:8696489:G:A	5.07425e-08	-1.28984	-2.9698e-10
8696518	chr16:8696518:T:G	4.67832e-08	-1.27633	-0.0947506
8696797	chr16:8696797:G:C	6.82448e-08	-0.993499	-2.9698e-10
8697027	chr16:8697027:C:T	1.75553e-08	-1.21974	-1.1315
8697067	chr16:8697067:C:T	7.3498e-08	-1.49835e-10	-0.919343
8697075	chr16:8697075:G:T	6.78639e-08	-1.49835e-10	-0.999097
8697508	chr16:8697508:G:T	5.61304e-08	-1.49835e-10	-1.18892
8697569	chr16:8697569:C:A	1.36343e-08	-1.3744	-1.22961
8698055	chr16:8698055:C:T	1.41553e-08	-1.30648	-1.26003
8698187	chr16:8698187:T:C	5.32925e-08	-1.49835e-10	-1.24081
8698200	chr16:8698200:G:A	1.29842e-08	-1.42339	-1.22948
8698359	chr16:8698359:G:C	5.2573e-08	-1.49835e-10	-1.2544
8698485	chr16:8698485:C:T	9.02589e-08	-1.49835e-10	-0.713919
8698504	chr16:8698504:T:C	7.74008e-08	-0.867603	-2.9698e-10
8698735	chr16:8698735:A:G	2.32726e-08	-1.67805	-0.391279
8698822	chr16:8698822:T:G	2.84745e-08	-1.67973	-0.187859
8698977	chr16:8698977:T:C	5.26313e-08	-1.49835e-10	-1.25329
8699015	chr16:8699015:C:G	5.46343e-08	-1.49835e-10	-1.21594
8699229	chr16:8699229:T:C	8.36051e-08	-1.49835e-10	-0.790497
8699322	chr16:8699322:TA:T	2.96334e-08	-1.69524	-0.13246
8699353	chr16:8699353:G:A	8.49175e-08	-1.49835e-10	-0.774921
8699527	chr16:8699527:C:T	5.26731e-08	-1.49835e-10	-1.2525
8699536	chr16:8699536:T:C	5.24188e-08	-1.49835e-10	-1.25734
8699631	chr16:8699631:G:A	5.19014e-08	-1.49835e-10	-1.26726
8699684	chr16:8699684:C:A	5.99948e-08	-1.49835e-10	-1.12234
8700146	chr16:8700146:T:C	5.23484e-08	-1.49835e-10	-1.25868
8700153	chr16:8700153:C:T	1.42465e-08	-1.6158	-0.944283
8700156	chr16:8700156:AC:A	5.23014e-08	-1.49835e-10	-1.25958
8700377	chr16:8700377:G:A	5.22649e-08	-1.49835e-10	-1.26028
8700395	chr16:8700395:G:A	5.34397e-08	-1.49835e-10	-1.23805
8700435	chr16:8700435:C:T	5.4242e-08	-1.49835e-10	-1.22315
8700440	chr16:8700440:G:A	5.3795e-08	-1.49835e-10	-1.23142
8700517	chr16:8700517:T:C	5.24967e-08	-1.49835e-10	-1.25585
8700701	chr16:8700701:G:A	5.47548e-08	-1.49835e-10	-1.21374
8700718	chr16:8700718:C:A	1.15949e-07	-1.49835e-10	-0.463454
8700783	chr16:8700783:A:T	6.05927e-08	-1.49835e-10	-1.11243
8700938	chr16:8700938:T:C	6.19439e-08	-1.49835e-10	-1.09037
8700943	chr16:8700943:T:G	5.21268e-08	-1.49835e-10	-1.26292
8701021	chr16:8701021:TCTG:T	6.85963e-08	-1.49835e-10	-0.988363
8701127	chr16:8701127:G:A	1.20548e-08	-1.68363	-1.0435
8701375	chr16:8701375:G:A	6.95085e-08	-1.49835e-10	-0.975152
8701577	chr16:8701577:C:T	5.80209e-08	-1.49835e-10	-1.1558
8701626	chr16:8701626:T:C	5.16692e-08	-1.49835e-10	-1.27174
8701884	chr16:8701884:C:T	5.19005e-08	-1.49835e-10	-1.26727
8702047	chr16:8702047:G:A	5.19528e-08	-1.49835e-10	-1.26627
8702072	chr16:8702072:A:C	2.3382e-08	-1.62459	-0.440046
8702505	chr16:8702505:G:A	2.78419e-08	-1.65526	-0.234798
8702532	chr16:8702532:C:A	4.35393e-08	-0.679682	-0.763254
8702715	chr16:8702715:T:TG	1.58844e-08	-1.2349	-1.21637
8702717	chr16:8702717:G:GT	5.33834e-08	-1.49835e-10	-1.2391
8702759	chr16:8702759:T:C	3.04014e-08	-1.61216	-0.18995
8702993	chr16:8702993:G:A	4.4629e-08	-1.41822	-2.9698e-10
8703103	chr16:8703103:G:C	5.14318e-08	-1.49835e-10	-1.27634
8703339	chr16:8703339:C:T	1.13872e-08	-1.54744	-1.23667
8703380	chr16:8703380:C:T	6.08105e-08	-1.49835e-10	-1.10884
8704064	chr16:8704064:T:C	5.33435e-08	-1.49835e-10	-1.23985
8704192	chr16:8704192:A:C	5.28487e-08	-1.49835e-10	-1.24917
8704243	chr16:8704243:T:C	1.21503e-07	-1.49835e-10	-0.416661
8704258	chr16:8704258:G:A	5.61006e-08	-1.49835e-10	-1.18945
8704379	chr16:8704379:C:T	5.15788e-08	-1.49835e-10	-1.27349
8704588	chr16:8704588:TC:T	2.34655e-08	-1.62724	-0.433831
8704671	chr16:8704671:C:A	1.11867e-08	-1.53814	-1.26373
8704680	chr16:8704680:A:G	1.58053e-08	-1.1952	-1.26105
8704899	chr16:8704899:T:C	6.9486e-08	-1.49835e-10	-0.975476
8705344	chr16:8705344:T:G	1.53157e-08	-1.61331	-0.874413
8705546	chr16:8705546:T:C	3.37081e-08	-1.63744	-0.0614209
8705615	chr16:8705615:G:C	3.86698e-08	-0.921781	-0.639761
8705698	chr16:8705698:G:T	5.55221e-08	-1.49835e-10	-1.19982
8705952	chr16:8705952:A:T	1.43906e-07	-1.49835e-10	-0.247442
8706144	chr16:8706144:G:A	5.64627e-08	-1.49835e-10	-1.18302
8706240	chr16:8706240:T:A	1.596e-08	-1.38792	-1.0586
8706298	chr16:8706298:C:T	1.54478e-07	-1.49835e-10	-0.176548
8706408	chr16:8706408:A:AG	5.53368e-08	-1.49835e-10	-1.20316
8706486	chr16:8706486:G:T	2.37548e-08	-1.70551	-0.343308
8706721	chr16:8706721:G:C	3.33904e-08	-1.70833	-2.9698e-10
8707235	chr16:8707235:T:G	2.21928e-08	-0.967393	-1.14944
8707315	chr16:8707315:T:C	2.13716e-08	-0.997298	-1.15724
8707702	chr16:8707702:A:C	1.42455e-08	-1.48401	-1.07615
8707883	chr16:8707883:A:G	5.45518e-08	-1.49835e-10	-1.21745
8708094	chr16:8708094:T:C	5.14204e-08	-1.49835e-10	-1.27657
8708187	chr16:8708187:T:A	2.29411e-08	-0.857598	-1.22607
8708240	chr16:8708240:G:C	2.52552e-08	-1.7097	-0.277874
8708434	chr16:8708434:A:G	9.08218e-08	-1.49835e-10	-0.707702
8708530	chr16:8708530:A:G	1.89285e-08	-1.07808	-1.19786
8708590	chr16:8708590:C:T	1.18651e-08	-1.62331	-1.11968
8708596	chr16:8708596:T:G	5.2415e-08	-1.49835e-10	-1.25741
8708735	chr16:8708735:A:G	1.07595e-07	-1.49835e-10	-0.538228
8708895	chr16:8708895:C:T	2.09872e-08	-0.932745	-1.23995
8708926	chr16:8708926:A:G	2.14324e-08	-0.924644	-1.22705
8708975	chr16:8708975:C:T	1.39323e-08	-1.57649	-1.0059
8709147	chr16:8709147:A:G	1.9961e-08	-0.996331	-1.22649
8709208	chr16:8709208:C:T	2.09104e-08	-0.951198	-1.22516
8709238	chr16:8709238:C:CT	1.80518e-08	-1.05015	-1.27321
8709241	chr16:8709241:T:TC	5.23565e-08	-1.49835e-10	-1.25852
8709282	chr16:8709282:T:C	1.19027e-08	-1.63855	-1.10129
8709401	chr16:8709401:T:A	9.04083e-08	-0.712265	-2.9698e-10
8709447	chr16:8709447:C:T	5.07323e-08	-0.850456	-0.439583
8709465	chr16:8709465:C:T	5.67859e-08	-1.49835e-10	-1.17731
8709480	chr16:8709480:T:C	1.48248e-07	-1.49835e-10	-0.217714
8709526	chr16:8709526:A:T	1.42332e-08	-1.59372	-0.967308
8709764	chr16:8709764:A:C	2.04443e-08	-1.01125	-1.18765
8709885	chr16:8709885:G:A	2.36537e-08	-1.70991	-0.343171
8709888	chr16:8709888:A:G	2.20126e-08	-0.937353	-1.18763
8710032	chr16:8710032:T:C	1.13595e-08	-1.54871	-1.23784
8710056	chr16:8710056:G:A	5.98092e-08	-1.49835e-10	-1.12544
8710124	chr16:8710124:G:T	5.57582e-08	-1.49835e-10	-1.19558
8710235	chr16:8710235:A:C	3.90617e-08	-1.55146	-2.9698e-10
8710264	chr16:8710264:T:C	1.26113e-07	-1.49835e-10	-0.379421
8710332	chr16:8710332:T:C	4.87557e-08	-0.8682	-0.461579
8710472	chr16:8710472:T:C	2.1545e-08	-0.972402	-1.17405
8710510	chr16:8710510:G:A	1.72885e-08	-1.5942	-0.772359
8710565	chr16:8710565:C:T	1.39638e-08	-1.59811	-0.982018
8710814	chr16:8710814:A:T	4.51368e-08	-0.967363	-0.439541
8710826	chr16:8710826:C:T	9.61535e-09	-1.67956	-1.27368
8710909	chr16:8710909:A:G	1.31136e-07	-1.49835e-10	-0.340363
8711011	chr16:8711011:A:G	2.14316e-08	-0.971917	-1.17982
8711198	chr16:8711198:G:A	5.20533e-08	-1.49835e-10	-1.26433
8711326	chr16:8711326:CAGGT:C	5.24393e-08	-1.49835e-10	-1.25694
8711579	chr16:8711579:T:A	1.30107e-08	-1.62879	-1.02204
8711844	chr16:8711844:A:T	7.97797e-08	-0.837332	-2.9698e-10
8712564	chr16:8712564:T:C	2.0418e-08	-0.999957	-1.20023
8713048	chr16:8713048:G:A	5.1398e-08	-1.49835e-10	-1.277
8713065	chr16:8713065:A:G	1.00616e-08	-1.63091	-1.27697
8713211	chr16:8713211:T:C	1.52439e-08	-1.65029	-0.842131
8713458	chr16:8713458:C:T	1.27405e-08	-1.50826	-1.16355
8713600	chr16:8713600:C:T	5.16565e-08	-1.49835e-10	-1.27198
8713714	chr16:8713714:C:T	1.27984e-08	-1.64179	-1.02549
8713841	chr16:8713841:C:T	5.26946e-08	-1.49835e-10	-1.25209
8714309	chr16:8714309:A:G	1.12697e-07	-1.49835e-10	-0.491899
8714316	chr16:8714316:A:G	1.17344e-07	-1.49835e-10	-0.451488
8714331	chr16:8714331:T:C	1.2143e-08	-1.4433	-1.27655
8714413	chr16:8714413:C:A	9.42089e-09	-1.69768	-1.276
8714495	chr16:8714495:T:A	3.64789e-08	-0.367026	-1.25284
8714618	chr16:8714618:G:C	1.30043e-08	-1.4012	-1.25012
8714803	chr16:8714803:G:A	1.89893e-08	-1.57195	-0.700778
8714875	chr16:8714875:C:T	1.13137e-08	-1.70651	-1.08407
8715076	chr16:8715076:C:A	5.2572e-08	-1.49835e-10	-1.25442
8715088	chr16:8715088:A:G	9.36729e-09	-1.70704	-1.27234
8715098	chr16:8715098:G:A	7.72714e-08	-1.49835e-10	-0.869277
8715142	chr16:8715142:A:G	1.33902e-08	-1.49311	-1.12896
8715210	chr16:8715210:T:G	1.70297e-08	-1.17454	-1.2071
8715442	chr16:8715442:A:T	1.73056e-08	-1.1735	-1.19208
8715524	chr16:8715524:G:A	1.82801e-08	-1.11292	-1.19787
8715575	chr16:8715575:A:G	1.43582e-08	-1.62951	-0.922765
8715764	chr16:8715764:AT:A	5.27303e-08	-1.49835e-10	-1.25141
8715845	chr16:8715845:T:C	1.00085e-08	-1.63636	-1.27681
8715856	chr16:8715856:A:G	9.36101e-09	-1.70986	-1.27019
8715897	chr16:8715897:GA:G	1.93344e-08	-1.06289	-1.19182
8715951	chr16:8715951:G:C	5.28131e-08	-1.49835e-10	-1.24984
8716047	chr16:8716047:G:T	5.2793e-08	-1.49835e-10	-1.25022
8716186	chr16:8716186:C:A	7.68158e-08	-1.49835e-10	-0.875191
8716325	chr16:8716325:A:G	5.35945e-08	-1.49835e-10	-1.23515
8716328	chr16:8716328:T:C	6.42992e-08	-1.49835e-10	-1.05305
8716466	chr16:8716466:A:G	1.08381e-08	-1.56988	-1.26365
8716467	chr16:8716467:C:T	6.02807e-08	-1.49835e-10	-1.11759
8716710	chr16:8716710:G:A	5.4771e-08	-1.49835e-10	-1.21344
8716862	chr16:8716862:G:A	5.20289e-08	-1.49835e-10	-1.2648
8716974	chr16:8716974:A:T	5.16629e-08	-1.49835e-10	-1.27186
8717107	chr16:8717107:T:C	1.3659e-08	-1.66835	-0.93385
8717157	chr16:8717157:G:A	5.32382e-08	-1.49835e-10	-1.24183
8717172	chr16:8717172:C:T	3.28273e-07	0.577244	-2.9698e-10
8717222	chr16:8717222:G:A	5.1497e-08	-1.49835e-10	-1.27508
8717223	chr16:8717223:A:G	1.06442e-08	-1.59371	-1.25788
8717461	chr16:8717461:A:G	5.75652e-08	-1.49835e-10	-1.16368
8717582	chr16:8717582:A:T	1.15041e-08	-1.54358	-1.23032
8717745	chr16:8717745:C:T	6.18073e-08	-1.49835e-10	-1.09258
8717783	chr16:8717783:G:A	1.11473e-08	-1.5796	-1.22581
8717918	chr16:8717918:A:G	1.57913e-08	-1.46425	-0.99289
8717935	chr16:8717935:C:G	8.10488e-08	-1.49835e-10	-0.821549
8717985	chr16:8717985:C:T	2.27843e-08	-1.26071	-0.829821
8718129	chr16:8718129:C:T	6.63813e-08	-0.106136	-0.91505
8718335	chr16:8718335:A:G	5.23021e-08	-1.49835e-10	-1.25956
8718957	chr16:8718957:A:G	1.08217e-08	-1.62478	-1.21027
8719430	chr16:8719430:G:T	2.24534e-08	-1.38064	-0.724518
8719684	chr16:8719684:T:C	1.97775e-08	-1.12393	-1.10813
8719925	chr16:8719925:C:T	5.21921e-08	-1.49835e-10	-1.26167
8720065	chr16:8720065:G:A	1.37374e-08	-1.33025	-1.26622
8720315	chr16:8720315:T:C	1.56037e-08	-1.4622	-1.00689
8720370	chr16:8720370:T:C	1.54569e-08	-1.45534	-1.0232
8720565	chr16:8720565:A:G	6.69709e-08	-1.49835e-10	-1.01234
8720744	chr16:8720744:C:G	5.23718e-08	-1.49835e-10	-1.25823
8720909	chr16:8720909:G:A	8.27326e-08	-1.49835e-10	-0.800987
8721018	chr16:8721018:G:C	8.25821e-08	-1.49835e-10	-0.802808
8721020	chr16:8721020:G:T	9.33272e-08	-1.49835e-10	-0.680489
8721081	chr16:8721081:A:G	4.12372e-08	-1.27547	-0.221794
8721143	chr16:8721143:G:A	1.62202e-08	-1.65435	-0.775993
8721401	chr16:8721401:C:G	2.19349e-08	-1.51761	-0.610913
8721553	chr16:8721553:C:A	1.00602e-08	-1.64329	-1.26473
8721925	chr16:8721925:A:T	6.78898e-08	-1.49835e-10	-0.998715
8722105	chr16:8722105:T:C	2.20569e-08	-1.41121	-0.71177
8722278	chr16:8722278:C:T	9.30216e-09	-1.7096	-1.27676
8722523	chr16:8722523:T:C	5.14419e-08	-1.49835e-10	-1.27615
8722590	chr16:8722590:C:T	2.18735e-08	-1.14907	-0.982253
8722666	chr16:8722666:T:C	6.03616e-08	-1.49835e-10	-1.11625
8722704	chr16:8722704:G:A	5.23384e-08	-1.49835e-10	-1.25887
8722955	chr16:8722955:C:G	1.48971e-08	-1.45223	-1.0632
8723088	chr16:8723088:C:A	6.52491e-08	-1.49835e-10	-1.03839
8723525	chr16:8723525:C:T	6.0568e-08	-1.49835e-10	-1.11284
8724009	chr16:8724009:T:G	8.74187e-08	-0.745892	-2.9698e-10
8724268	chr16:8724268:A:G	5.73381e-08	-1.49835e-10	-1.16764
8724585	chr16:8724585:G:A	1.10088e-08	-1.56819	-1.24972
8724813	chr16:8724813:TGAA:T	7.95029e-08	-1.49835e-10	-0.840807
8724860	chr16:8724860:C:G	1.00905e-08	-1.62896	-1.27604
8725070	chr16:8725070:C:T	1.0416e-08	-1.66033	-1.21293
8725158	chr16:8725158:T:C	5.21742e-08	-1.49835e-10	-1.26201
8725418	chr16:8725418:T:C	1.71687e-08	-1.09657	-1.27694
8725511	chr16:8725511:A:G	1.50161e-08	-1.29872	-1.20875
8725620	chr16:8725620:C:T	4.30464e-08	-1.53101	0.0766864
8725915	chr16:8725915:A:G	2.16252e-08	-1.66326	-0.479487
8725969	chr16:8725969:A:G	5.84507e-08	-1.49835e-10	-1.14842
8726310	chr16:8726310:G:A	9.62174e-09	-1.70884	-1.24374
8726441	chr16:8726441:T:TA	1.04841e-08	-1.70715	-1.15959
8726452	chr16:8726452:T:A	2.58244e-08	-1.01061	-0.954673
8726480	chr16:8726480:T:G	9.73123e-09	-1.68072	-1.26054
8726645	chr16:8726645:A:G	4.58077e-07	-1.70051	2.61094
8726760	chr16:8726760:A:G	1.2781e-08	-1.57709	-1.09155
8726797	chr16:8726797:C:T	3.12646e-08	-1.65063	-0.123483
8726845	chr16:8726845:C:T	5.48667e-08	-0.304797	-0.906898
8727101	chr16:8727101:G:C	1.83619e-06	-1.49835e-10	2.29885
8727160	chr16:8727160:G:A	3.18959e-07	-1.70963	2.25809
8727662	chr16:8727662:A:G	5.25388e-08	-1.49835e-10	-1.25505
8727847	chr16:8727847:T:C	3.40144e-08	-1.68982	-2.9698e-10
8727960	chr16:8727960:A:G	3.4433e-08	-1.67758	-2.9698e-10
8727972	chr16:8727972:G:A	5.1778e-08	-1.49835e-10	-1.26964
8728122	chr16:8728122:G:C	1.81077e-08	-1.6559	-0.66436
8728145	chr16:8728145:G:T	2.87483e-06	-1.49835e-10	2.74715
8728164	chr16:8728164:A:G	2.91581e-07	-1.70708	2.1658
8728187	chr16:8728187:G:A	6.16809e-07	-1.70379	2.91174
8728207	chr16:8728207:G:C	1.02404e-08	-1.69657	-1.19369
8728416	chr16:8728416:T:C	5.032e-07	-1.49835e-10	1.00439
8728445	chr16:8728445:C:T	5.15501e-08	-1.49835e-10	-1.27405
8728665	chr16:8728665:G:A	1.1193e-08	-1.67249	-1.12882
8728695	chr16:8728695:A:G	1.1586e-08	-1.66663	-1.10017
8729086	chr16:8729086:T:C	8.52062e-08	0.270319	-1.04185
8729122	chr16:8729122:C:T	5.97902e-08	-1.49835e-10	-1.12576
8729148	chr16:8729148:A:AAT	9.82791e-09	-1.68942	-1.24195
8729267	chr16:8729267:G:A	1.12484e-08	-1.66899	-1.12738
8729311	chr16:8729311:A:ACAAAAT	2.24418e-08	-0.835603	-1.27007
8729884	chr16:8729884:G:C	5.66639e-08	-1.49835e-10	-1.17946
8730293	chr16:8730293:T:C	1.6265e-08	-1.27625	-1.15133
8730686	chr16:8730686:G:C	1.01379e-08	-1.7085	-1.19182
8730803	chr16:8730803:G:A	5.91955e-08	-1.49835e-10	-1.13576
8730833	chr16:8730833:C:T	1.63805e-08	-1.44168	-0.978835
8731185	chr16:8731185:A:T	6.72471e-08	-1.49835e-10	-1.00823
8731427	chr16:8731427:G:C	1.9554e-06	-1.49835e-10	2.36175
8731670	chr16:8731670:G:C	1.10998e-08	-1.54223	-1.26745
8731811	chr16:8731811:C:T	5.53673e-08	-1.49835e-10	-1.20261
8731825	chr16:8731825:C:T	1.0099e-08	-1.64234	-1.26183
8731833	chr16:8731833:T:A	5.62469e-08	-1.49835e-10	-1.18685
8731837	chr16:8731837:T:TCA	5.62143e-08	-1.49835e-10	-1.18743
8731867	chr16:8731867:T:C	5.66423e-08	-1.49835e-10	-1.17985
8731906	chr16:8731906:T:G	2.71239e-07	1.65753	-1.27113
8732025	chr16:8732025:T:TTA	1.34899e-08	-1.34366	-1.27101
8732085	chr16:8732085:T:G	5.80268e-08	-1.49835e-10	-1.1557
8732327	chr16:8732327:T:C	7.03959e-08	-1.49835e-10	-0.962466
8732398	chr16:8732398:T:C	5.20429e-08	-1.49835e-10	-1.26453
8732680	chr16:8732680:T:G	1.58451e-07	-0.324533	0.173376
8732698	chr16:8732698:G:A	1.03851e-08	-1.63894	-1.23729
8733033	chr16:8733033:CCCCA:C	4.38757e-07	-1.49835e-10	0.867344
8733153	chr16:8733153:G:A	5.73085e-08	-1.49835e-10	-1.16815
8733363	chr16:8733363:G:A	8.05688e-08	-1.49835e-10	-0.827489
8733632	chr16:8733632:C:G	5.83992e-08	-1.49835e-10	-1.1493
8733714	chr16:8733714:G:A	1.28874e-07	0.86151	-1.21927
8733867	chr16:8733867:C:T	6.81708e-08	-1.49835e-10	-0.994585
8733892	chr16:8733892:T:C	1.15041e-07	-1.49835e-10	-0.471313
8733938	chr16:8733938:T:C	2.06389e-08	-1.08095	-1.10848
8734019	chr16:8734019:T:C	5.85615e-08	-1.49835e-10	-1.14652
8734061	chr16:8734061:C:T	1.16508e-07	-1.49835e-10	-0.458639
8734304	chr16:8734304:A:G	5.5772e-08	-1.49835e-10	-1.19533
8734341	chr16:8734341:T:A	5.76256e-08	-1.49835e-10	-1.16263
8734400	chr16:8734400:AAAAT:A	5.82359e-08	-1.49835e-10	-1.1521
8734421	chr16:8734421:T:A	5.56773e-08	-1.49835e-10	-1.19703
8734491	chr16:8734491:C:T	7.88512e-08	-1.49835e-10	-0.849038
8734553	chr16:8734553:T:C	5.48883e-08	-1.49835e-10	-1.2113
8734676	chr16:8734676:T:A	1.00267e-08	-1.70855	-1.20279
8734760	chr16:8734760:T:G	1.39431e-07	-1.49835e-10	-0.279032
8734826	chr16:8734826:G:A	3.54749e-07	0.801909	-0.147098
8734842	chr16:8734842:G:A	1.35451e-07	0.850324	-1.15832
8735006	chr16:8735006:A:G	2.18167e-08	-0.858149	-1.27578
8735017	chr16:8735017:A:C	5.61326e-08	-1.49835e-10	-1.18888
8735249	chr16:8735249:TG:T	6.03313e-08	-1.49835e-10	-1.11675
8735313	chr16:8735313:G:A	5.15138e-08	-1.49835e-10	-1.27475
8735545	chr16:8735545:C:A	6.8003e-08	-0.99705	-2.9698e-10
8735869	chr16:8735869:G:A	9.5122e-08	-1.49835e-10	-0.661441
8736031	chr16:8736031:T:A	5.27741e-08	-1.49835e-10	-1.25058
8736165	chr16:8736165:A:G	1.8155e-08	-1.67503	-0.642626
8736261	chr16:8736261:T:C	9.25223e-08	0.181985	-0.871136
8736282	chr16:8736282:T:A	6.91636e-08	-1.49835e-10	-0.980126
8736324	chr16:8736324:G:A	1.97827e-07	-1.49835e-10	0.0707927
8736363	chr16:8736363:A:G	2.10049e-08	-1.02714	-1.14471
8736415	chr16:8736415:G:A	8.12369e-08	-1.49835e-10	-0.819231
8736459	chr16:8736459:C:T	2.6319e-07	-1.49835e-10	0.356275
8736681	chr16:8736681:G:C	2.78992e-07	-1.49835e-10	0.414584
8736969	chr16:8736969:A:G	1.32045e-08	-1.65256	-0.983485
8737137	chr16:8737137:T:C	8.49918e-08	-1.49835e-10	-0.774047
8737226	chr16:8737226:C:T	3.46133e-08	-1.67236	-2.9698e-10
8737461	chr16:8737461:G:A	3.05101e-08	-0.852953	-0.945591
8737649	chr16:8737649:G:A	1.22933e-07	-1.49835e-10	-0.404961
8737823	chr16:8737823:G:A	2.72657e-07	-1.49835e-10	0.391612
8737853	chr16:8737853:A:G	1.05676e-08	-1.67416	-1.18465
8737900	chr16:8737900:C:T	9.53512e-09	-1.68969	-1.27193
8738124	chr16:8738124:C:T	1.12944e-08	-1.6778	-1.11449
8738335	chr16:8738335:G:A	5.75512e-08	-1.49835e-10	-1.16393
8738544	chr16:8738544:G:T	5.75221e-08	-1.49835e-10	-1.16443
8738658	chr16:8738658:C:T	3.6847e-08	-1.39254	-0.217284
8738778	chr16:8738778:G:C	5.82894e-08	-1.49835e-10	-1.15118
8738830	chr16:8738830:A:T	9.41547e-09	-1.69846	-1.27579
8739095	chr16:8739095:C:T	1.69909e-08	-1.40529	-0.978631
8739223	chr16:8739223:C:G	1.41133e-07	-1.49835e-10	-0.2669
8739238	chr16:8739238:T:C	1.09836e-07	-1.49835e-10	-0.517615
8739239	chr16:8739239:T:C	6.39747e-08	-1.49835e-10	-1.05811
8739291	chr16:8739291:A:G	1.13262e-07	-1.49835e-10	-0.486899
8739294	chr16:8739294:G:A	5.21811e-08	-1.49835e-10	-1.26188
8739298	chr16:8739298:C:G	1.09898e-07	-1.49835e-10	-0.517045
8739335	chr16:8739335:T:G	1.71254e-08	-1.16128	-1.21476
8739357	chr16:8739357:T:G	1.86163e-08	-1.43471	-0.857851
8739434	chr16:8739434:T:A	4.03812e-08	-1.51824	-2.9698e-10
8739547	chr16:8739547:G:A	9.38815e-09	-1.70137	-1.27578
8739634	chr16:8739634:G:C	8.03269e-08	-1.49835e-10	-0.830496
8739762	chr16:8739762:AAACAG:A	1.29887e-08	-1.70226	-0.950263
8739780	chr16:8739780:T:A	1.20399e-08	-1.70248	-1.0259
8739985	chr16:8739985:G:A	2.47941e-08	-1.04781	-0.958186
8739988	chr16:8739988:T:C	9.31597e-09	-1.70873	-1.27614
8740063	chr16:8740063:T:G	9.48132e-09	-1.70598	-1.2613
8740133	chr16:8740133:A:G	8.61012e-08	-1.49835e-10	-0.761078
8740213	chr16:8740213:A:G	3.84131e-07	-1.49835e-10	0.734382
8740840	chr16:8740840:A:G	3.2805e-07	-1.49835e-10	0.576564
8740959	chr16:8740959:T:C	1.74472e-08	-1.13356	-1.22386
8740988	chr16:8740988:G:A	5.20128e-08	-1.49835e-10	-1.26511
8741243	chr16:8741243:G:A	3.48848e-08	-1.66455	-2.9698e-10
8741496	chr16:8741496:T:C	5.24768e-08	-1.49835e-10	-1.25623
8741594	chr16:8741594:T:C	9.93577e-09	-1.70041	-1.22005
8741698	chr16:8741698:G:A	1.03811e-08	-1.70471	-1.1719
8741942	chr16:8741942:T:G	5.6556e-08	-1.49835e-10	-1.18137
8742059	chr16:8742059:G:A	5.98397e-08	-1.49835e-10	-1.12493
8742103	chr16:8742103:C:G	5.1439e-08	-1.49835e-10	-1.27621
8742121	chr16:8742121:T:C	5.60812e-08	-1.49835e-10	-1.1898
8742132	chr16:8742132:G:T	3.3723e-07	-1.49835e-10	0.604165
8742140	chr16:8742140:A:G	3.37656e-07	-1.49835e-10	0.605425
8742282	chr16:8742282:T:A	1.59824e-07	-1.49835e-10	-0.142528
8742723	chr16:8742723:G:A	5.58156e-08	-1.49835e-10	-1.19455
8742804	chr16:8742804:T:C	5.23084e-08	-1.49835e-10	-1.25944
8742926	chr16:8742926:C:T	5.18566e-08	-1.49835e-10	-1.26812
8743014	chr16:8743014:A:G	5.4431e-08	-1.49835e-10	-1.21967
8743288	chr16:8743288:T:C	3.64136e-08	-1.26589	-0.355769
8743459	chr16:8743459:ATATAT:A	6.26583e-08	-1.49835e-10	-1.07891
8743524	chr16:8743524:T:A	2.04034e-07	-1.49835e-10	0.101687
8743539	chr16:8743539:TTATAA:T	5.21762e-08	-1.49835e-10	-1.26197
8743645	chr16:8743645:TATA:T	1.22353e-08	-1.46324	-1.24904
8743684	chr16:8743684:GTTA:G	1.14938e-08	-1.58557	-1.18923
8743955	chr16:8743955:C:T	7.91306e-08	-1.49835e-10	-0.845502
8744019	chr16:8744019:A:G	5.82482e-08	-1.49835e-10	-1.15189
8744023	chr16:8744023:G:A	2.79644e-08	-0.70794	-1.17773
8744051	chr16:8744051:G:A	5.94744e-08	-1.49835e-10	-1.13105
8744160	chr16:8744160:A:G	6.30522e-08	-1.49835e-10	-1.07264
8744166	chr16:8744166:A:C	5.79405e-08	-1.49835e-10	-1.15718
8744265	chr16:8744265:T:C	5.14896e-08	-1.49835e-10	-1.27522
8744843	chr16:8744843:C:G	7.09386e-08	-1.49835e-10	-0.954786
8744974	chr16:8744974:G:A	9.36829e-09	-1.70228	-1.27699
8744980	chr16:8744980:T:C	5.15608e-08	-1.49835e-10	-1.27384
8745007	chr16:8745007:A:G	3.72791e-08	-1.59817	-2.9698e-10
8745013	chr16:8745013:C:T	1.47616e-08	-1.49338	-1.03119
8745079	chr16:8745079:C:T	5.14674e-08	-1.49835e-10	-1.27565
8745272	chr16:8745272:C:G	5.20991e-08	-1.49835e-10	-1.26345
8745461	chr16:8745461:T:G	5.21318e-08	-1.49835e-10	-1.26283
8745501	chr16:8745501:A:C	5.3936e-08	-1.49835e-10	-1.2288
8745798	chr16:8745798:T:G	2.78626e-08	-0.913604	-0.975711
8746059	chr16:8746059:G:A	6.69582e-08	-1.49835e-10	-1.01253
8746110	chr16:8746110:A:G	4.01616e-08	-1.52369	-2.9698e-10
8746168	chr16:8746168:C:T	9.45401e-09	-1.7098	-1.26037
8746328	chr16:8746328:G:A	1.62058e-07	-1.49835e-10	-0.128644
8746452	chr16:8746452:C:G	1.17773e-08	-1.50741	-1.24302
8746692	chr16:8746692:G:A	9.37181e-09	-1.70741	-1.27148
8746770	chr16:8746770:C:A	9.34887e-09	-1.709	-1.27234
8746822	chr16:8746822:T:C	9.4938e-09	-1.69125	-1.27471
8746841	chr16:8746841:G:A	7.71005e-08	-1.49835e-10	-0.871491
8746901	chr16:8746901:G:T	5.14129e-08	-1.49835e-10	-1.27671
8746985	chr16:8746985:G:T	5.13978e-08	-1.49835e-10	-1.27701
8747022	chr16:8747022:G:T	5.62235e-08	-1.49835e-10	-1.18727
8747057	chr16:8747057:A:G	5.89158e-08	-1.49835e-10	-1.14049
8747074	chr16:8747074:G:C	7.78486e-07	-1.49835e-10	1.44075
8747145	chr16:8747145:C:A	9.43537e-09	-1.70964	-1.2625
8747146	chr16:8747146:A:C	5.79726e-08	-1.49835e-10	-1.15663
8747219	chr16:8747219:A:G	7.89496e-08	-1.49835e-10	-0.847792
8747452	chr16:8747452:G:A	3.69669e-08	-1.36994	-0.236634
8747464	chr16:8747464:G:A	5.41005e-08	-1.49835e-10	-1.22576
8747556	chr16:8747556:A:G	5.87898e-08	-1.49835e-10	-1.14263
8747596	chr16:8747596:G:T	5.37989e-08	-1.49835e-10	-1.23135
8747633	chr16:8747633:G:A	5.86392e-08	-1.49835e-10	-1.1452
8747690	chr16:8747690:G:C	1.14095e-08	-1.60591	-1.17625
8747704	chr16:8747704:A:G	5.86785e-08	-1.49835e-10	-1.14453
8747782	chr16:8747782:C:G	6.04456e-08	-1.49835e-10	-1.11486
8747881	chr16:8747881:G:T	5.82999e-08	-1.49835e-10	-1.151
8747901	chr16:8747901:A:G	6.1085e-08	-1.49835e-10	-1.10433
8747929	chr16:8747929:G:T	3.33757e-08	-1.70877	-2.9698e-10
8747937	chr16:8747937:T:G	9.46266e-09	-1.69255	-1.27669
8747991	chr16:8747991:ATATT:A	5.81427e-08	-1.49835e-10	-1.1537
8748030	chr16:8748030:G:A	2.7785e-08	-1.10712	-0.784987
8748103	chr16:8748103:T:C	9.31586e-09	-1.70836	-1.27652
8748297	chr16:8748297:A:G	9.35984e-09	-1.70473	-1.27545
8748328	chr16:8748328:G:A	5.94634e-08	-1.49835e-10	-1.13124
8748372	chr16:8748372:T:G	6.13823e-08	-1.49835e-10	-1.09948
8748598	chr16:8748598:C:G	1.20263e-08	-1.65598	-1.07353
8748686	chr16:8748686:G:GC	1.94996e-07	-1.49835e-10	0.056377
8748804	chr16:8748804:A:G	5.16898e-08	-1.49835e-10	-1.27134
8749181	chr16:8749181:G:A	5.24212e-08	-1.49835e-10	-1.25729
8749560	chr16:8749560:G:A	6.59881e-08	-1.49835e-10	-1.02713
8749676	chr16:8749676:G:A	5.36315e-08	-1.49835e-10	-1.23447
8750202	chr16:8750202:A:AAAT	1.34446e-08	-1.70999	-0.908033
8750297	chr16:8750297:C:G	6.08526e-08	-1.49835e-10	-1.10815
8750532	chr16:8750532:C:T	1.9064e-08	-1.14301	-1.12579
8750744	chr16:8750744:C:T	2.47075e-08	-0.899995	-1.1095
8751240	chr16:8751240:T:C	7.20652e-08	-0.209276	-0.729753
8751308	chr16:8751308:G:A	6.50949e-08	-1.49835e-10	-1.04076
8751598	chr16:8751598:G:C	5.95482e-08	-1.49835e-10	-1.12982
8751647	chr16:8751647:C:T	1.18278e-07	-1.29331	0.849747
8751661	chr16:8751661:G:A	9.62807e-09	-1.67512	-1.2768
8752002	chr16:8752002:G:A	5.98584e-08	-1.49835e-10	-1.12462
8752048	chr16:8752048:TC:T	6.27412e-08	-1.49835e-10	-1.07758
8752222	chr16:8752222:A:C	5.88741e-08	-1.49835e-10	-1.1412
8752271	chr16:8752271:T:A	5.89428e-08	-1.49835e-10	-1.14003
8752369	chr16:8752369:T:C	5.99747e-08	-1.49835e-10	-1.12268
8752378	chr16:8752378:C:T	6.01746e-08	-1.49835e-10	-1.11935
8752381	chr16:8752381:C:T	5.90192e-08	-1.49835e-10	-1.13874
8752496	chr16:8752496:C:T	6.88774e-08	-1.49835e-10	-0.984272
8752502	chr16:8752502:T:C	5.95972e-08	-1.49835e-10	-1.12899
8752559	chr16:8752559:G:A	6.31888e-08	-1.49835e-10	-1.07047
8752589	chr16:8752589:C:A	5.88523e-08	-1.49835e-10	-1.14157
8752594	chr16:8752594:A:G	2.11539e-08	-1.10152	-1.06326
8752618	chr16:8752618:T:C	6.05193e-08	-1.49835e-10	-1.11364
8752835	chr16:8752835:G:A	1.39637e-07	-1.21264	0.935088
8752860	chr16:8752860:T:A	8.16804e-08	-1.49835e-10	-0.813787
8752876	chr16:8752876:A:G	1.49371e-08	-1.70887	-0.803878
8752885	chr16:8752885:T:G	2.81531e-08	-0.734322	-1.14462
8752965	chr16:8752965:C:T	5.89126e-08	-1.49835e-10	-1.14055
8753163	chr16:8753163:G:A	7.3076e-08	-1.49835e-10	-0.925101
8753286	chr16:8753286:G:A	1.08277e-07	-0.533492	0.00158489
8753375	chr16:8753375:G:A	1.43332e-07	-1.49835e-10	-0.251437
8753431	chr16:8753431:C:T	6.53275e-08	-0.463611	-0.573578
8753645	chr16:8753645:A:G	6.80548e-08	-0.350957	-0.645331
8753734	chr16:8753734:C:A	5.93289e-08	-1.49835e-10	-1.1335
8753803	chr16:8753803:G:C	1.06838e-08	-1.67959	-1.16828
8753806	chr16:8753806:G:C	6.77012e-08	-0.446629	-0.554868
8753815	chr16:8753815:G:A	7.04073e-08	-0.392861	-0.569443
8753897	chr16:8753897:T:C	8.1949e-08	-0.405045	-0.405458
8753972	chr16:8753972:A:G	5.23417e-08	-1.49835e-10	-1.25881
8753993	chr16:8753993:A:G	2.32014e-08	-0.901138	-1.17125
8754099	chr16:8754099:C:G	7.32758e-08	-1.32966	0.407285
8754248	chr16:8754248:G:A	1.01858e-07	-1.17676	0.583737
8754455	chr16:8754455:C:T	6.31246e-08	-1.49835e-10	-1.07149
8755019	chr16:8755019:G:T	5.17639e-08	-1.49835e-10	-1.26991
8755264	chr16:8755264:T:G	2.17001e-07	-0.820044	0.983345
8755323	chr16:8755323:C:T	7.42526e-08	-0.909128	-2.9698e-10
8755469	chr16:8755469:C:G	3.5042e-08	-1.48014	-0.179917
8755574	chr16:8755574:T:G	2.00212e-08	-1.07502	-1.14479
8755599	chr16:8755599:A:T	2.50122e-08	-1.61978	-0.377454
8755634	chr16:8755634:G:A	1.97363e-08	-1.08804	-1.1461
8755699	chr16:8755699:G:C	9.053e-08	-1.49835e-10	-0.71092
8755761	chr16:8755761:A:G	2.03538e-08	-1.04742	-1.15592
8755804	chr16:8755804:C:G	6.05251e-08	-1.49835e-10	-1.11354
8755877	chr16:8755877:G:A	1.12251e-08	-1.70887	-1.08958
8755909	chr16:8755909:C:T	8.56758e-08	-1.49835e-10	-0.766031
8755998	chr16:8755998:G:A	5.26158e-08	-1.49835e-10	-1.25358
8756030	chr16:8756030:C:A	9.21067e-08	-1.49835e-10	-0.693654
8756416	chr16:8756416:C:CT	6.40112e-08	-1.49835e-10	-1.05754
8756431	chr16:8756431:G:A	3.59344e-08	-0.96742	-0.667485
8756481	chr16:8756481:T:C	6.54558e-08	-1.49835e-10	-1.03523
8756619	chr16:8756619:G:A	3.7227e-08	-1.59957	-2.9698e-10
8756790	chr16:8756790:G:C	3.56294e-08	-0.648516	-0.994913
8757366	chr16:8757366:C:G	4.32635e-08	-1.44929	-2.9698e-10
8757435	chr16:8757435:TG:T	5.81729e-08	-1.49835e-10	-1.15318
8758077	chr16:8758077:G:A	5.17388e-08	-1.49835e-10	-1.27039
8758724	chr16:8758724:G:A	4.36499e-08	-1.41516	-0.0252375
8758755	chr16:8758755:T:A	1.28159e-08	-1.62637	-1.03955
8758764	chr16:8758764:T:A	6.15415e-08	-1.49835e-10	-1.09689
8758810	chr16:8758810:G:A	5.23939e-08	-1.49835e-10	-1.25781
8758861	chr16:8758861:G:C	2.33601e-08	-1.12363	-0.94194
8758886	chr16:8758886:G:A	1.63484e-08	-1.45784	-0.964629
8758952	chr16:8758952:G:A	1.62159e-08	-1.68499	-0.745623
8759026	chr16:8759026:C:T	7.64868e-08	-1.49835e-10	-0.879484
8759032	chr16:8759032:G:T	6.17085e-08	-1.49835e-10	-1.09418
8759043	chr16:8759043:A:G	1.70668e-08	-1.48073	-0.898735
8759108	chr16:8759108:T:A	5.76973e-08	-1.49835e-10	-1.16139
8759505	chr16:8759505:C:T	3.33354e-08	-1.70998	-2.9698e-10
8759686	chr16:8759686:G:T	5.60352e-08	-1.49835e-10	-1.19062
8759712	chr16:8759712:T:C	6.9226e-08	-1.49835e-10	-0.979224
8759763	chr16:8759763:C:T	2.1004e-08	-1.27561	-0.89628
8759794	chr16:8759794:T:C	5.2429e-08	-1.49835e-10	-1.25714
8759943	chr16:8759943:C:T	5.52887e-08	-1.49835e-10	-1.20403
8760086	chr16:8760086:A:G	9.42085e-09	-1.70655	-1.26713
8760130	chr16:8760130:T:C	1.43576e-08	-1.4049	-1.14742
8760174	chr16:8760174:G:C	5.19098e-08	-1.49835e-10	-1.26709
8760550	chr16:8760550:T:C	1.24147e-08	-1.57993	-1.11779
8760553	chr16:8760553:A:G	5.50447e-08	-1.49835e-10	-1.20845
8760663	chr16:8760663:C:G	8.13377e-08	-0.453733	-0.364258
8760791	chr16:8760791:C:T	3.90244e-08	-1.55241	-2.9698e-10
8760909	chr16:8760909:A:G	5.28562e-08	-1.49835e-10	-1.24903
8760969	chr16:8760969:C:T	5.3494e-08	-1.49835e-10	-1.23703
8760976	chr16:8760976:G:T	1.86468e-07	-1.49835e-10	0.011656
8761216	chr16:8761216:G:C	2.13856e-07	-0.243719	0.392419
8761316	chr16:8761316:C:T	1.8579e-08	-1.16647	-1.12811
8761318	chr16:8761318:C:T	8.43595e-08	-1.49835e-10	-0.781514
8761556	chr16:8761556:C:T	8.42186e-08	-1.49835e-10	-0.783186
8762290	chr16:8762290:C:T	5.83864e-08	-1.49835e-10	-1.14952
8762319	chr16:8762319:C:G	3.03395e-08	-0.531069	-1.27308
8762332	chr16:8762332:TCTGCA:T	8.0545e-08	-1.49835e-10	-0.827786
8762650	chr16:8762650:C:T	6.57333e-08	-1.49835e-10	-1.03099
8762899	chr16:8762899:G:C	5.14267e-08	-1.49835e-10	-1.27644
8763605	chr16:8763605:T:C	4.28979e-08	-0.353237	-1.10454
8763674	chr16:8763674:G:A	5.3912e-08	-1.49835e-10	-1.22925
8763679	chr16:8763679:C:T	4.47354e-07	-1.49835e-10	0.886748
8763849	chr16:8763849:A:T	5.14393e-08	-0.227123	-1.04907
8763892	chr16:8763892:A:G	5.58695e-08	-0.138238	-1.05534
8764023	chr16:8764023:G:T	6.24951e-08	-1.49835e-10	-1.08151
8764683	chr16:8764683:C:T	8.00479e-08	-1.49835e-10	-0.833976
8764723	chr16:8764723:T:A	7.86922e-08	0.235126	-1.08618
8764870	chr16:8764870:C:T	5.28764e-08	-1.49835e-10	-1.24864
8765225	chr16:8765225:A:G	1.17705e-08	-1.48079	-1.27021
8765351	chr16:8765351:A:C	3.9952e-08	-1.52892	-2.9698e-10
8765418	chr16:8765418:C:G	1.0189e-07	0.657348	-1.25006
8765421	chr16:8765421:C:T	1.13937e-07	0.772419	-1.25337
8765693	chr16:8765693:A:G	1.19183e-07	-1.49835e-10	-0.435944
8765963	chr16:8765963:T:A	1.0617e-07	-1.49835e-10	-0.551558
8765986	chr16:8765986:G:A	5.60129e-08	-1.49835e-10	-1.19102
8766273	chr16:8766273:G:A	2.8183e-08	-0.616794	-1.26109
8766439	chr16:8766439:A:G	1.93001e-07	-1.49835e-10	0.0460947
8766518	chr16:8766518:A:G	2.77861e-07	-1.49835e-10	0.410521
8766578	chr16:8766578:C:A	5.41779e-08	-1.49835e-10	-1.22433
8766647	chr16:8766647:T:C	5.4625e-08	-1.49835e-10	-1.21611
8766651	chr16:8766651:C:T	6.2675e-08	-1.49835e-10	-1.07864
8766790	chr16:8766790:G:A	3.34708e-08	-1.70593	-2.9698e-10
8766907	chr16:8766907:G:A	6.09057e-08	-1.49835e-10	-1.10727
8766920	chr16:8766920:G:A	6.39933e-08	-1.49835e-10	-1.05782
8767043	chr16:8767043:A:G	1.25808e-08	-1.40929	-1.27514
8767098	chr16:8767098:G:C	6.56365e-08	-1.49835e-10	-1.03247
8767177	chr16:8767177:C:G	1.00797e-07	-0.603493	-2.9698e-10
8767226	chr16:8767226:A:G	1.17803e-08	-1.48332	-1.26685
8767249	chr16:8767249:C:A	5.34556e-08	-1.49835e-10	-1.23775
8767385	chr16:8767385:G:A	3.49566e-08	-0.777023	-0.88547
8767809	chr16:8767809:A:G	1.18861e-08	-1.47148	-1.26976
8768355	chr16:8768355:C:T	6.77398e-07	-1.24631	2.54797
8768375	chr16:8768375:CA:C	7.17066e-08	-0.778842	-0.165176
8768414	chr16:8768414:G:T	4.5267e-06	-0.744391	3.94554
8768439	chr16:8768439:A:G	7.6518e-08	-1.67367	0.794597
8768558	chr16:8768558:A:G	8.69839e-08	-1.49835e-10	-0.750879
8768649	chr16:8768649:C:A	2.56237e-07	-1.49835e-10	0.329503
8768679	chr16:8768679:C:T	5.15084e-08	-1.49835e-10	-1.27486
8768787	chr16:8768787:C:G	6.88205e-08	-1.49835e-10	-0.9851
8768980	chr16:8768980:C:A	7.74438e-08	-1.49835e-10	-0.867049
8769099	chr16:8769099:G:T	1.77972e-08	-1.68524	-0.652314
8769133	chr16:8769133:G:A	2.10364e-08	-1.08351	-1.08684
8769140	chr16:8769140:G:C	8.61587e-08	-1.49835e-10	-0.76041
8769153	chr16:8769153:G:A	5.64664e-08	-1.49835e-10	-1.18296
8769790	chr16:8769790:T:A	2.33426e-07	0.236264	-2.9698e-10
8770135	chr16:8770135:G:A	4.12051e-08	-1.49804	-2.9698e-10
8770199	chr16:8770199:G:A	5.21137e-08	-1.49835e-10	-1.26317
8770200	chr16:8770200:C:T	9.61064e-09	-1.70989	-1.24384
8770208	chr16:8770208:G:C	5.18658e-08	-1.49835e-10	-1.26794
8770238	chr16:8770238:T:C	1.76112e-08	-1.50572	-0.842348
8770295	chr16:8770295:A:G	8.65695e-07	-1.49835e-10	1.54693
8770298	chr16:8770298:C:T	9.79696e-09	-1.68884	-1.24569
8770340	chr16:8770340:T:A	6.89416e-08	-1.49835e-10	-0.983342
8770379	chr16:8770379:C:T	5.65172e-08	-1.49835e-10	-1.18206
8770383	chr16:8770383:C:T	1.33495e-08	-1.5667	-1.05843
8770805	chr16:8770805:A:G	5.92618e-08	-1.49835e-10	-1.13464
8770831	chr16:8770831:G:A	3.13986e-08	-1.69714	-0.0726928
8770948	chr16:8770948:G:A	1.63614e-08	-1.70623	-0.715446
8770951	chr16:8770951:T:C	1.19053e-07	-1.49835e-10	-0.43703
8771023	chr16:8771023:C:T	9.84507e-09	-1.68648	-1.24315
8771181	chr16:8771181:G:A	1.01578e-08	-1.63869	-1.25967
8771210	chr16:8771210:A:G	1.05143e-08	-1.70804	-1.15582
8771316	chr16:8771316:C:A	1.15365e-08	-1.5192	-1.25188
8771364	chr16:8771364:G:A	1.00995e-08	-1.68106	-1.22306
8771402	chr16:8771402:T:C	1.09726e-08	-1.67848	-1.14272
8771561	chr16:8771561:T:C	1.20053e-08	-1.4708	-1.26045
8771844	chr16:8771844:C:T	1.16492e-07	-1.49835e-10	-0.458776
8771962	chr16:8771962:G:A	1.16597e-08	-1.52263	-1.23783
8772106	chr16:8772106:C:A	1.03811e-08	-1.63332	-1.24329
8772184	chr16:8772184:G:A	2.15361e-08	-1.26813	-0.87874
8772579	chr16:8772579:C:G	1.289e-07	-1.6906	1.33304
8772725	chr16:8772725:G:A	1.06282e-08	-1.62866	-1.22444
8772774	chr16:8772774:A:G	5.36356e-08	-1.49835e-10	-1.23439
8773196	chr16:8773196:G:T	1.10901e-07	-1.49835e-10	-0.507963
8773263	chr16:8773263:T:C	1.34939e-08	-1.41538	-1.19898
8773338	chr16:8773338:G:A	5.9696e-08	-1.49835e-10	-1.12734
8773341	chr16:8773341:G:A	6.33125e-08	-1.49835e-10	-1.06852
8773500	chr16:8773500:G:A	5.2443e-08	-1.49835e-10	-1.25687
8773542	chr16:8773542:T:C	1.28228e-08	-1.41126	-1.25412
8773551	chr16:8773551:T:A	1.82392e-07	-1.66691	1.65647
8773566	chr16:8773566:A:T	9.55137e-09	-1.68361	-1.27631
8773700	chr16:8773700:T:A	2.08603e-08	-1.59079	-0.587961
8773707	chr16:8773707:C:T	6.45478e-08	-1.49835e-10	-1.04919
8773739	chr16:8773739:G:A	2.26731e-08	-1.35746	-0.737959
8774251	chr16:8774251:A:G	6.85155e-08	-1.49835e-10	-0.989541
8774523	chr16:8774523:T:C	1.27958e-08	-1.39146	-1.27602
8774594	chr16:8774594:C:T	5.56319e-08	-1.49835e-10	-1.19784
8774797	chr16:8774797:A:C	5.22301e-08	-1.49835e-10	-1.26094
8774809	chr16:8774809:G:A	3.67424e-08	-1.61267	-2.9698e-10
8774919	chr16:8774919:C:A	2.28499e-08	-1.42003	-0.667629
8775280	chr16:8775280:C:CCTGTTT	5.77191e-08	-0.474143	-0.68687
8775508	chr16:8775508:C:T	2.74607e-08	-1.40231	-0.501531
8775519	chr16:8775519:T:C	1.09394e-08	-1.61343	-1.2108
8775542	chr16:8775542:A:G	6.71227e-08	-1.49835e-10	-1.01008
8776154	chr16:8776154:G:A	1.19758e-07	-1.49835e-10	-0.431125
8776368	chr16:8776368:C:T	6.86204e-08	-1.49835e-10	-0.988011
8776596	chr16:8776596:C:T	3.55785e-08	-1.64486	-2.9698e-10
8776736	chr16:8776736:T:A	6.03648e-08	-1.49835e-10	-1.11619
8776891	chr16:8776891:T:C	5.41409e-08	-1.49835e-10	-1.22501
8776905	chr16:8776905:C:T	1.38043e-08	-1.35403	-1.23759
8776959	chr16:8776959:C:T	5.73975e-08	-1.49835e-10	-1.1666
8776999	chr16:8776999:G:A	1.47438e-08	-1.34775	-1.17803
8777146	chr16:8777146:T:C	6.70969e-08	-1.49835e-10	-1.01046
8777166	chr16:8777166:G:T	5.18157e-08	-1.49835e-10	-1.26891
8777224	chr16:8777224:T:A	1.46687e-08	-1.26283	-1.26806
8777297	chr16:8777297:G:A	5.76255e-08	-1.49835e-10	-1.16264
8777515	chr16:8777515:T:C	3.52252e-08	-0.547728	-1.10711
8777531	chr16:8777531:T:C	3.88706e-08	-0.382966	-1.1734
8777576	chr16:8777576:G:T	5.19379e-08	-1.49835e-10	-1.26655
8777820	chr16:8777820:A:C	8.20116e-08	-1.49835e-10	-0.80974
8777849	chr16:8777849:A:C	5.30578e-08	-1.49835e-10	-1.24522
8777866	chr16:8777866:AC:A	2.26016e-07	-1.49835e-10	0.204006
8777925	chr16:8777925:G:A	9.26667e-08	-1.49835e-10	-0.687592
8777963	chr16:8777963:C:G	8.6177e-08	-1.49835e-10	-0.760198
8778070	chr16:8778070:C:T	5.79638e-08	-1.49835e-10	-1.15678
8778427	chr16:8778427:T:C	5.19036e-08	-1.49835e-10	-1.26721
8778434	chr16:8778434:C:T	1.35655e-08	-1.68972	-0.919351
8778599	chr16:8778599:A:AC	1.16835e-08	-1.70743	-1.05099
8778728	chr16:8778728:G:C	8.93832e-08	-1.49835e-10	-0.723669
8778965	chr16:8778965:C:G	1.5836e-08	-1.67592	-0.778391
8779085	chr16:8779085:A:G	9.65798e-09	-1.70825	-1.24056
8779265	chr16:8779265:G:T	9.41282e-09	-1.70092	-1.27361
8779475	chr16:8779475:A:G	1.04256e-08	-1.70578	-1.16656
8779599	chr16:8779599:T:C	1.56284e-08	-1.19339	-1.27412
8779719	chr16:8779719:C:G	1.32231e-08	-1.44066	-1.19397
8780103	chr16:8780103:G:A	9.50295e-09	-1.68809	-1.27691
8780233	chr16:8780233:C:T	8.50631e-08	-1.49835e-10	-0.773208
8780527	chr16:8780527:C:T	1.05266e-07	-1.49835e-10	-0.560108
8780578	chr16:8780578:G:A	7.27723e-08	-1.49835e-10	-0.929266
8780640	chr16:8780640:G:A	1.96615e-08	-1.06941	-1.16852
8780650	chr16:8780650:A:G	9.41932e-09	-1.70176	-1.27207
8780767	chr16:8780767:A:T	9.36253e-09	-1.70634	-1.27355
8780823	chr16:8780823:T:TG	1.23354e-08	-1.64778	-1.05635
8780867	chr16:8780867:T:C	5.38068e-08	-1.49835e-10	-1.2312
8780922	chr16:8780922:T:C	1.27994e-08	-1.67521	-0.991992
8780934	chr16:8780934:T:C	5.64713e-08	-1.49835e-10	-1.18287
8781379	chr16:8781379:C:T	5.55691e-08	-1.49835e-10	-1.19897
8781529	chr16:8781529:G:C	5.33206e-08	-1.49835e-10	-1.24028
8781728	chr16:8781728:C:T	2.88728e-07	1.69577	-1.24688
8781748	chr16:8781748:T:C	5.69139e-08	-1.49835e-10	-1.17506
8781942	chr16:8781942:G:A	1.64168e-08	-1.53254	-0.885754
8782001	chr16:8782001:A:C	1.19136e-08	-1.67963	-1.05929
8782004	chr16:8782004:A:G	1.19935e-08	-1.67663	-1.0556
8782345	chr16:8782345:C:G	1.49742e-08	-1.61221	-0.898062
8782420	chr16:8782420:G:C	1.10193e-08	-1.68093	-1.13602
8782640	chr16:8782640:T:C	2.04869e-08	-1.67903	-0.517784
8782763	chr16:8782763:A:G	3.38148e-08	-1.6957	-2.9698e-10
8782835	chr16:8782835:C:T	1.45467e-08	-1.3705	-1.16874
8782931	chr16:8782931:A:G	1.42359e-07	0.937437	-1.19568
8782988	chr16:8782988:G:A	1.18751e-08	-1.47411	-1.26805
8783005	chr16:8783005:A:G	1.11631e-08	-1.53677	-1.26722
8783249	chr16:8783249:G:A	5.19522e-08	-1.49835e-10	-1.26628
8783363	chr16:8783363:T:C	1.13796e-08	-1.69502	-1.08976
8783734	chr16:8783734:T:A	1.1559e-08	-1.50625	-1.26289
8783975	chr16:8783975:C:T	1.18768e-08	-1.48406	-1.25795
8783997	chr16:8783997:C:G	1.28332e-08	-1.66577	-0.998799
8784536	chr16:8784536:TAGTC:T	1.53511e-07	-1.49835e-10	-0.182826
8785008	chr16:8785008:C:G	1.13576e-08	-1.6973	-1.08941
8785189	chr16:8785189:C:T	1.22939e-08	-1.6093	-1.0982
8785335	chr16:8785335:C:T	1.19386e-08	-1.46755	-1.26928
8785549	chr16:8785549:G:C	2.45007e-08	-1.63166	-0.386238
8785669	chr16:8785669:C:T	5.48337e-08	-1.49835e-10	-1.2123
8785739	chr16:8785739:G:A	9.87193e-09	-1.68578	-1.24112
8785808	chr16:8785808:G:A	2.17562e-08	-1.682	-0.454703
8785890	chr16:8785890:A:G	1.17847e-07	0.828171	-1.27538
8785905	chr16:8785905:G:A	1.23977e-08	-1.44953	-1.24956
8785967	chr16:8785967:G:A	1.35207e-08	-1.6901	-0.922277
8786089	chr16:8786089:G:A	1.28462e-08	-1.41572	-1.24783
8786126	chr16:8786126:A:C	2.47715e-08	-0.730772	-1.27613
8786191	chr16:8786191:G:A	6.33543e-08	-1.49835e-10	-1.06786
8786305	chr16:8786305:C:T	3.74406e-08	-1.59384	-2.9698e-10
8786428	chr16:8786428:G:A	1.19845e-08	-1.47285	-1.26014
8786786	chr16:8786786:C:T	9.93267e-09	-1.6731	-1.24767
8786898	chr16:8786898:A:G	1.52726e-08	-1.2702	-1.22034
8786902	chr16:8786902:A:G	1.1587e-07	0.81249	-1.27662
8787009	chr16:8787009:C:T	9.71854e-09	-1.67646	-1.2661
8787132	chr16:8787132:A:G	1.35614e-08	-1.67281	-0.936563
8787263	chr16:8787263:G:A	1.45086e-07	1.02451	-1.26379
8787471	chr16:8787471:G:A	1.71363e-08	-1.70861	-0.666795
8787534	chr16:8787534:T:C	5.2992e-08	-1.49835e-10	-1.24646
8787720	chr16:8787720:G:C	5.82136e-08	-1.15248	-2.9698e-10
8787790	chr16:8787790:A:G	9.36184e-09	-1.70605	-1.27391
8787950	chr16:8787950:G:A	1.50643e-08	-1.70431	-0.799961
8788242	chr16:8788242:T:C	5.14246e-08	-1.49835e-10	-1.27649
8788267	chr16:8788267:G:A	5.15268e-08	-1.49835e-10	-1.2745
8788298	chr16:8788298:T:C	1.03725e-08	-1.60144	-1.276
8788313	chr16:8788313:T:A	2.88977e-08	-1.69056	-0.162277
8788501	chr16:8788501:A:G	5.18831e-08	-1.49835e-10	-1.26761
8788539	chr16:8788539:T:C	6.79092e-08	-1.49835e-10	-0.998429
8788795	chr16:8788795:C:T	1.93683e-08	-1.70758	-0.545388
8788813	chr16:8788813:T:C	3.56789e-08	-1.64204	-2.9698e-10
8788980	chr16:8788980:C:T	1.22866e-08	-1.52163	-1.18647
8788982	chr16:8788982:G:A	1.09804e-08	-1.57545	-1.24504
8789140	chr16:8789140:T:G	2.04164e-07	-1.49835e-10	0.102322
8789223	chr16:8789223:T:A	9.58758e-08	-1.49835e-10	-0.653548
8789492	chr16:8789492:A:G	1.95628e-07	-1.49835e-10	0.0596162
8789580	chr16:8789580:A:C	2.10648e-08	-1.64172	-0.52728
8789625	chr16:8789625:C:T	3.0445e-07	-1.49835e-10	0.501905
8789826	chr16:8789826:A:C	1.28379e-08	-1.52718	-1.13703
8789956	chr16:8789956:T:A	1.3661e-07	-1.49835e-10	-0.299472
8790290	chr16:8790290:G:A	9.00211e-08	-1.49835e-10	-0.716557
8790484	chr16:8790484:G:C	2.41111e-08	-1.58353	-0.450401
8790775	chr16:8790775:C:G	1.9278e-07	-1.49835e-10	0.0449474
8790863	chr16:8790863:G:C	3.66211e-08	-1.61598	-2.9698e-10
8790930	chr16:8790930:G:C	3.61561e-08	-1.62876	-2.9698e-10
8791081	chr16:8791081:A:G	1.96708e-07	-1.49835e-10	0.0651206
8791165	chr16:8791165:C:A	2.4446e-08	-0.846387	-1.17375
8791588	chr16:8791588:C:T	1.77641e-08	-1.70999	-0.629432
8791610	chr16:8791610:C:T	5.14917e-08	-1.49835e-10	-1.27518
8791935	chr16:8791935:G:A	2.13531e-08	-0.927706	-1.2277
8792188	chr16:8792188:C:T	8.26743e-08	-1.49835e-10	-0.801693
8792271	chr16:8792271:G:A	2.4615e-08	-1.67357	-0.339674
8792414	chr16:8792414:A:C	1.43781e-08	-1.30934	-1.24155
8792420	chr16:8792420:T:C	5.76059e-08	-1.49835e-10	-1.16298
8792552	chr16:8792552:G:T	3.54946e-08	-1.6689	0.0216816
8793009	chr16:8793009:C:CAG	1.40506e-08	-1.29694	-1.277
8793016	chr16:8793016:G:A	6.0275e-08	0.158568	-1.27625
8793308	chr16:8793308:T:C	6.70785e-08	-1.49835e-10	-1.01074
8793394	chr16:8793394:T:C	5.49096e-08	-0.0101555	-1.20076
8793655	chr16:8793655:TGAC:T	2.27914e-08	-1.70865	-0.381572
8793912	chr16:8793912:A:G	5.94479e-08	-1.49835e-10	-1.1315
8794014	chr16:8794014:A:G	5.15366e-08	-1.49835e-10	-1.27431
8794173	chr16:8794173:T:G	2.43339e-08	-1.27943	-0.7453
8794180	chr16:8794180:C:T	1.41147e-08	-1.36527	-1.20411
8794447	chr16:8794447:A:G	3.39181e-08	-1.50696	-0.18569
8794878	chr16:8794878:C:T	6.02401e-08	-1.49835e-10	-1.11826
8794972	chr16:8794972:A:G	6.50484e-08	-1.49835e-10	-1.04147
8795032	chr16:8795032:A:G	5.6186e-08	0.0872976	-1.27523
8795088	chr16:8795088:A:G	1.79777e-08	-1.05155	-1.27592
8795139	chr16:8795139:T:C	5.39601e-08	-1.49835e-10	-1.22836
8795303	chr16:8795303:T:G	6.80235e-08	-1.49835e-10	-0.996748
8795326	chr16:8795326:C:T	1.77923e-08	-1.07507	-1.26276
8795610	chr16:8795610:C:T	1.77994e-08	-1.07563	-1.26181
8795708	chr16:8795708:A:C	6.88745e-08	-1.49835e-10	-0.984315
8795771	chr16:8795771:T:C	5.64722e-08	-1.328	0.145145
8795786	chr16:8795786:C:T	5.34491e-08	-1.49835e-10	-1.23787
8795829	chr16:8795829:T:C	6.96732e-08	-1.49835e-10	-0.972785
8796465	chr16:8796465:G:A	3.34837e-08	-1.70554	-2.9698e-10
8796715	chr16:8796715:A:G	2.8676e-07	-1.49835e-10	0.442043
8796717	chr16:8796717:G:A	1.30766e-08	-1.70698	-0.938795
8796719	chr16:8796719:G:A	8.74253e-08	-1.49835e-10	-0.745816
8797111	chr16:8797111:G:C	1.59754e-07	-1.49835e-10	-0.142967
8797195	chr16:8797195:G:A	1.90746e-08	-0.99387	-1.27437
8797345	chr16:8797345:C:G	1.211e-08	-1.58675	-1.13582
8797454	chr16:8797454:CA:C	1.32563e-08	-1.36572	-1.26641
8798067	chr16:8798067:C:T	3.57805e-08	-1.6392	-2.9698e-10
8798128	chr16:8798128:G:C	1.00105e-08	-1.70933	-1.20364
8798157	chr16:8798157:C:T	1.29418e-08	-1.64393	-1.0122
8798297	chr16:8798297:A:G	1.68694e-08	-1.69409	-0.697011
8798523	chr16:8798523:T:C	5.63135e-08	-1.49835e-10	-1.18567
8798614	chr16:8798614:C:T	3.43206e-08	-1.00777	-0.67308
8799079	chr16:8799079:G:A	7.52011e-08	-1.49835e-10	-0.896436
8799531	chr16:8799531:T:G	5.56486e-08	-1.49835e-10	-1.19754
8799683	chr16:8799683:T:C	5.16171e-08	-1.49835e-10	-1.27275
8799867	chr16:8799867:T:C	8.53919e-08	-1.49835e-10	-0.76935
8800056	chr16:8800056:A:G	5.60814e-08	-1.49835e-10	-1.1898
8800135	chr16:8800135:G:A	3.62666e-08	-1.6257	-2.9698e-10
8800175	chr16:8800175:A:G	2.96925e-08	-0.587033	-1.23867
8800541	chr16:8800541:C:G	1.15579e-07	-1.49835e-10	-0.466643
8800934	chr16:8800934:C:T	5.67833e-08	-1.49835e-10	-1.17736
8800963	chr16:8800963:A:G	3.55602e-08	-1.64537	-2.9698e-10
8801004	chr16:8801004:A:G	5.36494e-08	-1.49835e-10	-1.23413
8801131	chr16:8801131:C:G	1.04327e-08	-1.70999	-1.16167
8801319	chr16:8801319:C:T	5.40818e-08	-1.49835e-10	-1.2261
8801499	chr16:8801499:A:T	4.31233e-08	-0.182478	-1.27006
8801680	chr16:8801680:T:A	1.00523e-07	-1.49835e-10	-0.606212
8802052	chr16:8802052:C:A	1.85132e-08	-1.13006	-1.16806
8802209	chr16:8802209:G:C	3.59231e-08	-0.888972	-0.746247
8802237	chr16:8802237:G:A	3.49164e-08	-1.49979	-0.163853
8802352	chr16:8802352:G:C	2.28587e-07	-1.49835e-10	0.215314
8802503	chr16:8802503:C:G	5.29008e-08	-1.49835e-10	-1.24818
8802800	chr16:8802800:A:G	3.51266e-08	-1.65764	-2.9698e-10
8802927	chr16:8802927:T:C	8.23688e-08	-1.49835e-10	-0.805394
8803317	chr16:8803317:A:G	1.79444e-07	-0.0267362	-2.9698e-10
8803517	chr16:8803517:C:T	4.20195e-08	-1.47847	-2.9698e-10
8803815	chr16:8803815:C:T	1.3324e-07	-1.49835e-10	-0.32445
8804280	chr16:8804280:A:G	5.14198e-08	-1.49835e-10	-1.27658
8804601	chr16:8804601:A:G	2.35244e-08	-0.912255	-1.14631
8805029	chr16:8805029:T:C	5.16073e-08	-1.49835e-10	-1.27294
8805115	chr16:8805115:C:T	5.20302e-08	-1.49835e-10	-1.26478
8805121	chr16:8805121:G:A	5.33779e-08	-1.49835e-10	-1.23921
8805383	chr16:8805383:A:T	3.0477e-08	-1.69089	-0.108741
8805585	chr16:8805585:CA:C	5.1806e-08	-1.49835e-10	-1.2691
8805621	chr16:8805621:A:G	1.21841e-08	-1.68574	-1.03073
8805762	chr16:8805762:G:A	8.4012e-08	0.357501	-1.14314
8806183	chr16:8806183:G:A	8.37356e-08	-1.49835e-10	-0.788936
8806958	chr16:8806958:C:T	1.15553e-08	-1.65946	-1.10999
8807041	chr16:8807041:C:T	7.25324e-08	-1.49835e-10	-0.932568
8807141	chr16:8807141:C:T	8.27209e-08	0.289025	-1.09015
8807254	chr16:8807254:A:G	1.28895e-08	-1.39771	-1.26248
8807374	chr16:8807374:C:T	1.24085e-08	-1.67286	-1.02536
8807383	chr16:8807383:C:A	3.19956e-08	-0.714915	-1.03609
8807695	chr16:8807695:G:A	2.34156e-08	-0.918505	-1.14469
8807906	chr16:8807906:A:G	5.37001e-08	-1.49835e-10	-1.23319
8808413	chr16:8808413:C:T	5.30794e-08	-1.49835e-10	-1.24481
8808530	chr16:8808530:G:C	5.14902e-08	-1.49835e-10	-1.27521
8808554	chr16:8808554:A:G	2.71242e-08	-0.696585	-1.21959
8808974	chr16:8808974:T:G	3.33616e-08	-1.7092	-2.9698e-10
8809013	chr16:8809013:G:C	1.98716e-08	-1.49792	-0.729388
8809247	chr16:8809247:T:C	5.14324e-08	-1.49835e-10	-1.27633
8809281	chr16:8809281:A:C	1.26149e-07	-1.49835e-10	-0.379136
8809308	chr16:8809308:G:A	7.30355e-08	-1.49835e-10	-0.925656
8809468	chr16:8809468:G:GT	1.19025e-07	-1.49835e-10	-0.43727
8809542	chr16:8809542:TC:T	2.89884e-08	-0.742888	-1.10682
8809615	chr16:8809615:G:A	5.15198e-08	-1.49835e-10	-1.27464
8809874	chr16:8809874:G:A	5.22045e-08	-1.49835e-10	-1.26143
8809906	chr16:8809906:G:A	1.20475e-08	-1.69323	-1.03452
8809967	chr16:8809967:T:A	4.82762e-08	-1.33966	-2.9698e-10
8810177	chr16:8810177:G:A	6.05948e-08	-1.49835e-10	-1.11239
8810358	chr16:8810358:A:G	2.25337e-08	-0.824902	-1.27669
8810464	chr16:8810464:G:A	7.30825e-08	-1.07759	0.152582
8810734	chr16:8810734:G:A	3.96762e-08	-1.53585	-2.9698e-10
8810978	chr16:8810978:C:T	5.278e-08	-1.49835e-10	-1.25047
8811325	chr16:8811325:A:G	2.94542e-08	-0.716437	-1.11733
8811365	chr16:8811365:A:C	3.20075e-08	-0.549825	-1.20081
8811406	chr16:8811406:G:A	1.26504e-07	-1.49835e-10	-0.376327
8811852	chr16:8811852:A:G	1.14813e-07	-1.49835e-10	-0.473298
8812335	chr16:8812335:G:A	1.29005e-07	-1.49835e-10	-0.356752
8812590	chr16:8812590:G:A	1.82219e-08	-1.70447	-0.609504
8812682	chr16:8812682:C:A	9.79338e-09	-1.69949	-1.23541
8812850	chr16:8812850:A:C	6.08588e-08	-1.49835e-10	-1.10804
8813057	chr16:8813057:A:C	7.27471e-08	-0.929612	-2.9698e-10
8813136	chr16:8813136:T:C	5.96377e-08	-1.49835e-10	-1.12831
8813163	chr16:8813163:A:G	6.8387e-08	-1.49835e-10	-0.991418
8813168	chr16:8813168:C:T	5.29751e-08	-0.586844	-0.659935
8813473	chr16:8813473:G:A	5.72644e-08	-1.49835e-10	-1.16892
8813476	chr16:8813476:GCATT:G	5.52783e-08	-1.49835e-10	-1.20422
8813512	chr16:8813512:G:A	5.67365e-08	-1.49835e-10	-1.17818
8813607	chr16:8813607:G:A	2.17265e-08	-1.66569	-0.472378
8813739	chr16:8813739:A:C	7.25937e-08	-1.49835e-10	-0.931722
8813948	chr16:8813948:C:T	3.37329e-08	-1.69813	-2.9698e-10
8814270	chr16:8814270:C:T	1.80752e-08	-1.09452	-1.22754
8814375	chr16:8814375:C:T	5.66927e-08	-1.49835e-10	-1.17896
8814532	chr16:8814532:G:A	1.20396e-07	-1.49835e-10	-0.425817
8814680	chr16:8814680:A:G	1.1013e-08	-1.65365	-1.16387
8814729	chr16:8814729:G:C	1.5438e-07	-1.49835e-10	-0.177184
8814754	chr16:8814754:C:T	5.89883e-08	-1.49835e-10	-1.13926
8814954	chr16:8814954:G:A	1.59754e-08	-1.4749	-0.970648
8815000	chr16:8815000:G:A	1.2299e-08	-1.64005	-1.06703
8815012	chr16:8815012:G:A	6.25257e-08	-1.49835e-10	-1.08102
8815096	chr16:8815096:C:G	1.7494e-08	-1.15571	-1.19904
8815341	chr16:8815341:C:G	1.47033e-08	-1.5921	-0.93643
8815344	chr16:8815344:C:T	1.25163e-08	-1.69597	-0.993599
8815488	chr16:8815488:C:T	2.08378e-08	-1.16885	-1.01098
8815575	chr16:8815575:CAT:C	1.31195e-08	-1.70731	-0.935194
8816041	chr16:8816041:T:C	5.18539e-08	-1.49835e-10	-1.26817
8816270	chr16:8816270:G:A	2.12964e-07	-1.49835e-10	0.144522
8816534	chr16:8816534:A:G	8.73204e-08	-1.49835e-10	-0.747017
8816578	chr16:8816578:CT:C	1.53359e-08	-1.692	-0.794405
8816729	chr16:8816729:G:A	5.94131e-08	-1.49835e-10	-1.13209
8817145	chr16:8817145:A:C	9.64373e-08	-1.49835e-10	-0.647708
8817629	chr16:8817629:G:A	5.39358e-08	-1.49835e-10	-1.22881
8817687	chr16:8817687:CT:C	2.08368e-08	-1.65824	-0.521641
8817883	chr16:8817883:A:G	1.1085e-07	0.64566	-1.15408
8818203	chr16:8818203:AAAG:A	9.53045e-09	-1.70937	-1.25274
8818736	chr16:8818736:T:C	6.1818e-08	-0.0982196	-0.994187
8818769	chr16:8818769:T:C	9.03101e-08	-1.49835e-10	-0.713352
8818779	chr16:8818779:C:CATCAGCCACAAAAGCCAGTGTTTCTTAAAATCTGGCTCTGAGTTCAGCATGGAGGCCCT	5.28025e-08	-1.49835e-10	-1.25004
8818786	chr16:8818786:C:T	8.05967e-08	-1.49835e-10	-0.827143
8818944	chr16:8818944:G:T	5.70662e-08	-1.49835e-10	-1.17239
8819257	chr16:8819257:G:C	6.79095e-08	0.268488	-1.26691
8819346	chr16:8819346:G:A	5.48071e-08	-1.49835e-10	-1.21278
8819451	chr16:8819451:G:A	1.15258e-08	-1.6985	-1.07351
8819648	chr16:8819648:T:C	5.19483e-08	-1.49835e-10	-1.26635
8819652	chr16:8819652:G:A	2.62067e-07	-1.49835e-10	0.351999
8819892	chr16:8819892:G:T	5.61589e-08	-1.49835e-10	-1.18842
8819917	chr16:8819917:G:A	2.12599e-08	-1.63698	-0.522798
8819947	chr16:8819947:C:A	8.64644e-08	0.497285	-1.25415
8819960	chr16:8819960:T:C	5.27617e-08	-1.49835e-10	-1.25082
8820067	chr16:8820067:G:A	5.1508e-08	-1.49835e-10	-1.27486
8820121	chr16:8820121:C:T	6.3552e-08	-1.49835e-10	-1.06474
8820415	chr16:8820415:G:A	1.46912e-08	-1.6952	-0.834156
8820460	chr16:8820460:C:A	2.5245e-08	-1.57773	-0.410241
8820488	chr16:8820488:G:A	5.93955e-08	-1.49835e-10	-1.13238
8820600	chr16:8820600:C:T	1.06471e-08	-1.60287	-1.24844
8820970	chr16:8820970:G:C	3.81985e-08	-1.5738	-2.9698e-10
8821011	chr16:8821011:TA:T	1.1711e-07	0.726251	-1.17974
8821048	chr16:8821048:A:T	7.11335e-08	0.307339	-1.25938
8821212	chr16:8821212:C:T	5.4955e-08	-1.49835e-10	-1.21009
8821253	chr16:8821253:G:C	1.34988e-08	-1.70771	-0.906288
8821408	chr16:8821408:T:C	6.60638e-08	-1.02598	-2.9698e-10
8821749	chr16:8821749:T:G	3.55587e-08	-1.64541	-2.9698e-10
8822180	chr16:8822180:G:T	3.55382e-08	-1.64599	-2.9698e-10
8822484	chr16:8822484:T:G	1.06881e-07	0.49944	-1.04433
8822504	chr16:8822504:A:G	5.71084e-08	-1.49835e-10	-1.17165
8822515	chr16:8822515:G:A	7.08887e-08	-1.49835e-10	-0.95549
8822623	chr16:8822623:A:G	5.85956e-08	-1.49835e-10	-1.14594
8822643	chr16:8822643:A:G	5.45379e-08	-1.49835e-10	-1.21771
8822721	chr16:8822721:G:C	9.98132e-09	-1.70213	-1.21376
8822857	chr16:8822857:A:T	9.4851e-08	-1.49835e-10	-0.664294
8823019	chr16:8823019:TAGAC:T	2.1054e-08	-1.63142	-0.53809
8823228	chr16:8823228:A:T	5.83571e-08	-1.49835e-10	-1.15002
8823812	chr16:8823812:C:A	5.86402e-08	-1.49835e-10	-1.14518
8824057	chr16:8824057:C:T	1.9988e-08	-1.66451	-0.556963
8824139	chr16:8824139:G:A	1.27806e-08	-1.70997	-0.958704
8824883	chr16:8824883:CTTTCT:C	5.14865e-08	-1.49835e-10	-1.27528
8824984	chr16:8824984:A:G	5.15314e-08	-1.49835e-10	-1.27441
8824998	chr16:8824998:C:T	1.26608e-07	0.633927	-1.00943
8825050	chr16:8825050:A:C	1.45809e-07	-1.49835e-10	-0.234305
8825074	chr16:8825074:A:G	5.14377e-08	-1.49835e-10	-1.27623
8825183	chr16:8825183:A:G	7.97193e-08	-1.49835e-10	-0.838089
8825307	chr16:8825307:A:G	5.21072e-08	-1.49835e-10	-1.2633
8825347	chr16:8825347:C:T	5.38671e-08	-1.49835e-10	-1.23008
8825558	chr16:8825558:T:A	1.03012e-08	-1.70833	-1.17601
8825691	chr16:8825691:G:A	6.24404e-08	0.193884	-1.27627
8825893	chr16:8825893:C:T	1.43684e-08	-1.69419	-0.857379
8826046	chr16:8826046:A:G	6.75749e-08	0.26383	-1.26719
8826198	chr16:8826198:T:TGTAG	2.02929e-08	-1.64979	-0.556544
8826286	chr16:8826286:A:T	1.0843e-08	-1.70151	-1.13157
8826346	chr16:8826346:A:G	5.50723e-08	-1.49835e-10	-1.20795
8826430	chr16:8826430:T:G	4.72064e-08	-0.733707	-0.628364
8826503	chr16:8826503:C:T	5.72273e-08	-1.49835e-10	-1.16957
8826628	chr16:8826628:C:T	4.73209e-08	-1.66808	0.308429
8826667	chr16:8826667:A:C	6.5192e-08	0.235218	-1.27448
8826828	chr16:8826828:C:T	1.88918e-08	-1.69618	-0.581697
8826905	chr16:8826905:C:T	1.99774e-08	-1.66587	-0.556131
8827005	chr16:8827005:A:G	5.82269e-08	-1.49835e-10	-1.15225
8827024	chr16:8827024:C:T	4.42948e-08	-0.163789	-1.26195
8827212	chr16:8827212:C:T	5.41781e-08	-1.49835e-10	-1.22432
8827484	chr16:8827484:C:A	1.21832e-07	-1.49835e-10	-0.413957
8827544	chr16:8827544:C:T	1.24968e-07	-1.49835e-10	-0.38854
8827545	chr16:8827545:G:A	3.85794e-08	-0.815363	-0.748519
8827616	chr16:8827616:G:C	1.16439e-08	-1.70806	-1.05375
8827623	chr16:8827623:T:G	5.34447e-08	-1.49835e-10	-1.23795
8828082	chr16:8828082:A:G	5.55225e-08	-1.49835e-10	-1.19981
8828181	chr16:8828181:A:G	5.86254e-08	0.131569	-1.277
8828465	chr16:8828465:G:C	9.11199e-08	0.553881	-1.25831
8828529	chr16:8828529:T:C	4.07652e-08	-0.854414	-0.654358
8828749	chr16:8828749:C:T	5.14662e-08	-1.49835e-10	-1.27568
8829136	chr16:8829136:T:C	9.68009e-08	-1.49835e-10	-0.643945
8829137	chr16:8829137:G:A	1.97197e-08	-1.08491	-1.15007
8829358	chr16:8829358:A:C	5.86465e-08	-0.129056	-1.01602
8829411	chr16:8829411:G:A	3.71879e-08	-1.60062	-2.9698e-10
8829638	chr16:8829638:C:G	1.74206e-08	-1.68449	-0.67446
8829720	chr16:8829720:C:T	2.09153e-07	-1.49835e-10	0.126465
8829978	chr16:8829978:G:C	1.82409e-08	-1.62832	-0.684621
8830180	chr16:8830180:C:T	5.32926e-08	-1.49835e-10	-1.2408
8830225	chr16:8830225:G:A	6.98052e-08	-0.970893	-2.9698e-10
8830423	chr16:8830423:A:G	2.54713e-08	-1.66987	-0.309174
8830789	chr16:8830789:G:C	3.02331e-08	-1.68654	-0.121126
8830898	chr16:8830898:A:G	5.18949e-08	0.00959009	-1.27697
8830939	chr16:8830939:C:G	5.18664e-08	0.00875755	-1.27669
8831077	chr16:8831077:T:G	4.88938e-08	-0.664429	-0.662521
8831243	chr16:8831243:T:G	5.21964e-08	-1.49835e-10	-1.26159
8831376	chr16:8831376:T:C	6.24563e-08	0.176716	-1.25885
8831839	chr16:8831839:G:A	3.40719e-08	-1.68813	-2.9698e-10
8831867	chr16:8831867:G:A	5.20787e-08	-1.49835e-10	-1.26384
8832052	chr16:8832052:C:T	5.38638e-08	-1.49835e-10	-1.23014
8832118	chr16:8832118:C:T	5.14641e-08	-1.49835e-10	-1.27572
8832509	chr16:8832509:C:T	6.08489e-08	-1.10821	-2.9698e-10
8832741	chr16:8832741:C:T	1.2053e-08	-1.70304	-1.02425
8832746	chr16:8832746:A:C	1.48667e-08	-1.5437	-0.973779
8832762	chr16:8832762:G:C	5.14365e-08	-1.49835e-10	-1.27625
8833103	chr16:8833103:T:A	7.09016e-08	-1.49835e-10	-0.955308
8833247	chr16:8833247:T:C	1.61481e-08	-1.61658	-0.818221
8833267	chr16:8833267:A:T	2.4618e-08	-1.03214	-0.980983
8833367	chr16:8833367:T:C	1.77744e-08	-1.66942	-0.669426
8833736	chr16:8833736:C:G	3.58398e-08	-0.612389	-1.02515
8833863	chr16:8833863:T:C	7.67332e-08	0.365349	-1.24162
8833868	chr16:8833868:A:G	4.70832e-08	-0.383503	-0.981182
8833936	chr16:8833936:ACAGTGTAAACCGG:A	5.19995e-08	-1.49835e-10	-1.26537
8834021	chr16:8834021:A:G	5.22557e-08	-1.49835e-10	-1.26045
8834028	chr16:8834028:A:G	3.64233e-08	-1.62139	-2.9698e-10
8834115	chr16:8834115:C:T	8.73629e-08	-1.49835e-10	-0.74653
8834252	chr16:8834252:A:G	5.60084e-08	-1.49835e-10	-1.1911
8834278	chr16:8834278:C:T	1.96032e-08	-1.30111	-0.9398
8834279	chr16:8834279:T:G	2.00773e-08	-1.27315	-0.943863
8834611	chr16:8834611:C:A	5.16062e-08	-1.49835e-10	-1.27296
8834724	chr16:8834724:A:G	5.74337e-08	-1.49835e-10	-1.16597
8835001	chr16:8835001:A:G	1.81306e-08	-1.68306	-0.635942
8835008	chr16:8835008:A:G	1.57333e-07	-1.49835e-10	-0.158236
8835183	chr16:8835183:T:C	1.50056e-08	-1.23134	-1.27684
8835349	chr16:8835349:G:A	1.85051e-08	-1.38184	-0.916713
8835596	chr16:8835596:C:CA	1.51189e-07	-1.49835e-10	-0.198073
8835864	chr16:8835864:G:A	5.48257e-08	-1.49835e-10	-1.21244
8835946	chr16:8835946:G:A	2.29135e-08	-1.64038	-0.444491
8835948	chr16:8835948:T:C	2.22219e-08	-1.65924	-0.456281
8835987	chr16:8835987:G:A	7.0316e-08	-1.44939	0.485789
8835992	chr16:8835992:A:G	1.85332e-08	-1.6793	-0.617732
8836021	chr16:8836021:TG:T	6.23939e-08	-1.49835e-10	-1.08313
8836053	chr16:8836053:A:G	2.76943e-08	-1.70928	-0.18609
8836102	chr16:8836102:A:C	6.23683e-08	-1.49835e-10	-1.08354
8836167	chr16:8836167:TA:T	1.54648e-08	-1.70997	-0.768063
8836170	chr16:8836170:C:T	1.78408e-08	-1.70889	-0.62622
8836244	chr16:8836244:G:GT	1.07823e-07	-1.49835e-10	-0.536114
8836273	chr16:8836273:G:A	1.12586e-07	-1.49835e-10	-0.492888
8836407	chr16:8836407:A:G	5.94623e-08	-0.533482	-0.597776
8836531	chr16:8836531:G:A	6.88981e-08	-1.49835e-10	-0.983972
8836809	chr16:8836809:G:T	6.33929e-08	-1.48232	0.41507
8836907	chr16:8836907:A:G	6.90648e-08	-1.44551	0.463957
8837065	chr16:8837065:G:A	5.33558e-08	-1.49835e-10	-1.23962
8837143	chr16:8837143:T:C	9.99417e-08	-1.49835e-10	-0.612014
8837184	chr16:8837184:C:T	8.78173e-08	-1.49835e-10	-0.741342
8837384	chr16:8837384:T:A	1.22173e-07	-0.562959	0.151799
8837980	chr16:8837980:G:A	5.45067e-08	-1.49835e-10	-1.21828
8838074	chr16:8838074:A:G	5.14362e-08	-1.49835e-10	-1.27626
8838147	chr16:8838147:T:C	5.7419e-08	-1.49835e-10	-1.16623
8838247	chr16:8838247:C:T	4.66355e-08	-1.68499	0.310753
8838347	chr16:8838347:T:C	7.08961e-08	-1.53593	0.580546
8838485	chr16:8838485:C:G	2.00763e-07	-1.55862	1.64415
8838493	chr16:8838493:G:A	5.93537e-08	-1.49835e-10	-1.13309
8838598	chr16:8838598:G:A	5.21448e-08	-1.49835e-10	-1.26258
8838633	chr16:8838633:A:T	6.49428e-08	-1.48473	0.44164
8839076	chr16:8839076:T:C	4.0845e-08	-1.50682	-2.9698e-10
8839443	chr16:8839443:C:T	6.80523e-08	-1.49835e-10	-0.996325
8839660	chr16:8839660:A:G	1.20814e-07	-1.49835e-10	-0.422349
8839826	chr16:8839826:G:A	9.69099e-08	-0.342194	-0.300625
8840010	chr16:8840010:G:A	7.77867e-08	-1.49835e-10	-0.86263
8840076	chr16:8840076:A:G	6.33195e-08	-1.49835e-10	-1.06841
8840354	chr16:8840354:C:T	8.33427e-08	-1.15432	0.360682
8840395	chr16:8840395:C:G	1.06412e-07	-1.49835e-10	-0.54928
8840454	chr16:8840454:T:C	9.6062e-08	-1.49835e-10	-0.651607
8840488	chr16:8840488:T:C	2.53836e-08	-1.49616	-0.486335
8840516	chr16:8840516:G:A	1.16217e-07	-0.233321	-0.227819
8841064	chr16:8841064:A:G	1.52797e-08	-1.66051	-0.829567
8841121	chr16:8841121:A:AGG	1.32192e-08	-1.69242	-0.942515
8841126	chr16:8841126:TAC:T	1.37747e-08	-1.66389	-0.929876
8841168	chr16:8841168:T:C	4.99772e-08	-1.25153	-0.0535003
8841175	chr16:8841175:C:T	1.70554e-08	-1.54988	-0.830254
8841194	chr16:8841194:T:G	6.25956e-08	-1.07991	-2.9698e-10
8841564	chr16:8841564:A:AT	1.11449e-07	-1.49835e-10	-0.503034
8842046	chr16:8842046:G:C	5.46288e-08	-1.49835e-10	-1.21604
8842151	chr16:8842151:G:T	5.30601e-08	-1.69951	0.454336
8842184	chr16:8842184:A:C	1.0586e-08	-1.62188	-1.23519
8842190	chr16:8842190:A:G	6.12411e-08	-1.49835e-10	-1.10178
8842195	chr16:8842195:C:G	5.19492e-08	-1.49835e-10	-1.26634
8842244	chr16:8842244:A:G	4.04822e-08	-1.70457	0.188833
8842614	chr16:8842614:T:C	5.13977e-08	-1.49835e-10	-1.27701
8842683	chr16:8842683:C:T	5.30259e-08	-1.49835e-10	-1.24582
8842774	chr16:8842774:T:C	1.73154e-08	-1.67168	-0.693327
8843085	chr16:8843085:G:A	3.00803e-08	-0.846939	-0.965792
8843117	chr16:8843117:A:G	3.76983e-07	0.7156	-2.9698e-10
8843118	chr16:8843118:A:T	1.66299e-08	-1.65314	-0.752261
8843155	chr16:8843155:G:A	3.8095e-08	-0.393635	-1.18288
8843187	chr16:8843187:A:C	1.5175e-08	-1.69503	-0.801923
8843285	chr16:8843285:TGA:T	5.33419e-08	-1.49835e-10	-1.23988
8843513	chr16:8843513:GC:G	2.45147e-07	-0.842614	1.12787
8843521	chr16:8843521:A:G	2.24081e-07	-0.898651	1.09406
8843696	chr16:8843696:G:A	4.25391e-08	-1.68717	0.220992
8843746	chr16:8843746:G:A	1.65117e-08	-1.69067	-0.721863
8843864	chr16:8843864:G:C	1.41185e-07	-0.468942	0.202412
8843870	chr16:8843870:AGG:A	3.2235e-08	-0.569766	-1.17378
8843945	chr16:8843945:G:A	1.66463e-08	-1.6239	-0.780514
8843952	chr16:8843952:G:A	2.59163e-07	-1.65026	1.99111
8843954	chr16:8843954:G:A	1.41757e-08	-1.30387	-1.2612
8844033	chr16:8844033:G:C	5.70124e-08	-1.49835e-10	-1.17333
8844114	chr16:8844114:G:A	7.93614e-08	-0.903241	0.0606511
8844311	chr16:8844311:G:A	3.80066e-08	-1.57884	-2.9698e-10
8844382	chr16:8844382:G:A	5.14584e-08	-1.49835e-10	-1.27583
8844450	chr16:8844450:G:A	3.5891e-08	-1.69553	0.059418
8844937	chr16:8844937:G:A	3.21048e-08	-0.47217	-1.27543
8845089	chr16:8845089:A:T	5.53637e-08	-1.49835e-10	-1.20268
8845109	chr16:8845109:G:A	5.15033e-08	-1.49835e-10	-1.27496
8845144	chr16:8845144:G:T	6.02819e-08	-1.49835e-10	-1.11757
8845163	chr16:8845163:T:C	5.62471e-08	-1.49835e-10	-1.18685
8845212	chr16:8845212:G:A	3.04449e-08	-0.532117	-1.26857
8845233	chr16:8845233:C:T	1.12879e-07	-1.49835e-10	-0.490285
8845253	chr16:8845253:T:A	1.45498e-07	-1.49835e-10	-0.236439
8845254	chr16:8845254:C:G	1.29594e-07	-1.49835e-10	-0.352193
8845362	chr16:8845362:T:G	5.14099e-08	-1.49835e-10	-1.27677
8846150	chr16:8846150:C:G	6.33378e-08	-1.06812	-2.9698e-10
8846156	chr16:8846156:C:T	5.52635e-08	-1.49835e-10	-1.20449
8846271	chr16:8846271:T:C	1.10828e-07	-1.49835e-10	-0.508626
8846359	chr16:8846359:C:T	1.58227e-08	-1.68194	-0.773214
8846486	chr16:8846486:C:T	5.14011e-08	-1.49835e-10	-1.27694
8846524	chr16:8846524:G:A	5.06943e-07	-0.998881	2.01068
8846599	chr16:8846599:A:C	4.66547e-08	-0.418981	-0.954845
8846710	chr16:8846710:G:C	1.60768e-08	-1.68251	-0.756714
8846715	chr16:8846715:G:C	1.7382e-08	-1.12949	-1.23168
8846733	chr16:8846733:T:A	5.15687e-08	-1.49835e-10	-1.27369
8846847	chr16:8846847:A:T	1.58351e-08	-1.18005	-1.27432
8847282	chr16:8847282:G:A	4.93169e-08	-1.64841	0.330074
8847678	chr16:8847678:G:A	7.08231e-08	-1.49835e-10	-0.956416
8847842	chr16:8847842:G:A	5.25386e-08	-1.49835e-10	-1.25505
8847961	chr16:8847961:A:C	1.78418e-08	-1.64883	-0.686232
8847991	chr16:8847991:C:G	6.4448e-08	-1.49835e-10	-1.05074
8848000	chr16:8848000:G:A	2.23033e-08	-1.67835	-0.433518
8848359	chr16:8848359:G:A	5.5666e-08	-1.49835e-10	-1.19723
8848385	chr16:8848385:A:G	6.86673e-08	-1.49835e-10	-0.987327
8848740	chr16:8848740:T:A	5.14688e-08	-1.49835e-10	-1.27562
8848819	chr16:8848819:A:T	1.00848e-07	-1.49835e-10	-0.602992
8848822	chr16:8848822:A:G	5.36007e-08	-1.593	0.357956
8849125	chr16:8849125:CA:C	5.14503e-08	-1.49835e-10	-1.27598
8849420	chr16:8849420:A:G	2.62803e-08	-1.23627	-0.711517
8849570	chr16:8849570:C:T	5.15117e-08	-1.49835e-10	-1.27479
8849595	chr16:8849595:T:G	1.37546e-08	-1.69226	-0.902967
8849694	chr16:8849694:C:T	1.50555e-08	-1.30837	-1.19649
8849987	chr16:8849987:A:G	2.85865e-08	-1.1955	-0.668173
8850075	chr16:8850075:C:G	3.45496e-08	-1.67421	-2.9698e-10
8850515	chr16:8850515:G:A	5.31339e-08	-1.49835e-10	-1.24379
8850602	chr16:8850602:T:TGG	4.48584e-08	-0.247605	-1.16549
8850617	chr16:8850617:G:A	5.15313e-08	-1.49835e-10	-1.27441
8850674	chr16:8850674:C:T	8.95026e-08	-1.49835e-10	-0.722333
8850772	chr16:8850772:C:T	6.53001e-08	-1.49835e-10	-1.03761
8850949	chr16:8850949:A:G	1.36455e-08	-1.33477	-1.26843
8851284	chr16:8851284:G:A	3.58232e-08	-1.63801	-2.9698e-10
8851351	chr16:8851351:A:C	2.16027e-08	-1.29058	-0.8532
8851402	chr16:8851402:C:T	5.4545e-08	-0.00878642	-1.20879
8851819	chr16:8851819:C:G	7.83089e-08	-1.49835e-10	-0.85594
8852282	chr16:8852282:C:G	5.9902e-08	-1.49835e-10	-1.12389
8852629	chr16:8852629:G:A	1.70195e-07	-1.50589	1.42623
8852685	chr16:8852685:T:C	3.35295e-08	-1.70418	-2.9698e-10
8852715	chr16:8852715:G:C	8.82684e-08	-1.49835e-10	-0.736219
8852905	chr16:8852905:A:C	7.42368e-08	-1.49835e-10	-0.909341
8853051	chr16:8853051:G:A	5.59653e-08	-1.19187	-2.9698e-10
8853131	chr16:8853131:A:G	5.27518e-08	-1.49835e-10	-1.251
8853179	chr16:8853179:T:C	1.47306e-08	-1.58455	-0.942119
8853407	chr16:8853407:T:C	6.11317e-08	-1.49835e-10	-1.10357
8853867	chr16:8853867:T:C	5.64536e-08	-1.49835e-10	-1.18318
8854576	chr16:8854576:C:T	4.06438e-08	-0.268362	-1.24339
8855330	chr16:8855330:C:T	1.24021e-08	-1.67717	-1.02157
8855445	chr16:8855445:C:T	5.67101e-08	-1.49835e-10	-1.17865
8855598	chr16:8855598:T:A	2.06974e-08	-1.68719	-0.499407
8855736	chr16:8855736:G:A	5.74627e-08	-1.49835e-10	-1.16546
8855832	chr16:8855832:C:A	1.7083e-07	-1.49835e-10	-0.0759323
8855846	chr16:8855846:A:G	3.44528e-08	-1.67701	-2.9698e-10
8855948	chr16:8855948:T:C	1.41092e-07	-1.49835e-10	-0.267191
8856232	chr16:8856232:T:G	5.57389e-08	-1.31117	0.115245
8856416	chr16:8856416:T:C	1.85689e-08	-1.61079	-0.684329
8856638	chr16:8856638:GGA:G	1.37718e-08	-1.31713	-1.27684
8856890	chr16:8856890:C:T	2.86573e-08	-1.44305	-0.418145
8857706	chr16:8857706:C:T	2.82275e-08	-1.37927	-0.497031
8857857	chr16:8857857:G:A	2.07642e-08	-1.53356	-0.649811
8857919	chr16:8857919:G:A	7.76639e-08	-1.49835e-10	-0.864211
8858063	chr16:8858063:C:T	7.51359e-08	0.291414	-1.18872
8858138	chr16:8858138:A:G	5.76628e-08	-1.49835e-10	-1.16199
8858308	chr16:8858308:C:T	4.03705e-08	-1.5185	-2.9698e-10
8858391	chr16:8858391:A:G	7.54472e-08	-1.49835e-10	-0.893167
8858418	chr16:8858418:G:A	5.90322e-08	-1.49835e-10	-1.13852
8858430	chr16:8858430:G:A	5.6665e-08	-1.49835e-10	-1.17944
8858639	chr16:8858639:A:G	6.05392e-08	-1.11331	-2.9698e-10
8858667	chr16:8858667:A:G	2.09772e-08	-1.70252	-0.470641
8859407	chr16:8859407:C:T	1.27692e-08	-1.44499	-1.22457
8859544	chr16:8859544:G:A	5.14196e-08	-1.49835e-10	-1.27658
8859792	chr16:8859792:A:C	3.14044e-08	-1.43925	-0.330408
8859819	chr16:8859819:A:T	1.43174e-08	-1.67216	-0.882963
8859843	chr16:8859843:T:C	5.6108e-08	0.0417903	-1.23111
8859967	chr16:8859967:ACT:A	1.37324e-08	-1.3668	-1.23005
8859989	chr16:8859989:C:T	1.3853e-08	-1.34084	-1.24726
8860143	chr16:8860143:G:A	5.69707e-08	-1.49835e-10	-1.17406
8860201	chr16:8860201:C:A	1.27101e-08	-1.70685	-0.967355
8860224	chr16:8860224:A:G	8.62478e-08	-1.49835e-10	-0.759376
8860712	chr16:8860712:C:T	1.28552e-08	-1.66129	-1.00156
8860969	chr16:8860969:G:C	1.34219e-08	-1.6736	-0.946114
8861055	chr16:8861055:AAAAT:A	1.20279e-08	-1.52822	-1.20116
8861475	chr16:8861475:G:A	5.15756e-08	-1.49835e-10	-1.27355
8861613	chr16:8861613:T:G	9.01593e-08	0.195492	-0.910515
8861770	chr16:8861770:C:A	1.7205e-08	-1.0953	-1.27611
8861878	chr16:8861878:G:T	1.33852e-08	-1.6593	-0.963147
8862703	chr16:8862703:C:T	5.36052e-08	-1.49835e-10	-1.23495
8862776	chr16:8862776:G:A	1.4494e-08	-1.63609	-0.906775
8863161	chr16:8863161:C:T	3.33731e-08	-1.70885	-2.9698e-10
8863268	chr16:8863268:G:A	1.3455e-08	-1.63274	-0.984509
8863633	chr16:8863633:G:A	7.416e-08	0.318496	-1.22887
8863952	chr16:8863952:C:T	1.09087e-07	-1.49835e-10	-0.524455
8864047	chr16:8864047:G:A	5.16792e-08	-1.49835e-10	-1.27155
8864751	chr16:8864751:G:A	7.77155e-08	-0.413211	-0.450336
8864954	chr16:8864954:A:G	4.79043e-08	-0.206587	-1.14081
8864996	chr16:8864996:C:T	5.15724e-08	-1.49835e-10	-1.27361
8865051	chr16:8865051:T:C	8.55569e-08	0.357914	-1.12533
8865498	chr16:8865498:C:T	4.05144e-08	-0.328246	-1.1867
8865832	chr16:8865832:A:G	2.07849e-08	-1.40288	-0.779492
8865916	chr16:8865916:C:T	7.77979e-08	-1.49835e-10	-0.862487
8866081	chr16:8866081:G:T	6.26013e-08	-1.49835e-10	-1.07982
8866204	chr16:8866204:C:T	3.59078e-08	-0.771998	-0.86365
8866230	chr16:8866230:A:C	5.21045e-08	-1.49835e-10	-1.26335
8866468	chr16:8866468:G:A	3.73713e-08	-1.08433	-0.511374
8866546	chr16:8866546:G:C	8.71359e-07	-1.49835e-10	1.55345
8866643	chr16:8866643:C:T	1.51319e-08	-1.68258	-0.817212
8866787	chr16:8866787:A:AG	6.81891e-08	-1.49835e-10	-0.994317
8866869	chr16:8866869:T:C	4.03654e-08	-1.51863	-2.9698e-10
8866942	chr16:8866942:T:G	5.21652e-08	-1.49835e-10	-1.26219
8867177	chr16:8867177:G:C	6.51437e-08	-1.49835e-10	-1.04001
8867801	chr16:8867801:G:A	5.62211e-08	-1.18731	-2.9698e-10
8868238	chr16:8868238:A:G	1.26855e-07	-1.49835e-10	-0.373555
8868395	chr16:8868395:A:G	7.64501e-08	-1.49835e-10	-0.879963
8868969	chr16:8868969:G:A	1.49385e-07	-1.49835e-10	-0.210074
8869050	chr16:8869050:G:A	1.36889e-08	-1.69738	-0.902639
8869288	chr16:8869288:C:G	1.62251e-08	-1.33371	-1.09633
8869332	chr16:8869332:C:T	1.35817e-08	-1.64165	-0.966224
8869357	chr16:8869357:A:G	7.32866e-08	-1.49835e-10	-0.922223
8869644	chr16:8869644:G:A	1.88297e-08	-1.18559	-1.09558
8869647	chr16:8869647:C:T	1.89433e-08	-1.17943	-1.09572
8870076	chr16:8870076:A:T	6.83297e-08	-1.49835e-10	-0.992257
8870124	chr16:8870124:A:G	5.99965e-08	-1.49835e-10	-1.12231
8870355	chr16:8870355:T:C	6.74101e-08	-1.49835e-10	-1.00581
8870368	chr16:8870368:C:T	1.09044e-08	-1.69843	-1.129
8870852	chr16:8870852:G:A	3.61327e-08	-0.402841	-1.22656
8871267	chr16:8871267:T:C	5.52393e-08	-1.20493	-2.9698e-10
8871632	chr16:8871632:A:T	3.38152e-08	-1.69569	-2.9698e-10
8872114	chr16:8872114:G:C	6.49079e-08	-1.49835e-10	-1.04363
8872165	chr16:8872165:G:C	4.87443e-08	-1.33001	-2.9698e-10
8872321	chr16:8872321:C:T	5.62432e-08	-1.49835e-10	-1.18692
8872573	chr16:8872573:G:T	1.7494e-07	-1.49835e-10	-0.0521576
8873100	chr16:8873100:C:T	8.59107e-08	0.494284	-1.25758
8873232	chr16:8873232:ATG:A	1.9993e-08	-0.972371	-1.24885
8873336	chr16:8873336:A:G	6.80532e-08	-1.49835e-10	-0.996311
8873400	chr16:8873400:T:C	7.87547e-07	2.5617	-1.10937
8873405	chr16:8873405:T:C	2.67419e-08	-1.18589	-0.744485
8873478	chr16:8873478:T:C	3.2539e-07	1.24268	-0.674252
8873520	chr16:8873520:G:A	1.00399e-07	-1.49835e-10	-0.607453
8873767	chr16:8873767:T:A	5.70025e-08	-1.49835e-10	-1.17351
8873826	chr16:8873826:T:TA	2.63226e-07	1.4816	-1.12518
8873932	chr16:8873932:G:A	1.93252e-08	-1.39907	-0.856123
8874027	chr16:8874027:C:T	2.19704e-08	-1.02505	-1.10186
8874210	chr16:8874210:C:G	1.32281e-08	-1.62671	-1.00755
8874737	chr16:8874737:C:T	5.57908e-08	-0.499749	-0.695244
8874955	chr16:8874955:C:T	6.27686e-08	-1.49835e-10	-1.07715
8875008	chr16:8875008:A:G	5.20063e-08	-1.49835e-10	-1.26524
8875014	chr16:8875014:C:A	1.42919e-08	-1.44392	-1.11298
8875327	chr16:8875327:CTAAT:C	4.32153e-05	5.45735	-2.9698e-10
8875419	chr16:8875419:C:T	1.02481e-08	-1.69406	-1.19545
8875567	chr16:8875567:A:G	1.55332e-07	-1.49835e-10	-0.171033
8875647	chr16:8875647:G:A	2.82666e-08	-0.615294	-1.25963
8875747	chr16:8875747:G:A	5.31579e-08	-1.24333	-2.9698e-10
8875971	chr16:8875971:C:T	2.06065e-07	0.111591	-2.9698e-10
8876036	chr16:8876036:G:A	3.86319e-06	4.24118	-1.19853
8876191	chr16:8876191:T:C	1.2533e-08	-1.50708	-1.18116
8876229	chr16:8876229:T:G	1.98816e-08	-1.38609	-0.840717
8876541	chr16:8876541:G:A	2.74465e-07	0.398221	-2.9698e-10
8876792	chr16:8876792:A:T	6.25804e-08	-1.49835e-10	-1.08015
8876842	chr16:8876842:T:C	8.2271e-08	-1.49835e-10	-0.806582
8876856	chr16:8876856:G:T	1.20264e-08	-1.52279	-1.20671
8877122	chr16:8877122:C:T	1.19928e-08	-1.49642	-1.23587
8877234	chr16:8877234:G:A	1.06949e-08	-1.70969	-1.13714
8877814	chr16:8877814:G:C	1.51514e-08	-1.65865	-0.839857
8877837	chr16:8877837:T:C	9.49334e-08	-1.49835e-10	-0.663425
8878476	chr16:8878476:C:G	5.14092e-08	-1.49835e-10	-1.27678
8879272	chr16:8879272:C:G	5.15062e-08	-1.49835e-10	-1.2749
8879407	chr16:8879407:C:T	1.27705e-07	-1.49835e-10	-0.366877
8879722	chr16:8879722:C:G	1.20931e-07	-1.49835e-10	-0.421383
8879818	chr16:8879818:T:G	3.35408e-08	-1.70384	-2.9698e-10
8879963	chr16:8879963:C:A	5.25892e-08	-1.49835e-10	-1.25409
8879997	chr16:8879997:C:T	1.12893e-07	-1.49835e-10	-0.490165
8880940	chr16:8880940:G:A	7.47478e-08	-1.49835e-10	-0.902481
8880979	chr16:8880979:G:C	6.14374e-08	-1.49835e-10	-1.09858
8881053	chr16:8881053:T:C	6.08647e-08	-1.49835e-10	-1.10795
8881200	chr16:8881200:G:A	6.40721e-08	-0.535722	-0.520871
8881253	chr16:8881253:A:T	6.29076e-08	-1.49835e-10	-1.07493
8881405	chr16:8881405:C:T	1.09772e-07	-1.49835e-10	-0.518196
8881542	chr16:8881542:A:C	6.89415e-08	0.220938	-1.20428
8881587	chr16:8881587:GA:G	1.51894e-07	-1.49835e-10	-0.193416
8881679	chr16:8881679:A:G	9.31612e-08	-1.49835e-10	-0.682269
8881728	chr16:8881728:C:G	1.25182e-08	-1.69317	-0.996255
8881740	chr16:8881740:G:A	5.09304e-07	1.01644	-2.9698e-10
8882247	chr16:8882247:G:A	2.262e-07	0.204817	-2.9698e-10
8882697	chr16:8882697:G:A	1.01764e-08	-1.64531	-1.25122
8882731	chr16:8882731:C:T	2.24847e-08	-0.838828	-1.26494
8882758	chr16:8882758:C:T	1.59153e-08	-1.23751	-1.21181
8882926	chr16:8882926:C:A	3.62904e-07	0.677537	-2.9698e-10
8883373	chr16:8883373:A:G	1.82265e-07	-1.49835e-10	-0.0111375
8883438	chr16:8883438:G:C	7.10385e-08	-1.49835e-10	-0.953379
8883636	chr16:8883636:G:A	5.25608e-08	-1.49835e-10	-1.25463
8884628	chr16:8884628:C:T	6.77289e-08	-1.49835e-10	-1.00109
8884932	chr16:8884932:A:T	3.57278e-08	-1.64067	-2.9698e-10
8885074	chr16:8885074:A:T	5.19823e-08	-1.49835e-10	-1.2657
8885088	chr16:8885088:C:T	3.63058e-08	-1.62462	-2.9698e-10
8885189	chr16:8885189:A:G	2.08855e-07	-1.49835e-10	0.125037
8885289	chr16:8885289:C:T	3.33354e-08	-1.70998	-2.9698e-10
8885335	chr16:8885335:AC:A	5.26588e-08	-1.49835e-10	-1.25277
8885444	chr16:8885444:C:T	1.45869e-07	-1.49835e-10	-0.233895
8886234	chr16:8886234:C:T	1.08917e-08	-1.63966	-1.18894
8886918	chr16:8886918:G:A	1.65003e-08	-1.20634	-1.20688
8887095	chr16:8887095:G:A	3.21895e-08	-1.60628	-0.138678
8887218	chr16:8887218:A:T	2.44178e-07	-1.49835e-10	0.281298
8887644	chr16:8887644:G:C	5.45254e-08	-1.49835e-10	-1.21794
8888098	chr16:8888098:G:A	1.0826e-08	-1.62837	-1.20628
8888105	chr16:8888105:G:A	1.00784e-07	-1.49835e-10	-0.603619
8888121	chr16:8888121:T:C	5.32536e-08	-1.49835e-10	-1.24154
8888298	chr16:8888298:G:A	1.1005e-08	-1.6083	-1.20995
8888565	chr16:8888565:G:A	1.34252e-07	-1.49835e-10	-0.316883
8888631	chr16:8888631:AC:A	3.89646e-08	-1.55395	-2.9698e-10
8888785	chr16:8888785:T:C	9.69864e-09	-1.70057	-1.24405
8888803	chr16:8888803:T:C	1.33618e-06	2.01414	-0.0331654
8889055	chr16:8889055:C:A	1.15284e-07	-1.49835e-10	-0.469205
8889075	chr16:8889075:G:T	5.16851e-08	-1.49835e-10	-1.27143
8889145	chr16:8889145:C:CT	5.39626e-08	-1.49835e-10	-1.22831
8889535	chr16:8889535:G:C	1.08652e-08	-1.62111	-1.20993
8889659	chr16:8889659:A:G	5.32573e-08	-1.49835e-10	-1.24147
8889829	chr16:8889829:G:A	5.19555e-08	-1.49835e-10	-1.26621
8889878	chr16:8889878:T:A	1.12375e-08	-1.58895	-1.2084
8890016	chr16:8890016:C:T	2.82424e-06	1.95808	0.771312
8890270	chr16:8890270:A:G	5.48915e-08	-1.49835e-10	-1.21124
8890272	chr16:8890272:G:A	1.10414e-08	-1.60222	-1.21273
8890941	chr16:8890941:C:T	6.34346e-08	-1.49835e-10	-1.06659
8890961	chr16:8890961:T:C	1.50077e-07	-0.205453	-2.9698e-10
8891127	chr16:8891127:C:A	4.5972e-07	1.54812	-0.634105
8891235	chr16:8891235:T:C	1.1388e-08	-1.63268	-1.15136
8891282	chr16:8891282:A:G	3.53086e-07	-1.49835e-10	0.65011
8891306	chr16:8891306:C:T	1.3723e-07	-1.49835e-10	-0.294944
8891429	chr16:8891429:C:T	6.50638e-08	-1.49835e-10	-1.04123
8891554	chr16:8891554:T:C	4.30329e-08	-1.45464	-2.9698e-10
8891877	chr16:8891877:C:T	3.06301e-07	-1.49835e-10	0.507966
8892052	chr16:8892052:T:A	3.33556e-08	-1.70937	-2.9698e-10
8892073	chr16:8892073:T:C	5.54601e-08	-1.49835e-10	-1.20094
8892908	chr16:8892908:T:C	4.53264e-08	-1.40271	-2.9698e-10
8892975	chr16:8892975:A:T	1.02519e-07	-0.586555	-2.9698e-10
8894331	chr16:8894331:A:G	2.28992e-07	1.13943	-0.922342
8894381	chr16:8894381:C:T	5.99976e-07	-1.49835e-10	1.18029
8894920	chr16:8894920:C:G	2.38318e-08	-1.06841	-0.977167
8894934	chr16:8894934:A:G	5.47481e-08	-1.49835e-10	-1.21386
8895185	chr16:8895185:T:A	3.33591e-08	-1.70927	-2.9698e-10
8895546	chr16:8895546:A:G	6.92519e-07	-1.49835e-10	1.32373
8895905	chr16:8895905:C:CA	3.34333e-08	-1.70705	-2.9698e-10
8896189	chr16:8896189:A:G	5.57568e-08	-1.49835e-10	-1.1956
8896363	chr16:8896363:G:A	2.72997e-07	-1.49835e-10	0.39286
8896382	chr16:8896382:T:C	3.42085e-07	1.37625	-0.757793
8896464	chr16:8896464:T:C	5.15337e-08	-1.49835e-10	-1.27436
8896648	chr16:8896648:G:A	6.36912e-07	-1.49835e-10	1.24003
8896862	chr16:8896862:T:C	7.60896e-08	-1.49835e-10	-0.884689
8896914	chr16:8896914:T:TG	5.39062e-08	-1.49835e-10	-1.22936
8897333	chr16:8897333:G:A	8.10092e-08	0.45162	-1.27366
8897882	chr16:8897882:G:A	5.30977e-08	-1.49835e-10	-1.24447
8898485	chr16:8898485:G:A	3.65817e-08	-1.5064	-0.110655
8898971	chr16:8898971:G:T	2.41405e-08	-1.54795	-0.484759
8899011	chr16:8899011:A:C	5.40095e-07	-1.49835e-10	1.07514
8899081	chr16:8899081:T:G	6.48228e-08	-1.49835e-10	-1.04494
8899352	chr16:8899352:G:C	5.21236e-08	-1.49835e-10	-1.26298
8899929	chr16:8899929:G:A	5.49096e-08	-1.49835e-10	-1.21091
8900035	chr16:8900035:T:A	1.31914e-08	-1.62952	-1.00752
8900344	chr16:8900344:T:G	5.20919e-08	-1.49835e-10	-1.26359
8900373	chr16:8900373:A:C	5.16902e-08	-1.49835e-10	-1.27133
8900706	chr16:8900706:C:T	5.9545e-08	0.142076	-1.27195
8900904	chr16:8900904:T:C	5.59916e-08	-1.49835e-10	-1.1914
8901621	chr16:8901621:T:C	1.19569e-07	-1.49835e-10	-0.43271
8902546	chr16:8902546:C:T	5.14233e-08	-1.49835e-10	-1.27651
8902779	chr16:8902779:T:C	3.28914e-08	-0.553377	-1.17001
8902931	chr16:8902931:C:T	1.75115e-07	0.807873	-0.859033
8902981	chr16:8902981:A:T	3.40912e-06	2.01856	0.899048
8903245	chr16:8903245:A:G	5.21193e-08	-1.49835e-10	-1.26307
8903441	chr16:8903441:C:G	5.21924e-08	-1.49835e-10	-1.26166
8904259	chr16:8904259:G:A	5.18576e-08	-1.49835e-10	-1.2681
8904590	chr16:8904590:G:C	5.62757e-08	-1.49835e-10	-1.18634
8904696	chr16:8904696:A:C	1.07928e-08	-1.70656	-1.13116
8905499	chr16:8905499:G:A	1.02311e-08	-1.67398	-1.21719
8905514	chr16:8905514:A:G	6.08832e-08	-1.49835e-10	-1.10764
8905614	chr16:8905614:T:C	5.38505e-08	-1.49835e-10	-1.23039
8905691	chr16:8905691:C:T	4.42622e-07	1.04844	-0.172328
8906217	chr16:8906217:T:A	2.93814e-07	-1.49835e-10	0.466346
8906872	chr16:8906872:A:C	1.0426e-08	-1.67707	-1.19523
8907420	chr16:8907420:C:T	7.27858e-08	-1.49835e-10	-0.92908
8907430	chr16:8907430:T:C	1.0201e-07	-1.49835e-10	-0.591535
8907588	chr16:8907588:G:A	2.40226e-07	-1.49835e-10	0.264978
8907957	chr16:8907957:A:G	1.03753e-08	-1.66428	-1.21289
8908201	chr16:8908201:C:G	5.41536e-08	-1.49835e-10	-1.22478
8908521	chr16:8908521:G:A	5.17121e-08	-1.49835e-10	-1.27091
8908632	chr16:8908632:CTTTG:C	5.27794e-08	-1.49835e-10	-1.25048
8908815	chr16:8908815:C:A	1.22612e-06	1.41588	0.479128
8909111	chr16:8909111:C:T	5.37265e-08	-1.49835e-10	-1.23269
8909117	chr16:8909117:T:C	5.18263e-08	-1.49835e-10	-1.2687
8909348	chr16:8909348:A:G	5.53879e-08	-1.49835e-10	-1.20224
8909393	chr16:8909393:T:G	1.02258e-06	2.67082	-0.95733
8909671	chr16:8909671:T:C	3.97286e-08	-0.272843	-1.26169
8909765	chr16:8909765:A:C	5.13983e-08	-1.49835e-10	-1.277
8909958	chr16:8909958:A:G	3.03922e-07	-1.49835e-10	0.500171
8910211	chr16:8910211:AC:A	6.21959e-08	-1.49835e-10	-1.08631
8910332	chr16:8910332:A:T	9.85933e-07	-1.49835e-10	1.67699
8910409	chr16:8910409:C:T	7.13779e-08	-0.948612	-2.9698e-10
8910707	chr16:8910707:C:A	8.46932e-07	-1.49835e-10	1.52502
8910878	chr16:8910878:T:C	8.7278e-08	-1.49835e-10	-0.747503
8910967	chr16:8910967:C:T	1.24572e-07	-1.49835e-10	-0.391714
8911210	chr16:8911210:T:C	4.41191e-07	2.04582	-1.17294
8911266	chr16:8911266:T:C	1.59164e-07	-1.49835e-10	-0.146664
8911287	chr16:8911287:A:G	5.35004e-08	-1.49835e-10	-1.23691
8911530	chr16:8911530:C:A	5.79792e-08	-1.49835e-10	-1.15652
8911550	chr16:8911550:C:T	3.338e-08	-1.70865	-2.9698e-10
8911783	chr16:8911783:A:G	5.71172e-07	2.25585	-1.12476
8911904	chr16:8911904:T:C	3.36485e-08	-1.70063	-2.9698e-10
8912280	chr16:8912280:C:T	5.33117e-08	-1.49835e-10	-1.24045
8912281	chr16:8912281:G:A	5.83994e-08	-1.1493	-2.9698e-10
8912854	chr16:8912854:A:G	5.14473e-08	-1.49835e-10	-1.27604
8912864	chr16:8912864:A:G	1.10775e-08	-1.68193	-1.12975
8913544	chr16:8913544:C:A	3.35257e-08	-1.70429	-2.9698e-10
8913653	chr16:8913653:T:C	9.31847e-09	-1.70763	-1.27697
8913969	chr16:8913969:T:C	4.8944e-08	-1.32592	-2.9698e-10
8914180	chr16:8914180:A:G	1.23465e-06	2.54142	-0.639482
8914342	chr16:8914342:A:C	1.22795e-07	-1.49835e-10	-0.406082
8914350	chr16:8914350:T:C	5.54253e-08	-1.49835e-10	-1.20156
8914398	chr16:8914398:A:ACAGG	4.68482e-08	-0.0984892	-1.2712
8914618	chr16:8914618:G:A	5.28368e-06	2.36016	0.995621
8915370	chr16:8915370:T:A	5.40331e-08	-1.49835e-10	-1.227
8915429	chr16:8915429:A:G	1.09037e-08	-1.67224	-1.15526
8916094	chr16:8916094:C:G	5.88011e-08	-1.49835e-10	-1.14244
8916234	chr16:8916234:C:A	1.41972e-07	-0.157307	-0.103662
8916356	chr16:8916356:T:G	1.52317e-05	3.44345	0.971083
8916403	chr16:8916403:ATTTTCTGAATTAGGTC:A	1.29836e-06	2.09306	-0.140804
8917829	chr16:8917829:A:G	5.55703e-08	-1.49835e-10	-1.19895
8917833	chr16:8917833:A:G	5.15438e-08	-1.49835e-10	-1.27417
8917876	chr16:8917876:G:A	9.52195e-08	-0.660416	-2.9698e-10
8917926	chr16:8917926:A:G	9.37656e-06	2.9842	0.945165
8918171	chr16:8918171:G:A	8.02583e-07	-1.49835e-10	1.47123
8918719	chr16:8918719:G:C	3.7345e-08	-1.5964	-2.9698e-10
8918732	chr16:8918732:C:T	5.18129e-08	-1.49835e-10	-1.26896
8918829	chr16:8918829:G:A	6.27595e-06	2.94109	0.586784
8919178	chr16:8919178:A:G	9.74279e-09	-1.7099	-1.23017
8919192	chr16:8919192:G:A	5.97549e-08	-1.49835e-10	-1.12635
8919239	chr16:8919239:G:A	5.91841e-08	-1.49835e-10	-1.13595
8919251	chr16:8919251:A:G	6.34843e-08	-1.49835e-10	-1.06581
8919839	chr16:8919839:G:A	1.06321e-08	-1.70415	-1.14857
8920528	chr16:8920528:G:A	1.00424e-05	3.5621	0.435876
8920577	chr16:8920577:T:G	8.00364e-07	-1.49835e-10	1.46847
8920803	chr16:8920803:C:T	1.03554e-08	-1.68402	-1.19507
8921010	chr16:8921010:G:A	6.53233e-08	-1.49835e-10	-1.03725
8921016	chr16:8921016:A:G	5.15975e-08	-1.49835e-10	-1.27313
8921124	chr16:8921124:C:T	6.30303e-08	-1.49835e-10	-1.07299
8921395	chr16:8921395:A:T	7.56923e-07	-1.49835e-10	1.41266
8921401	chr16:8921401:T:C	2.39627e-06	1.53175	1.03331
8921902	chr16:8921902:T:A	1.13848e-07	-0.853115	0.371376
8922359	chr16:8922359:A:T	1.83305e-07	-1.49835e-10	-0.00544725
8922642	chr16:8922642:G:A	7.732e-08	-1.49835e-10	-0.868648
8922675	chr16:8922675:C:A	1.05046e-08	-1.69773	-1.16706
8922692	chr16:8922692:G:C	7.46266e-08	-1.49835e-10	-0.904104
8922767	chr16:8922767:C:T	2.74379e-07	0.797155	-0.399245
8923492	chr16:8923492:T:C	3.33729e-08	-1.70886	-2.9698e-10
8924808	chr16:8924808:T:G	1.34027e-06	2.81276	-0.828735
8924862	chr16:8924862:T:A	5.14023e-08	-1.49835e-10	-1.27692
8925342	chr16:8925342:C:A	1.03633e-07	-1.49835e-10	-0.575741
8925559	chr16:8925559:C:T	1.02527e-08	-1.69639	-1.19267
8925853	chr16:8925853:A:G	1.48826e-07	-1.49835e-10	-0.213825
8925914	chr16:8925914:G:T	6.21033e-08	-1.49835e-10	-1.0878
8926003	chr16:8926003:A:C	6.27234e-08	-1.49835e-10	-1.07787
8926199	chr16:8926199:C:T	0.0221236	11.1888	0.50674
8926295	chr16:8926295:T:C	5.42378e-08	-1.49835e-10	-1.22322
8926311	chr16:8926311:C:T	5.17918e-08	-1.49835e-10	-1.26937
8926435	chr16:8926435:T:C	7.2784e-08	-1.49835e-10	-0.929105
8926886	chr16:8926886:A:G	5.74107e-08	-1.49835e-10	-1.16637
8926952	chr16:8926952:T:G	4.96158e-08	-1.70922	0.396932
8927511	chr16:8927511:A:C	7.46068e-08	-1.49835e-10	-0.90437
8927530	chr16:8927530:T:G	7.49951e-08	-1.49835e-10	-0.899178
8928003	chr16:8928003:G:A	9.67802e-08	-1.49835e-10	-0.644158
8928307	chr16:8928307:G:A	5.85208e-08	-1.49835e-10	-1.14722
8928568	chr16:8928568:G:A	7.63655e-08	-1.49835e-10	-0.88107
8929018	chr16:8929018:CTA:C	8.4575e-05	6.65491	-0.526119
8929298	chr16:8929298:T:C	5.57257e-05	6.96515	-1.25355
8929683	chr16:8929683:T:C	5.32115e-08	-1.49835e-10	-1.24233
8930633	chr16:8930633:CT:C	5.38562e-08	-1.49835e-10	-1.23028
8930707	chr16:8930707:G:A	0.000205253	7.43508	-0.419682
8930900	chr16:8930900:C:T	0.0191135	10.521	1.02828
8930921	chr16:8930921:A:T	4.25201e-08	-1.46662	-2.9698e-10
8930949	chr16:8930949:T:A	8.98509e-07	-1.49835e-10	1.58414
8931112	chr16:8931112:T:C	3.3984e-08	-1.69071	-2.9698e-10
8932184	chr16:8932184:A:C	4.4873e-08	-1.41277	-2.9698e-10
8932354	chr16:8932354:C:A	5.20838e-08	-1.49835e-10	-1.26375
8932395	chr16:8932395:A:C	5.13979e-08	-1.49835e-10	-1.277
8932543	chr16:8932543:G:A	0.0459352	12.2787	0.147416
8933131	chr16:8933131:G:C	5.16331e-08	-1.49835e-10	-1.27244
8933494	chr16:8933494:A:G	0.526709	12.5365	2.3291
8933553	chr16:8933553:G:T	5.13984e-08	-1.49835e-10	-1.27699
8933584	chr16:8933584:T:G	0.000321911	7.98388	-0.518448
8933970	chr16:8933970:T:G	6.75651e-08	-1.49835e-10	-1.00351
8934124	chr16:8934124:C:T	7.35393e-07	-1.49835e-10	1.3838
8934511	chr16:8934511:G:A	6.87421e-08	-1.49835e-10	-0.986239
8934519	chr16:8934519:T:G	7.04813e-08	-1.49835e-10	-0.961254
8934788	chr16:8934788:A:C	2.02621e-07	-0.285668	0.380406
8934951	chr16:8934951:C:A	6.75083e-08	-1.49835e-10	-1.00435
8935069	chr16:8935069:T:C	9.66471e-08	-1.49835e-10	-0.645535
8935151	chr16:8935151:T:C	0.113334	12.1032	1.22602
8935315	chr16:8935315:T:G	3.60226e-08	-1.63246	-2.9698e-10
8935366	chr16:8935366:T:C	5.40772e-08	-1.49835e-10	-1.22619
8935403	chr16:8935403:G:T	1.0404e-08	-1.70124	-1.17317
8935563	chr16:8935563:T:C	3.34079e-08	-1.70781	-2.9698e-10
8935752	chr16:8935752:T:C	8.51245e-08	-1.49835e-10	-0.772486
8935939	chr16:8935939:G:A	5.75519e-08	-1.49835e-10	-1.16391
8935942	chr16:8935942:A:T	1.04047e-08	-1.70103	-1.17331
8936800	chr16:8936800:C:T	5.14199e-08	-1.49835e-10	-1.27658
8937059	chr16:8937059:C:G	0.00182608	8.78141	0.419666
8937136	chr16:8937136:G:C	0.0755994	10.739	2.18533
8937630	chr16:8937630:A:G	1.71031e-07	-1.49835e-10	-0.0747588
8938243	chr16:8938243:G:A	5.63058e-08	-1.49835e-10	-1.1858
8938372	chr16:8938372:T:C	1.01968e-08	-1.69497	-1.19956
8938627	chr16:8938627:G:A	5.14853e-08	-1.49835e-10	-1.2753
8938639	chr16:8938639:G:A	9.43156e-08	-1.49835e-10	-0.669954
8938888	chr16:8938888:T:C	5.78089e-08	-1.49835e-10	-1.15946
8938917	chr16:8938917:G:T	4.11243e-08	-1.5	-2.9698e-10
8939107	chr16:8939107:A:G	0.0103388	10.6553	0.279464
8939380	chr16:8939380:C:T	3.34586e-08	-1.70629	-2.9698e-10
8939657	chr16:8939657:C:A	5.613e-08	-1.49835e-10	-1.18893
8939733	chr16:8939733:T:C	0.000858924	8.4607	-0.0138644
8939875	chr16:8939875:A:G	1.91959e-07	-1.49835e-10	0.0406829
8940127	chr16:8940127:T:C	7.19841e-08	-1.49835e-10	-0.940156
8940224	chr16:8940224:C:A	4.11646e-08	-1.49902	-2.9698e-10
8940566	chr16:8940566:A:G	5.2926e-07	-1.49835e-10	1.05488
8940859	chr16:8940859:A:G	0.0035536	8.3618	1.50507
8941074	chr16:8941074:G:A	5.148e-08	-1.49835e-10	-1.27541
8941448	chr16:8941448:G:C	2.26775e-07	0.207356	-2.9698e-10
8941527	chr16:8941527:T:C	0.000545144	7.39547	0.59674
8941610	chr16:8941610:C:T	1.02988e-08	-1.70903	-1.17554
8941838	chr16:8941838:T:C	3.62837e-08	-1.62523	-2.9698e-10
8941924	chr16:8941924:T:C	0.0123584	10.1608	0.952477
8942240	chr16:8942240:T:C	5.14042e-08	-1.49835e-10	-1.27688
8942424	chr16:8942424:C:G	0.0199073	10.3101	1.27992
8942676	chr16:8942676:C:T	1.08511e-07	-1.49835e-10	-0.529748
8942840	chr16:8942840:A:G	4.29685e-07	-1.49835e-10	0.84645
8943657	chr16:8943657:G:C	1.59574e-07	-1.49835e-10	-0.144092
8944018	chr16:8944018:T:G	5.24028e-08	-1.49835e-10	-1.25764
8944047	chr16:8944047:G:A	0.000870073	8.05725	0.402483
8944407	chr16:8944407:G:C	1.15183e-07	-1.49835e-10	-0.470078
8944904	chr16:8944904:T:TC	0.00985212	9.75894	1.12765
8944922	chr16:8944922:A:G	0.0117712	9.80105	1.26351
8945025	chr16:8945025:A:G	0.00111146	8.35639	0.348187
8945111	chr16:8945111:C:T	1.10221e-08	-1.57543	-1.24127
8945477	chr16:8945477:T:G	0.00106417	8.14935	0.511751
8945646	chr16:8945646:T:C	1.4601e-07	-1.49835e-10	-0.232928
8946160	chr16:8946160:G:A	1.06629e-08	-1.70799	-1.14184
8946226	chr16:8946226:G:C	6.1157e-08	-1.49835e-10	-1.10316
8946319	chr16:8946319:G:C	5.18615e-08	-1.49835e-10	-1.26802
8946413	chr16:8946413:T:A	1.07733e-08	-1.70765	-1.13188
8946444	chr16:8946444:T:G	0.00224168	8.45822	0.947915
8946462	chr16:8946462:T:C	0.000379374	8.12172	-0.492048
8946560	chr16:8946560:T:C	1.07711e-08	-1.70785	-1.13188
8946561	chr16:8946561:A:T	6.38908e-08	-1.49835e-10	-1.05943
8946913	chr16:8946913:C:T	5.14186e-08	-1.49835e-10	-1.2766
8948652	chr16:8948652:G:A	5.62621e-08	-1.49835e-10	-1.18658
8948774	chr16:8948774:A:C	0.00137824	7.74927	1.17045
8949328	chr16:8949328:A:C	1.08794e-08	-1.7072	-1.12253
8949358	chr16:8949358:T:C	0.0409215	10.3219	1.98867
8949631	chr16:8949631:T:C	0.0324077	10.4626	1.61468
8949685	chr16:8949685:T:G	0.00451329	8.63613	1.46981
8949722	chr16:8949722:T:C	6.24048e-08	-1.49835e-10	-1.08296
8949882	chr16:8949882:A:C	1.07478e-08	-1.70995	-1.13194
8950305	chr16:8950305:T:C	0.00215609	8.1205	1.2467
8950493	chr16:8950493:C:G	5.70873e-08	-1.49835e-10	-1.17202
8950819	chr16:8950819:T:C	1.07659e-08	-1.70737	-1.13285
8952304	chr16:8952304:T:C	5.26476e-08	-1.49835e-10	-1.25298
8952465	chr16:8952465:T:C	1.08959e-08	-1.69723	-1.13098
8953132	chr16:8953132:C:T	5.14019e-08	-1.49835e-10	-1.27693
8953341	chr16:8953341:C:T	0.000728765	7.68117	0.601335
8954204	chr16:8954204:G:A	6.84289e-08	-1.49835e-10	-0.990807
8954442	chr16:8954442:G:A	5.45334e-08	-1.49835e-10	-1.21779
8954472	chr16:8954472:C:G	0.0182139	10.1914	1.30969
8954818	chr16:8954818:G:A	5.81911e-08	-1.49835e-10	-1.15287
8955237	chr16:8955237:T:C	0.000609913	7.9515	0.152973
8955253	chr16:8955253:C:T	0.00075608	8.16318	0.156117
8956175	chr16:8956175:A:C	1.76486e-07	-0.0433611	-2.9698e-10
8956474	chr16:8956474:C:A	1.29187e-08	-1.46632	-1.19161
8956594	chr16:8956594:A:G	7.59848e-08	-1.49835e-10	-0.886068
8956788	chr16:8956788:AAC:A	5.58678e-08	-1.49835e-10	-1.19361
8956794	chr16:8956794:G:C	5.69988e-08	-1.49835e-10	-1.17357
8956854	chr16:8956854:T:C	5.65716e-08	-1.49835e-10	-1.18109
8957090	chr16:8957090:T:C	1.05468e-08	-1.70436	-1.15642
8957470	chr16:8957470:GAGGTGGCTC:G	1.06597e-08	-1.70815	-1.14199
8957496	chr16:8957496:T:C	0.0005057	7.5632	0.353901
8957861	chr16:8957861:A:G	7.37392e-08	-1.49835e-10	-0.916066
8958186	chr16:8958186:A:G	2.23352e-07	0.19215	-2.9698e-10
8958591	chr16:8958591:C:T	1.08848e-08	-1.70882	-1.12041
8958616	chr16:8958616:C:A	0.0162425	10.2388	1.14778
8958781	chr16:8958781:C:G	7.71977e-08	-0.870231	-2.9698e-10
8958916	chr16:8958916:T:C	6.25495e-08	-1.49835e-10	-1.08064
8960074	chr16:8960074:G:A	6.8212e-08	-1.49835e-10	-0.99398
8960390	chr16:8960390:A:G	9.75141e-09	-1.66223	-1.27696
8961222	chr16:8961222:A:G	9.91412e-09	-1.6459	-1.27674
8961355	chr16:8961355:G:C	1.18505e-07	-1.49835e-10	-0.44165
8961927	chr16:8961927:T:C	8.75481e-08	-1.49835e-10	-0.744412
8962113	chr16:8962113:G:A	5.46993e-08	-1.49835e-10	-1.21475
8962374	chr16:8962374:T:C	1.12347e-07	0.66405	-1.15906
8962685	chr16:8962685:A:G	5.71509e-07	-1.49835e-10	1.13168
8962953	chr16:8962953:C:T	7.8769e-08	-1.49835e-10	-0.850082
8963422	chr16:8963422:G:A	3.79612e-08	-1.58004	-2.9698e-10
8964090	chr16:8964090:C:G	5.61235e-08	-1.49835e-10	-1.18905
8964213	chr16:8964213:C:T	5.14803e-08	-1.49835e-10	-1.2754
8964225	chr16:8964225:C:T	3.55629e-08	-1.6453	-2.9698e-10
8964602	chr16:8964602:G:T	9.48319e-08	-1.49835e-10	-0.664496
8964620	chr16:8964620:A:G	7.09674e-08	-1.49835e-10	-0.954381
8965256	chr16:8965256:G:T	4.71919e-07	0.0873749	0.85283
8965345	chr16:8965345:A:G	6.14506e-06	4.19714	-0.690341
8965384	chr16:8965384:T:A	1.0619e-08	-1.6868	-1.16716
8965492	chr16:8965492:G:C	3.8619e-06	2.93063	0.11168
8965769	chr16:8965769:A:G	9.57148e-08	0.250319	-0.905548
8966136	chr16:8966136:G:A	1.60317e-07	-0.810332	0.670881
8966466	chr16:8966466:T:C	1.40484e-07	-1.49835e-10	-0.271506
8966475	chr16:8966475:C:T	6.81725e-08	-1.49835e-10	-0.99456
8967098	chr16:8967098:A:T	9.68541e-08	-0.643395	-2.9698e-10
8967202	chr16:8967202:A:G	4.08072e-08	-1.50774	-2.9698e-10
8967532	chr16:8967532:A:G	1.22906e-06	-1.49835e-10	1.8974
8967973	chr16:8967973:T:C	5.29166e-08	-1.49835e-10	-1.24788
8968634	chr16:8968634:G:A	8.87053e-08	-1.49835e-10	-0.731281
8968833	chr16:8968833:C:G	1.52853e-08	-1.36891	-1.1208
8968965	chr16:8968965:C:A	9.62166e-08	0.257837	-0.907836
8969071	chr16:8969071:A:G	1.82388e-08	-1.15253	-1.16051
8969088	chr16:8969088:T:C	5.1399e-08	-1.49835e-10	-1.27698
8969105	chr16:8969105:G:A	3.61517e-08	-1.62888	-2.9698e-10
8969224	chr16:8969224:G:A	5.28378e-08	-1.49835e-10	-1.24937
8970066	chr16:8970066:C:T	8.87179e-08	-1.49835e-10	-0.731139
8970473	chr16:8970473:G:T	8.53496e-08	-1.49835e-10	-0.769845
8970738	chr16:8970738:C:T	1.79224e-08	-1.25209	-1.07847
8970873	chr16:8970873:C:T	5.25287e-08	-1.49835e-10	-1.25524
8971317	chr16:8971317:G:A	8.96215e-08	-1.49835e-10	-0.721005
8972017	chr16:8972017:C:G	9.83277e-08	0.474454	-1.10275
8972133	chr16:8972133:T:A	1.39337e-08	-1.34733	-1.23496
8972311	chr16:8972311:G:C	5.41583e-08	-1.49835e-10	-1.22469
8972447	chr16:8972447:T:C	6.49791e-07	-1.49835e-10	1.26005
8972484	chr16:8972484:C:A	3.74953e-08	-1.59239	-2.9698e-10
8972626	chr16:8972626:G:T	1.27567e-08	-1.70877	-0.961774
8972899	chr16:8972899:C:G	0.000718821	6.53732	1.73144
8973808	chr16:8973808:A:T	1.43314e-08	-1.30777	-1.24637
8973934	chr16:8973934:A:C	5.18161e-08	-1.49835e-10	-1.2689
8974445	chr16:8974445:C:T	1.09664e-08	-1.55094	-1.27083
8974580	chr16:8974580:C:T	8.10579e-08	0.305798	-1.12724
8974830	chr16:8974830:A:C	7.04459e-08	-1.49835e-10	-0.961757
8974873	chr16:8974873:A:G	1.28635e-08	-1.70046	-0.961748
8975054	chr16:8975054:C:T	2.58894e-07	-0.818682	1.1585
8975117	chr16:8975117:C:T	2.74189e-07	-0.832354	1.22957
8975853	chr16:8975853:A:G	9.3189e-08	-1.49835e-10	-0.681971
8976007	chr16:8976007:G:A	1.44704e-07	-1.49835e-10	-0.24191
8976236	chr16:8976236:C:T	1.07308e-08	-1.70789	-1.13559
8976258	chr16:8976258:T:C	6.48907e-07	1.25869	-2.9698e-10
8976631	chr16:8976631:T:G	5.27084e-08	-1.49835e-10	-1.25183
8976958	chr16:8976958:T:A	3.79143e-08	-1.58127	-2.9698e-10
8977014	chr16:8977014:T:C	5.27645e-08	-1.49835e-10	-1.25076
8977132	chr16:8977132:A:G	5.66384e-07	-1.49835e-10	1.12267
8977339	chr16:8977339:G:A	5.23038e-08	-1.49835e-10	-1.25953
8977689	chr16:8977689:C:T	1.33695e-07	-1.49835e-10	-0.321039
8977726	chr16:8977726:T:A	4.63797e-07	-0.632665	1.55551
8977758	chr16:8977758:C:T	7.52705e-08	-1.24908	0.353565
8977858	chr16:8977858:G:A	1.24766e-08	-1.7082	-0.984544
8977898	chr16:8977898:G:A	5.89444e-07	-1.49835e-10	1.16258
8978468	chr16:8978468:C:A	2.178e-08	-0.880898	-1.25471
8978490	chr16:8978490:G:A	9.16447e-08	-1.49835e-10	-0.698682
8978601	chr16:8978601:A:G	5.14196e-08	-1.49835e-10	-1.27658
8978610	chr16:8978610:C:T	5.3912e-08	-1.49835e-10	-1.22925
8979203	chr16:8979203:T:C	1.83797e-08	-1.62384	-0.681518
8979299	chr16:8979299:G:C	3.334e-08	-1.70984	-2.9698e-10
8979710	chr16:8979710:C:G	5.61232e-08	-1.49835e-10	-1.18905
8980267	chr16:8980267:A:T	6.60051e-08	-1.49835e-10	-1.02687
8980849	chr16:8980849:A:G	7.42143e-08	-1.49835e-10	-0.909644
8980860	chr16:8980860:G:A	1.37594e-07	-1.49835e-10	-0.292291
8981139	chr16:8981139:C:T	7.3195e-08	-1.49835e-10	-0.923474
8981145	chr16:8981145:A:G	5.90709e-08	-1.49835e-10	-1.13786
8982138	chr16:8982138:G:C	5.26271e-08	-1.49835e-10	-1.25337
8982222	chr16:8982222:T:C	5.44467e-08	-1.49835e-10	-1.21938
8982379	chr16:8982379:A:G	2.10713e-08	-1.1009	-1.06779
8982717	chr16:8982717:AAAAAAAAT:A	6.45329e-08	-1.49835e-10	-1.04943
8982723	chr16:8982723:AAT:A	9.45035e-08	-1.49835e-10	-0.667964
8983005	chr16:8983005:C:T	7.49364e-08	-1.49835e-10	-0.899962
8983079	chr16:8983079:A:G	1.36049e-08	-1.64529	-0.960878
8983118	chr16:8983118:A:G	5.29536e-08	-1.49835e-10	-1.24718
8983366	chr16:8983366:A:G	7.81448e-07	0.157811	1.28674
8983582	chr16:8983582:A:T	4.21929e-07	-0.479545	1.30778
8983583	chr16:8983583:G:C	4.3572e-07	-0.474081	1.33448
8983628	chr16:8983628:G:C	1.24448e-08	-1.70603	-0.989267
8984168	chr16:8984168:T:C	1.35392e-07	-1.49835e-10	-0.308429
8984781	chr16:8984781:C:T	3.26825e-07	-1.49835e-10	0.572824
8984797	chr16:8984797:C:T	6.81002e-08	-1.49835e-10	-0.995621
8984885	chr16:8984885:G:A	9.04947e-08	-1.49835e-10	-0.71131
8984905	chr16:8984905:C:T	2.61992e-07	-1.06915	1.42087
8985237	chr16:8985237:C:T	5.16799e-08	-1.49835e-10	-1.27153
8985240	chr16:8985240:A:G	1.10334e-06	0.841803	0.947696
8985265	chr16:8985265:C:A	1.6945e-08	-1.39888	-0.98775
8985395	chr16:8985395:C:T	5.2855e-06	2.13737	1.21875
8985474	chr16:8985474:T:C	8.12949e-08	-1.49835e-10	-0.818518
8985594	chr16:8985594:A:G	1.90928e-07	-1.27551	1.3108
8985706	chr16:8985706:G:C	5.22787e-08	-1.49835e-10	-1.26001
8986304	chr16:8986304:G:A	1.27363e-08	-1.70963	-0.962514
8986588	chr16:8986588:A:C	5.64198e-08	-1.49835e-10	-1.18378
8986772	chr16:8986772:G:A	1.3307e-08	-1.61808	-1.01023
8986950	chr16:8986950:G:A	2.37039e-07	-0.934835	1.18646
8987133	chr16:8987133:C:T	6.04893e-08	0.0986033	-1.21274
8988009	chr16:8988009:TA:T	2.43518e-06	2.58118	-2.9698e-10
8988013	chr16:8988013:A:C	2.41628e-06	2.57338	-2.9698e-10
8988034	chr16:8988034:A:G	6.25669e-08	-1.49835e-10	-1.08036
8988361	chr16:8988361:G:C	3.22446e-08	-0.568567	-1.17468
8988376	chr16:8988376:A:G	6.40419e-06	4.56467	-1.01656
8988400	chr16:8988400:C:T	5.18125e-08	-1.49835e-10	-1.26897
8988451	chr16:8988451:A:G	5.84957e-08	-1.49835e-10	-1.14765
8988500	chr16:8988500:G:A	5.17301e-08	-1.49835e-10	-1.27056
8988852	chr16:8988852:G:A	5.1485e-08	-1.49835e-10	-1.27531
8989079	chr16:8989079:T:A	2.90045e-08	-0.703205	-1.14595
8989460	chr16:8989460:G:C	6.3572e-08	-1.49835e-10	-1.06443
8989510	chr16:8989510:T:C	2.06054e-08	-0.93657	-1.25448
8989792	chr16:8989792:A:T	9.21749e-08	-1.49835e-10	-0.692913
8990134	chr16:8990134:A:C	6.55623e-08	-1.49835e-10	-1.0336
8990139	chr16:8990139:G:A	5.14122e-08	-1.49835e-10	-1.27672
8990295	chr16:8990295:C:G	8.83788e-08	-1.49835e-10	-0.734969
8991081	chr16:8991081:A:T	2.42499e-08	-0.91842	-1.10977
8991120	chr16:8991120:G:A	7.35733e-08	0.295508	-1.21383
8991163	chr16:8991163:G:T	4.76889e-08	-1.3519	-2.9698e-10
8991217	chr16:8991217:T:C	1.89736e-08	-1.33108	-0.942476
8991373	chr16:8991373:C:A	2.62146e-08	-1.26075	-0.689532
8991548	chr16:8991548:G:A	1.36587e-08	-1.41056	-1.19167
8991779	chr16:8991779:G:T	7.15997e-08	-0.94551	-2.9698e-10
8992130	chr16:8992130:T:C	2.49746e-08	-1.26444	-0.734308
8992321	chr16:8992321:C:T	2.09604e-08	-1.4432	-0.73077
8992347	chr16:8992347:G:A	2.02966e-08	-1.17033	-1.03582
8992581	chr16:8992581:C:T	8.22608e-07	-1.49835e-10	1.49588
8992695	chr16:8992695:G:A	5.98051e-08	-1.49835e-10	-1.12551
8992738	chr16:8992738:A:G	2.79958e-08	-1.26651	-0.618038
8992874	chr16:8992874:G:A	7.34878e-08	-1.49835e-10	-0.919481
8992915	chr16:8992915:GA:G	2.88519e-08	-1.23639	-0.618038
8993060	chr16:8993060:C:T	9.30298e-08	-1.49835e-10	-0.683681
8993119	chr16:8993119:G:A	2.73259e-08	-1.28977	-0.61899
8993163	chr16:8993163:G:A	2.77628e-08	-1.26672	-0.626186
8993184	chr16:8993184:T:C	2.4849e-08	-1.2994	-0.704381
8993230	chr16:8993230:C:G	5.32821e-08	-1.49835e-10	-1.241
8993415	chr16:8993415:T:C	1.58162e-08	-1.22484	-1.23072
8993521	chr16:8993521:A:T	2.78232e-08	-1.25303	-0.637699
8993609	chr16:8993609:G:A	5.23624e-08	-1.49835e-10	-1.25841
8994104	chr16:8994104:GGCTGGA:G	6.94763e-08	-1.49835e-10	-0.975616
8994158	chr16:8994158:T:C	3.0231e-08	-1.22235	-0.585388
8994190	chr16:8994190:G:A	1.36291e-07	-1.49835e-10	-0.301808
8994295	chr16:8994295:G:A	2.74548e-08	-1.27122	-0.632839
8994311	chr16:8994311:G:A	7.46803e-08	-1.49835e-10	-0.903385
8994338	chr16:8994338:C:T	1.2531e-08	-1.4192	-1.2692
8994339	chr16:8994339:G:A	5.20333e-08	-1.49835e-10	-1.26472
8995045	chr16:8995045:T:C	2.66886e-08	-1.27568	-0.656684
8995496	chr16:8995496:C:T	1.02307e-07	-1.49835e-10	-0.58862
8995851	chr16:8995851:G:A	7.69391e-08	-1.49835e-10	-0.873587
8996129	chr16:8996129:C:T	1.37503e-08	-1.34971	-1.24583
8996202	chr16:8996202:T:A	6.60296e-08	-1.49835e-10	-1.0265
8996348	chr16:8996348:T:C	7.20726e-08	-1.49835e-10	-0.938927
8996426	chr16:8996426:C:T	2.52688e-07	-1.49835e-10	0.315554
8996473	chr16:8996473:G:A	2.69891e-08	-1.25532	-0.665845
8996912	chr16:8996912:A:G	1.30478e-07	-1.49835e-10	-0.345397
8996988	chr16:8996988:A:G	3.1028e-08	-1.21045	-0.571257
8997096	chr16:8997096:C:T	7.2612e-08	-1.49835e-10	-0.931471
8997101	chr16:8997101:C:T	1.11989e-07	-1.49835e-10	-0.498203
8997193	chr16:8997193:A:G	7.21502e-08	-1.49835e-10	-0.93785
8997312	chr16:8997312:C:G	6.13876e-08	-1.49835e-10	-1.09939
8997616	chr16:8997616:T:A	2.96691e-08	-1.27903	-0.547463
8998088	chr16:8998088:A:T	3.5355e-06	2.4411	0.512909
8998213	chr16:8998213:A:C	8.24667e-08	-1.49835e-10	-0.804206
8998566	chr16:8998566:T:C	1.34209e-07	-1.49835e-10	-0.317205
8998897	chr16:8998897:A:C	3.10844e-08	-1.24067	-0.539226
8999008	chr16:8999008:A:C	7.81673e-08	-1.49835e-10	-0.85775
8999232	chr16:8999232:C:T	3.4606e-06	2.40721	0.525386
8999853	chr16:8999853:G:A	1.08808e-06	2.69327	-0.91771
8999977	chr16:8999977:A:G	3.34036e-08	-1.70794	-2.9698e-10
9000491	chr16:9000491:A:G	2.66641e-07	-1.49835e-10	0.369302
9000492	chr16:9000492:G:A	6.06044e-08	-1.49835e-10	-1.11223
9000598	chr16:9000598:C:T	1.93285e-07	-1.49835e-10	0.0475636
9000636	chr16:9000636:C:G	5.14173e-08	-1.49835e-10	-1.27663
9001037	chr16:9001037:T:C	8.71854e-08	-1.49835e-10	-0.748565
9001241	chr16:9001241:G:C	1.85289e-07	-1.49835e-10	0.00531498
9001575	chr16:9001575:G:A	9.13793e-08	-0.701583	-2.9698e-10
9001648	chr16:9001648:T:A	7.65013e-08	-1.49835e-10	-0.879293
9001709	chr16:9001709:C:G	5.77688e-07	-1.49835e-10	1.14243
9001997	chr16:9001997:T:C	1.45656e-07	-1.49835e-10	-0.235353
9002140	chr16:9002140:T:C	5.4321e-07	-1.49835e-10	1.0809
9002494	chr16:9002494:G:A	9.14065e-06	4.98492	-1.08103
9002689	chr16:9002689:G:A	1.09781e-05	4.64879	-0.561734
9002780	chr16:9002780:A:C	1.55672e-07	-1.49835e-10	-0.168851
9002865	chr16:9002865:C:T	5.7566e-08	-1.49835e-10	-1.16367
9002866	chr16:9002866:A:G	2.49895e-05	6.07111	-1.1615
9002904	chr16:9002904:G:A	8.13407e-08	-1.49835e-10	-0.817954
9002914	chr16:9002914:G:A	4.45296e-08	-1.10569	-0.314757
9003261	chr16:9003261:A:G	1.73067e-05	5.745	-1.20275
9003499	chr16:9003499:T:C	1.80056e-07	-1.49835e-10	-0.0233339
9004367	chr16:9004367:G:C	2.68662e-07	-1.49835e-10	0.376854
9004505	chr16:9004505:T:C	2.60651e-07	-1.49835e-10	0.346581
9004905	chr16:9004905:T:C	6.80071e-08	-1.20087	0.203875
9004959	chr16:9004959:G:A	9.63385e-07	2.55808	-0.90423
9005538	chr16:9005538:C:T	6.65446e-08	-1.49835e-10	-1.01873
9006012	chr16:9006012:AATTT:A	3.31364e-07	-1.63114	2.21776
9006131	chr16:9006131:C:T	1.14201e-06	2.62547	-0.801524
9006132	chr16:9006132:G:A	4.25459e-07	-1.49835e-10	0.836567
9006724	chr16:9006724:C:T	6.24551e-08	-1.49835e-10	-1.08215
9006892	chr16:9006892:G:A	7.28644e-08	-0.928001	-2.9698e-10
9007176	chr16:9007176:A:G	3.99783e-07	-1.49835e-10	0.774321
9007392	chr16:9007392:C:T	1.58469e-05	5.44446	-0.99033
9007687	chr16:9007687:G:A	6.32964e-07	1.63375	-0.399935
9007752	chr16:9007752:A:G	6.47708e-08	-1.49835e-10	-1.04575
9007963	chr16:9007963:GCT:G	1.66155e-07	-1.49835e-10	-0.103681
9008021	chr16:9008021:C:T	3.39214e-07	-1.49835e-10	0.610031
9008326	chr16:9008326:A:T	2.17477e-07	0.165491	-2.9698e-10
9008494	chr16:9008494:A:C	6.64818e-07	-1.49835e-10	1.28291
9008531	chr16:9008531:G:A	2.03373e-08	-1.66357	-0.540579
9008751	chr16:9008751:C:G	7.58348e-08	-1.49835e-10	-0.888043
9009074	chr16:9009074:C:T	2.67318e-08	-1.57766	-0.353089
9009125	chr16:9009125:T:A	9.40396e-09	-1.70483	-1.27064
9009149	chr16:9009149:A:G	7.75553e-08	-1.49835e-10	-0.865609
9009485	chr16:9009485:G:A	1.25545e-08	-1.68273	-1.00379
9009501	chr16:9009501:C:CA	4.6466e-08	-1.37788	-2.9698e-10
9009583	chr16:9009583:G:A	5.15025e-08	-1.49835e-10	-1.27497
9009597	chr16:9009597:C:T	1.55246e-08	-1.50408	-0.970092
9009944	chr16:9009944:A:T	5.18967e-08	-1.49835e-10	-1.26735
9009945	chr16:9009945:C:T	5.175e-08	-1.49835e-10	-1.27018
9009961	chr16:9009961:T:G	3.97052e-08	-1.27609	-0.259025
9010121	chr16:9010121:A:C	5.78892e-08	-1.49835e-10	-1.15807
9010289	chr16:9010289:G:T	1.45224e-07	-1.49835e-10	-0.238324
9010620	chr16:9010620:G:A	6.29345e-08	-1.49835e-10	-1.07451
9010751	chr16:9010751:A:T	1.26739e-07	-1.14941	0.774936
9010832	chr16:9010832:G:A	8.60564e-08	-1.49835e-10	-0.761599
9011214	chr16:9011214:G:A	5.16501e-08	-1.49835e-10	-1.27211
9011660	chr16:9011660:A:T	1.12513e-07	-1.49835e-10	-0.493535
9011925	chr16:9011925:T:C	5.95781e-08	-1.49835e-10	-1.12931
9012390	chr16:9012390:C:T	8.4531e-08	-1.49835e-10	-0.779483
9012408	chr16:9012408:T:TTGA	3.99196e-08	-1.52973	-2.9698e-10
9012525	chr16:9012525:G:A	8.29104e-08	-1.54461	0.745773
9012645	chr16:9012645:G:T	5.19351e-08	-1.49835e-10	-1.26661
9012763	chr16:9012763:A:T	5.36106e-08	-1.49835e-10	-1.23485
9012830	chr16:9012830:T:C	1.06844e-08	-1.67432	-1.1735
9013050	chr16:9013050:C:T	5.5732e-08	-1.49835e-10	-1.19605
9013074	chr16:9013074:G:C	1.033e-07	-1.45004	0.871074
9013172	chr16:9013172:A:G	8.89358e-08	-1.49835e-10	-0.728687
9013321	chr16:9013321:G:A	5.21279e-08	-1.49835e-10	-1.2629
9013430	chr16:9013430:A:G	1.48164e-08	-1.26835	-1.25252
9013696	chr16:9013696:G:C	9.28546e-08	-1.49835e-10	-0.685566
9013697	chr16:9013697:G:A	1.52146e-08	-1.68618	-0.808168
9013784	chr16:9013784:G:C	3.89386e-08	-1.55461	-2.9698e-10
9013809	chr16:9013809:G:A	3.85022e-08	-1.56589	-2.9698e-10
9013838	chr16:9013838:T:C	5.22352e-08	-1.49835e-10	-1.26085
9014127	chr16:9014127:G:A	5.16349e-08	-1.49835e-10	-1.2724
9014241	chr16:9014241:T:C	1.5758e-07	-0.64208	0.485411
9014400	chr16:9014400:G:T	5.44239e-08	-1.49835e-10	-1.2198
9014440	chr16:9014440:C:T	3.14203e-07	0.53344	-2.9698e-10
9014826	chr16:9014826:C:T	1.1252e-08	-1.70957	-1.08648
9015034	chr16:9015034:C:T	1.06258e-07	-1.49835e-10	-0.550733
9015064	chr16:9015064:A:G	5.81872e-08	-1.49835e-10	-1.15294
9015180	chr16:9015180:C:T	1.10705e-08	-1.58864	-1.22367
9015221	chr16:9015221:A:G	9.80046e-09	-1.70974	-1.22444
9015226	chr16:9015226:C:A	1.15897e-08	-1.61885	-1.14763
9015271	chr16:9015271:A:G	9.88639e-09	-1.70832	-1.21712
9015298	chr16:9015298:A:G	1.09044e-08	-1.61742	-1.21002
9015309	chr16:9015309:A:C	1.10163e-08	-1.60977	-1.20745
9015407	chr16:9015407:TTA:T	1.11134e-08	-1.58922	-1.21923
9015461	chr16:9015461:G:C	2.55194e-08	-1.2796	-0.697558
9015534	chr16:9015534:G:A	1.07444e-08	-1.63121	-1.21101
9015704	chr16:9015704:G:A	1.1612e-08	-1.59513	-1.16943
9015852	chr16:9015852:T:C	8.63498e-08	-1.49835e-10	-0.758194
9015883	chr16:9015883:A:G	1.89976e-08	-1.55408	-0.718209
9015911	chr16:9015911:C:T	1.13855e-08	-1.59657	-1.1877
9015926	chr16:9015926:A:G	4.24088e-08	-0.340663	-1.12858
9016119	chr16:9016119:A:G	1.07113e-08	-1.63181	-1.21349
9016331	chr16:9016331:A:G	5.24564e-08	-1.49835e-10	-1.25662
9016385	chr16:9016385:G:C	5.23913e-08	-1.14584	-0.112021
9016446	chr16:9016446:G:T	1.01254e-08	-1.65968	-1.24187
9016447	chr16:9016447:C:A	6.55647e-08	-1.49835e-10	-1.03356
9016538	chr16:9016538:C:T	9.76862e-08	-0.918748	0.283907
9016554	chr16:9016554:T:C	9.46912e-09	-1.69686	-1.2717
9016618	chr16:9016618:A:G	5.64025e-08	-1.49835e-10	-1.18409
9016803	chr16:9016803:C:T	3.97188e-08	-1.53478	-2.9698e-10
9016879	chr16:9016879:C:T	5.76059e-08	-1.49835e-10	-1.16298
9017006	chr16:9017006:AAGTCT:A	1.03211e-08	-1.6466	-1.23581
9017280	chr16:9017280:T:C	9.9808e-08	-0.927358	0.314005
9017529	chr16:9017529:A:G	1.13642e-07	-0.908994	0.42545
9017572	chr16:9017572:C:T	1.16112e-07	-0.884451	0.422409
9017598	chr16:9017598:C:T	1.00489e-08	-1.64922	-1.25992
9017649	chr16:9017649:T:C	1.12246e-07	-0.861245	0.365333
9017666	chr16:9017666:G:A	1.59421e-08	-1.60696	-0.840682
9017836	chr16:9017836:C:G	5.26046e-08	-1.49835e-10	-1.2538
9018042	chr16:9018042:T:C	1.06937e-08	-1.58858	-1.25836
9018123	chr16:9018123:G:A	3.73845e-08	-1.59534	-2.9698e-10
9018381	chr16:9018381:A:G	3.69334e-08	-1.60748	-2.9698e-10
9018682	chr16:9018682:G:C	1.19821e-08	-1.60007	-1.13312
9018709	chr16:9018709:G:A	1.18267e-08	-1.5923	-1.15394
9018742	chr16:9018742:A:T	1.63134e-08	-1.70881	-0.715801
9018986	chr16:9018986:T:C	8.75169e-08	-1.49835e-10	-0.744769
9019188	chr16:9019188:A:C	8.14512e-08	-1.49835e-10	-0.816597
9019459	chr16:9019459:A:G	8.92482e-08	-1.49835e-10	-0.72518
9019500	chr16:9019500:G:A	6.72582e-08	-1.04588	0.037813
9019503	chr16:9019503:G:A	1.00509e-08	-1.67823	-1.2307
9019655	chr16:9019655:T:A	1.21685e-08	-1.56294	-1.15482
9019741	chr16:9019741:C:T	1.22002e-08	-1.7084	-1.00675
9019810	chr16:9019810:C:T	9.95216e-09	-1.66275	-1.25606
9019830	chr16:9019830:C:T	1.2093e-08	-1.59716	-1.12681
9019950	chr16:9019950:C:T	3.6165e-08	-1.62851	-2.9698e-10
9020156	chr16:9020156:G:A	5.1433e-08	-1.49835e-10	-1.27632
9020166	chr16:9020166:CAT:C	5.96397e-08	-1.49835e-10	-1.12828
9020222	chr16:9020222:A:G	5.95776e-08	-1.49835e-10	-1.12932
9020345	chr16:9020345:TTATTTATTTATTTATTTA:T	3.7782e-08	-1.58477	-2.9698e-10
9020368	chr16:9020368:C:A	7.34472e-08	-1.49835e-10	-0.920034
9021315	chr16:9021315:G:A	7.63564e-08	-1.49835e-10	-0.881189
9022454	chr16:9022454:G:A	7.26522e-08	-1.49835e-10	-0.930918
9022556	chr16:9022556:G:T	6.49236e-08	-1.49835e-10	-1.04339
9022882	chr16:9022882:T:A	1.16371e-08	-1.66616	-1.09624
9023395	chr16:9023395:A:G	6.18606e-08	-1.39121	0.299497
9023509	chr16:9023509:A:G	5.85082e-08	-1.49835e-10	-1.14743
9023590	chr16:9023590:C:A	9.29867e-08	-1.49835e-10	-0.684145
9024012	chr16:9024012:T:C	3.62615e-08	-1.62584	-2.9698e-10
9024054	chr16:9024054:GC:G	1.37834e-08	-1.69673	-0.896407
9024239	chr16:9024239:A:G	1.56231e-08	-1.50421	-0.963641
9024451	chr16:9024451:C:T	1.5646e-08	-1.39011	-1.07627
9024476	chr16:9024476:G:A	6.3297e-08	-1.49835e-10	-1.06876
9024532	chr16:9024532:G:C	1.22977e-08	-1.65736	-1.04984
9024742	chr16:9024742:T:A	1.27708e-08	-1.39253	-1.27691
9024779	chr16:9024779:G:C	1.25728e-08	-1.45563	-1.22943
9024958	chr16:9024958:A:G	1.92595e-08	-1.45372	-0.804873
9025091	chr16:9025091:G:A	9.4401e-09	-1.70108	-1.27056
9025098	chr16:9025098:G:A	4.79024e-08	-1.28107	-0.0663642
9025137	chr16:9025137:C:T	1.05198e-07	-1.49835e-10	-0.560753
9025195	chr16:9025195:T:A	6.72365e-08	-1.00839	-2.9698e-10
9025298	chr16:9025298:C:T	1.32595e-08	-1.36685	-1.26504
9025392	chr16:9025392:G:C	1.37053e-08	-1.33521	-1.26361
9025500	chr16:9025500:C:T	1.41519e-08	-1.64074	-0.926012
9025546	chr16:9025546:T:C	2.0973e-08	-0.995798	-1.17756
9025741	chr16:9025741:C:T	5.2181e-08	-1.49835e-10	-1.26188
9025763	chr16:9025763:C:G	5.5928e-08	-1.49835e-10	-1.19254
9025842	chr16:9025842:T:C	4.08421e-08	-1.50689	-2.9698e-10
9026037	chr16:9026037:G:A	1.29457e-07	-1.49835e-10	-0.353252
9026391	chr16:9026391:C:T	3.79003e-08	-1.58164	-2.9698e-10
9026706	chr16:9026706:T:C	7.95698e-08	-1.49835e-10	-0.839966
9026952	chr16:9026952:A:G	1.59893e-08	-1.54306	-0.901618
9027089	chr16:9027089:C:T	1.1862e-08	-1.53935	-1.20391
9027551	chr16:9027551:C:T	3.81425e-08	-1.57527	-2.9698e-10
9027748	chr16:9027748:C:T	5.28971e-08	-1.49835e-10	-1.24825
9027781	chr16:9027781:T:C	9.97234e-09	-1.70936	-1.20742
9027797	chr16:9027797:T:C	7.15325e-08	-1.49835e-10	-0.94645
9027815	chr16:9027815:C:A	6.40454e-08	-1.49835e-10	-1.05701
9027896	chr16:9027896:C:T	2.33449e-08	-0.796577	-1.26964
9028027	chr16:9028027:C:T	5.17137e-08	-1.49835e-10	-1.27088
9028246	chr16:9028246:A:G	2.18445e-08	-0.884369	-1.24828
9028425	chr16:9028425:T:C	5.37885e-08	-1.49835e-10	-1.23154
9028436	chr16:9028436:CAG:C	1.63614e-07	-1.49835e-10	-0.119088
9028521	chr16:9028521:C:T	5.56558e-08	-1.49835e-10	-1.19742
9028557	chr16:9028557:C:T	3.57214e-08	-0.89768	-0.743171
9028672	chr16:9028672:C:T	7.7937e-08	-1.49835e-10	-0.8607
9028827	chr16:9028827:G:A	5.85164e-08	-1.49835e-10	-1.14729
9028850	chr16:9028850:A:G	5.22827e-08	-1.49835e-10	-1.25993
9029506	chr16:9029506:T:A	5.80305e-08	-1.49835e-10	-1.15563
9029841	chr16:9029841:C:T	6.66895e-08	-1.49835e-10	-1.01655
9029951	chr16:9029951:C:T	8.57219e-08	-0.462201	-0.303293
9030068	chr16:9030068:A:G	1.30686e-08	-1.39858	-1.2478
9030201	chr16:9030201:G:A	2.04931e-08	-0.920785	-1.27573
9030668	chr16:9030668:A:G	1.1134e-08	-1.70101	-1.10558
9030751	chr16:9030751:A:G	3.3478e-08	-1.70571	-2.9698e-10
9030906	chr16:9030906:G:A	2.23987e-08	-1.53996	-0.567642
9030914	chr16:9030914:T:C	1.39811e-08	-1.5743	-1.0046
9031455	chr16:9031455:C:G	1.22714e-07	-1.49835e-10	-0.406742
9031505	chr16:9031505:A:G	5.4825e-08	-1.49835e-10	-1.21245
9031520	chr16:9031520:T:TTTTC	5.20752e-08	-1.49835e-10	-1.26391
9031653	chr16:9031653:G:A	5.30632e-08	-1.49835e-10	-1.24512
9031778	chr16:9031778:T:C	5.07722e-08	-1.36634	0.0770905
9031814	chr16:9031814:C:G	5.14506e-08	-1.49835e-10	-1.27598
9031818	chr16:9031818:C:T	5.47884e-08	-1.49835e-10	-1.21312
9031879	chr16:9031879:G:A	1.22903e-07	0.191243	-0.596452
9031968	chr16:9031968:C:T	5.13995e-08	-1.49835e-10	-1.27697
9032236	chr16:9032236:T:C	5.50661e-08	-1.49835e-10	-1.20807
9032272	chr16:9032272:G:A	5.1516e-08	-1.49835e-10	-1.27471
9032397	chr16:9032397:A:G	5.56659e-08	-1.49835e-10	-1.19723
9032559	chr16:9032559:C:T	5.86749e-08	-1.49835e-10	-1.14459
9032738	chr16:9032738:T:C	5.96919e-08	-1.49835e-10	-1.1274
9032928	chr16:9032928:C:T	5.45814e-08	-1.49835e-10	-1.21691
9032945	chr16:9032945:C:T	1.52854e-08	-1.214	-1.2757
9032976	chr16:9032976:C:A	1.48469e-08	-1.24613	-1.27268
9033038	chr16:9033038:C:T	6.75063e-08	-1.49835e-10	-1.00438
9033230	chr16:9033230:C:T	5.31991e-08	-1.49835e-10	-1.24256
9033375	chr16:9033375:A:G	5.25071e-08	-1.49835e-10	-1.25565
9033519	chr16:9033519:T:A	6.11172e-08	-1.49835e-10	-1.10381
9033523	chr16:9033523:T:C	5.51474e-08	-1.49835e-10	-1.20659
9033649	chr16:9033649:G:T	5.38495e-08	-0.875045	-0.355363
9033658	chr16:9033658:A:T	1.38096e-08	-1.3473	-1.24394
9033848	chr16:9033848:C:T	5.29082e-08	-0.950655	-0.297388
9033861	chr16:9033861:CTT:C	6.28111e-08	-1.49835e-10	-1.07647
9034062	chr16:9034062:T:C	1.34885e-08	-1.35029	-1.26447
9034079	chr16:9034079:C:T	5.14732e-08	-0.88836	-0.387179
9034239	chr16:9034239:C:T	8.63913e-08	-1.49835e-10	-0.757714
9034266	chr16:9034266:C:T	3.40987e-07	-1.49835e-10	0.615244
9034306	chr16:9034306:C:T	2.04827e-08	-1.31213	-0.884888
9034311	chr16:9034311:G:A	1.27502e-08	-1.69193	-0.979125
9034341	chr16:9034341:C:G	1.42647e-08	-1.32211	-1.2367
9034463	chr16:9034463:C:T	1.87316e-07	-1.49835e-10	0.0161954
9034694	chr16:9034694:G:A	9.983e-09	-1.63947	-1.27625
9035072	chr16:9035072:G:T	5.13993e-08	-1.49835e-10	-1.27698
9035108	chr16:9035108:T:A	1.8923e-07	-1.49835e-10	0.0263606
9035495	chr16:9035495:C:T	7.10745e-08	-1.49835e-10	-0.952873
9035576	chr16:9035576:A:G	5.96177e-08	-1.49835e-10	-1.12865
9035586	chr16:9035586:G:A	2.19003e-08	-0.94099	-1.18911
9035681	chr16:9035681:G:A	5.38772e-08	-1.49835e-10	-1.22989
9035746	chr16:9035746:G:A	7.8703e-08	-1.49835e-10	-0.85092
9036178	chr16:9036178:T:C	9.35824e-08	-1.49835e-10	-0.677759
9036256	chr16:9036256:T:C	3.92079e-08	-0.294554	-1.25317
9036381	chr16:9036381:C:T	4.20951e-08	-1.47667	-2.9698e-10
9036475	chr16:9036475:G:C	5.38314e-08	-1.49835e-10	-1.23074
9036519	chr16:9036519:A:G	1.79207e-08	-1.08465	-1.24599
9036526	chr16:9036526:T:C	6.24079e-08	-1.49835e-10	-1.08291
9036666	chr16:9036666:A:G	5.38651e-08	-1.49835e-10	-1.23012
9036737	chr16:9036737:G:C	8.68964e-08	-1.49835e-10	-0.751885
9036869	chr16:9036869:C:T	1.48364e-07	-1.04237	0.825433
9036886	chr16:9036886:A:C	1.16941e-08	-1.48094	-1.27658
9036912	chr16:9036912:C:T	5.14198e-08	-1.49835e-10	-1.27658
9036916	chr16:9036916:T:C	1.50754e-08	-1.26336	-1.24017
9037139	chr16:9037139:T:C	1.49287e-08	-1.27468	-1.23863
9037159	chr16:9037159:T:A	1.46679e-08	-1.29246	-1.23848
9037169	chr16:9037169:A:G	1.51409e-08	-1.27225	-1.22695
9037204	chr16:9037204:G:A	5.61914e-08	-0.363996	-0.82384
9037229	chr16:9037229:C:G	6.64951e-08	-1.0783	0.0588308
9037308	chr16:9037308:C:G	1.48108e-08	-1.28112	-1.24012
9037500	chr16:9037500:A:C	7.51729e-08	-1.09963	0.202816
9037631	chr16:9037631:A:G	9.33516e-08	-1.06407	0.383841
9037706	chr16:9037706:C:T	2.21485e-07	-0.392269	0.576023
9037769	chr16:9037769:A:AT	1.50174e-08	-1.29721	-1.21018
9037772	chr16:9037772:T:A	1.13852e-07	-1.49835e-10	-0.481706
9037894	chr16:9037894:G:A	1.49068e-08	-1.28197	-1.23281
9038134	chr16:9038134:A:G	2.48254e-07	-0.362606	0.660457
9038301	chr16:9038301:G:A	1.39637e-08	-1.35485	-1.22529
9038579	chr16:9038579:G:C	3.81137e-08	-0.563	-1.01303
9038632	chr16:9038632:AT:A	1.1888e-08	-1.64945	-1.09162
9038811	chr16:9038811:A:G	1.17007e-08	-1.48336	-1.27359
9038956	chr16:9038956:G:A	1.03544e-08	-1.60369	-1.2755
9039041	chr16:9039041:C:CCCG	5.14229e-08	-1.49835e-10	-1.27652
9039077	chr16:9039077:G:A	5.22214e-08	-1.49835e-10	-1.26111
9039134	chr16:9039134:G:A	1.23434e-08	-1.42788	-1.2756
9039271	chr16:9039271:T:G	1.6304e-08	-1.17156	-1.25363
9039492	chr16:9039492:T:C	7.79503e-08	-0.478753	-0.381776
9039493	chr16:9039493:T:C	5.13977e-08	-1.49835e-10	-1.27701
9039555	chr16:9039555:G:T	1.10863e-07	-1.49835e-10	-0.508303
9039652	chr16:9039652:T:G	8.32089e-08	-0.415017	-0.38023
9039703	chr16:9039703:A:G	5.56955e-08	-1.49835e-10	-1.1967
9039744	chr16:9039744:C:G	1.33051e-07	-1.49835e-10	-0.325866
9040165	chr16:9040165:A:G	1.27877e-07	-1.49835e-10	-0.36553
9040255	chr16:9040255:G:A	1.3003e-07	-1.49835e-10	-0.348838
9040317	chr16:9040317:G:C	2.36528e-08	-1.25685	-0.796267
9040329	chr16:9040329:A:G	1.71109e-07	-1.49835e-10	-0.0743009
9040357	chr16:9040357:C:G	1.28654e-07	-0.557457	0.197984
9040365	chr16:9040365:T:C	8.04753e-08	-1.49835e-10	-0.828651
9040419	chr16:9040419:T:C	9.23481e-08	-1.49835e-10	-0.691036
9040459	chr16:9040459:C:T	1.1593e-08	-1.5201	-1.2461
9040485	chr16:9040485:T:C	1.16428e-08	-1.51182	-1.25009
9040584	chr16:9040584:A:C	1.1216e-08	-1.54633	-1.25292
9040604	chr16:9040604:A:G	1.53514e-07	-1.49835e-10	-0.182807
9040679	chr16:9040679:A:G	1.07106e-08	-1.60187	-1.24349
9040682	chr16:9040682:A:C	5.6815e-08	-1.49835e-10	-1.1768
9040904	chr16:9040904:C:G	1.43909e-07	-1.49835e-10	-0.247419
9040962	chr16:9040962:T:C	3.23783e-08	-0.478096	-1.26102
9041424	chr16:9041424:T:C	7.38581e-08	-1.49835e-10	-0.914456
9041724	chr16:9041724:T:C	9.90814e-08	-0.620659	-2.9698e-10
9041999	chr16:9041999:G:A	7.01708e-08	-1.49835e-10	-0.965669
9042200	chr16:9042200:C:G	1.16912e-08	-1.57335	-1.18441
9042256	chr16:9042256:A:AAAT	1.17575e-08	-1.57829	-1.17383
9042264	chr16:9042264:A:C	3.38154e-08	-1.69569	-2.9698e-10
9042276	chr16:9042276:C:T	5.19045e-08	-1.49835e-10	-1.2672
9042405	chr16:9042405:G:A	7.02151e-08	-1.49835e-10	-0.965038
9042531	chr16:9042531:A:C	7.64846e-08	-1.49835e-10	-0.879512
9042800	chr16:9042800:A:C	2.16006e-08	-1.64357	-0.500313
9042988	chr16:9042988:C:T	1.08945e-08	-1.5768	-1.25154
9043158	chr16:9043158:A:T	6.49078e-08	-1.49835e-10	-1.04363
9043326	chr16:9043326:G:A	5.16246e-08	-1.49835e-10	-1.2726
9043418	chr16:9043418:C:T	7.11234e-08	-1.49835e-10	-0.952184
9043545	chr16:9043545:T:C	5.39321e-08	-1.49835e-10	-1.22888
9043577	chr16:9043577:G:A	6.81661e-08	-1.49835e-10	-0.994653
9043697	chr16:9043697:C:A	5.74696e-08	-1.49835e-10	-1.16534
9043931	chr16:9043931:C:T	5.19222e-08	-1.49835e-10	-1.26685
9044081	chr16:9044081:G:A	5.792e-08	-1.49835e-10	-1.15754
9044165	chr16:9044165:T:A	6.4389e-08	-1.49835e-10	-1.05166
9044295	chr16:9044295:A:G	2.06486e-08	-1.62856	-0.560393
9044460	chr16:9044460:C:CA	2.11528e-08	-1.64306	-0.521765
9044735	chr16:9044735:T:C	5.13977e-08	-1.49835e-10	-1.27701
9044826	chr16:9044826:C:T	5.30482e-08	-1.49835e-10	-1.2454
9045221	chr16:9045221:T:C	1.05202e-08	-1.70996	-1.15335
9045229	chr16:9045229:C:T	5.16096e-08	-1.49835e-10	-1.27289
9045328	chr16:9045328:G:A	5.23061e-08	-1.49835e-10	-1.25949
9045336	chr16:9045336:G:A	1.19157e-07	-1.49835e-10	-0.436157
9045423	chr16:9045423:T:C	5.16028e-08	-1.49835e-10	-1.27302
9045434	chr16:9045434:G:A	3.64432e-08	-1.62085	-2.9698e-10
9046083	chr16:9046083:G:A	1.23315e-08	-1.65692	-1.04752
9046302	chr16:9046302:G:T	6.79692e-08	-0.997547	-2.9698e-10
9046706	chr16:9046706:C:A	5.47623e-08	-1.49835e-10	-1.2136
9047194	chr16:9047194:C:T	1.39423e-08	-1.67566	-0.906013
9047419	chr16:9047419:C:T	1.92509e-08	-1.65659	-0.602452
9047777	chr16:9047777:C:G	1.44694e-08	-1.66675	-0.877815
9047794	chr16:9047794:G:A	1.00557e-08	-1.70777	-1.20069
9047863	chr16:9047863:A:C	8.51715e-08	-1.49835e-10	-0.771934
9047876	chr16:9047876:G:C	6.02442e-08	-1.49835e-10	-1.11819
9047983	chr16:9047983:T:C	9.3993e-09	-1.70634	-1.26963
9048443	chr16:9048443:T:C	5.62258e-08	-1.49835e-10	-1.18722
9048446	chr16:9048446:A:G	1.97224e-08	-1.56805	-0.666792
9048491	chr16:9048491:G:T	5.61492e-08	-1.49835e-10	-1.18859
9048558	chr16:9048558:G:T	1.18731e-08	-1.70906	-1.03327
9048762	chr16:9048762:G:A	5.84783e-08	-1.49835e-10	-1.14794
9048833	chr16:9048833:C:A	1.84648e-08	-1.57977	-0.720965
9048853	chr16:9048853:C:A	1.72857e-08	-1.61191	-0.754807
9048868	chr16:9048868:T:C	1.37697e-08	-1.52329	-1.07084
9048869	chr16:9048869:G:A	1.84882e-08	-1.5951	-0.704367
9049246	chr16:9049246:C:T	5.17018e-08	-1.49835e-10	-1.27111
9049294	chr16:9049294:T:C	5.41522e-08	-1.49835e-10	-1.2248
9049413	chr16:9049413:C:T	6.02734e-08	-1.49835e-10	-1.11771
9049535	chr16:9049535:CTAAACA:C	6.51508e-08	-1.0399	-2.9698e-10
9049690	chr16:9049690:A:G	5.14076e-08	-1.49835e-10	-1.27682
9049708	chr16:9049708:C:T	6.38886e-08	-1.49835e-10	-1.05946
9049712	chr16:9049712:C:T	6.37401e-08	-1.49835e-10	-1.06179
9049722	chr16:9049722:A:T	6.40859e-08	-1.49835e-10	-1.05638
9050008	chr16:9050008:C:T	6.24257e-08	-1.49835e-10	-1.08262
9050143	chr16:9050143:G:A	1.7658e-08	-1.61453	-0.730883
9050263	chr16:9050263:T:C	5.58298e-08	-1.49835e-10	-1.19429
9050290	chr16:9050290:T:A	6.28449e-08	-1.49835e-10	-1.07593
9050335	chr16:9050335:C:A	6.79194e-08	-1.49835e-10	-0.99828
9050899	chr16:9050899:C:T	3.11556e-08	-0.763546	-1.01406
9050949	chr16:9050949:G:C	8.41918e-08	-1.49835e-10	-0.783504
9051185	chr16:9051185:T:C	6.97762e-08	-1.49835e-10	-0.971308
9051245	chr16:9051245:G:A	5.38751e-08	-1.49835e-10	-1.22993
9051489	chr16:9051489:C:T	6.35783e-08	-1.49835e-10	-1.06433
9051656	chr16:9051656:G:A	5.59035e-08	-1.49835e-10	-1.19297
9051750	chr16:9051750:T:C	5.45756e-08	-1.49835e-10	-1.21701
9051986	chr16:9051986:G:A	9.13613e-08	-1.49835e-10	-0.70178
9052022	chr16:9052022:C:T	1.06695e-07	-0.546631	-2.9698e-10
9052101	chr16:9052101:C:G	6.68426e-08	-1.49835e-10	-1.01426
9052150	chr16:9052150:G:A	6.33759e-08	-1.49835e-10	-1.06752
9052233	chr16:9052233:C:A	9.98219e-08	-0.613213	-2.9698e-10
9052249	chr16:9052249:T:C	5.23245e-08	-1.49835e-10	-1.25914
9052303	chr16:9052303:T:A	5.14485e-08	-1.49835e-10	-1.27602
9052341	chr16:9052341:G:C	4.21593e-08	-1.47515	-2.9698e-10
9052497	chr16:9052497:C:T	7.60449e-08	-1.49835e-10	-0.885278
9052587	chr16:9052587:T:G	7.36487e-08	-1.49835e-10	-0.917294
9052854	chr16:9052854:T:A	5.62327e-08	-1.49835e-10	-1.1871
9053051	chr16:9053051:T:A	5.72829e-08	-1.49835e-10	-1.1686
9053234	chr16:9053234:T:C	5.17072e-08	-1.49835e-10	-1.271
9053494	chr16:9053494:C:G	5.21801e-08	-1.49835e-10	-1.2619
9053535	chr16:9053535:G:C	5.51336e-08	-1.49835e-10	-1.20684
9053779	chr16:9053779:G:A	6.205e-08	-1.49835e-10	-1.08866
9053896	chr16:9053896:C:G	5.74869e-08	-1.49835e-10	-1.16504
9054002	chr16:9054002:C:G	5.46251e-08	-1.49835e-10	-1.21611
9054321	chr16:9054321:G:A	5.14369e-08	-1.49835e-10	-1.27625
9054355	chr16:9054355:A:C	6.90102e-08	-1.49835e-10	-0.982346
9054510	chr16:9054510:T:A	2.88158e-08	-1.57078	-0.284897
9054569	chr16:9054569:C:T	5.53775e-08	-1.49835e-10	-1.20243
9054740	chr16:9054740:A:G	6.63876e-08	-1.02109	-2.9698e-10
9054825	chr16:9054825:C:A	1.33781e-08	-1.62361	-0.999371
9055069	chr16:9055069:A:G	5.30848e-08	-1.49835e-10	-1.24471
9055618	chr16:9055618:C:G	6.92461e-08	-1.49835e-10	-0.978935
9055792	chr16:9055792:A:G	4.62908e-08	-1.41795	0.0362884
9055947	chr16:9055947:A:G	7.45265e-08	-1.49835e-10	-0.905447
9056776	chr16:9056776:G:A	5.62138e-08	-1.49835e-10	-1.18744
9057175	chr16:9057175:C:G	7.03155e-08	-0.0419733	-0.921635
9057377	chr16:9057377:A:C	7.62708e-08	-1.49835e-10	-0.88231
9057501	chr16:9057501:C:T	1.04857e-08	-1.66461	-1.20198
9057709	chr16:9057709:T:C	8.76264e-08	-1.49835e-10	-0.743518
9057884	chr16:9057884:G:A	5.8942e-08	-1.49835e-10	-1.14005
9057946	chr16:9057946:A:T	1.31688e-08	-1.58211	-1.05664
9057951	chr16:9057951:A:G	7.67659e-08	-1.49835e-10	-0.87584
9058064	chr16:9058064:G:T	5.20332e-08	-1.49835e-10	-1.26472
9058396	chr16:9058396:A:T	5.21344e-08	-1.49835e-10	-1.26278
9058682	chr16:9058682:T:C	9.40297e-09	-1.70551	-1.27006
9058806	chr16:9058806:G:A	1.67603e-08	-1.46833	-0.929258
9059131	chr16:9059131:C:T	3.52631e-08	-1.65376	-2.9698e-10
9059366	chr16:9059366:T:G	6.59846e-08	-1.49835e-10	-1.02718
9059430	chr16:9059430:TG:T	3.47417e-08	-0.881386	-0.787274
9059717	chr16:9059717:C:T	5.27161e-08	-1.49835e-10	-1.25168
9060567	chr16:9060567:A:G	2.75379e-08	-0.64305	-1.25799
9060656	chr16:9060656:TC:T	5.46353e-08	-1.49835e-10	-1.21592
9060820	chr16:9060820:A:G	7.02827e-08	-0.964075	-2.9698e-10
9060825	chr16:9060825:G:A	1.0102e-07	-1.49835e-10	-0.601285
9060896	chr16:9060896:A:C	5.22567e-08	-1.49835e-10	-1.26043
9060937	chr16:9060937:G:A	1.25666e-08	-1.45041	-1.23515
9061469	chr16:9061469:T:G	5.60127e-08	-1.49835e-10	-1.19102
9061546	chr16:9061546:T:G	1.2215e-07	-1.49835e-10	-0.411354
9061774	chr16:9061774:C:G	7.75336e-08	-1.49835e-10	-0.86589
9061926	chr16:9061926:T:G	7.747e-08	-1.49835e-10	-0.866711
9062215	chr16:9062215:C:T	4.57772e-07	-1.49835e-10	0.90977
9062322	chr16:9062322:T:C	3.45948e-08	-1.39723	-0.275671
9062470	chr16:9062470:A:G	3.27176e-08	-1.39605	-0.332638
9062513	chr16:9062513:G:C	5.2991e-08	-1.49835e-10	-1.24648
9062607	chr16:9062607:C:T	5.1316e-08	-1.2786	-2.9698e-10
9062863	chr16:9062863:C:T	5.66796e-08	-1.49835e-10	-1.17919
9063045	chr16:9063045:A:G	2.79097e-08	-1.18867	-0.698961
9063176	chr16:9063176:G:A	8.1753e-08	-1.49835e-10	-0.812898
9063227	chr16:9063227:A:G	1.10993e-08	-1.69918	-1.11054
9063525	chr16:9063525:C:T	5.89892e-08	-1.49835e-10	-1.13925
9063563	chr16:9063563:T:C	5.17876e-08	-1.49835e-10	-1.26945
9063632	chr16:9063632:A:G	4.93895e-08	-1.07484	-0.242022
9064207	chr16:9064207:C:G	3.70198e-08	-1.35727	-0.247882
9064463	chr16:9064463:C:T	2.90266e-08	-1.46644	-0.381945
9064503	chr16:9064503:C:T	3.12309e-08	-1.41224	-0.362956
9064572	chr16:9064572:G:A	2.36917e-08	-1.24355	-0.807928
9064587	chr16:9064587:C:T	3.01055e-08	-1.37683	-0.435062
9064765	chr16:9064765:G:A	8.0015e-08	-1.49835e-10	-0.834387
9064773	chr16:9064773:G:A	5.0656e-08	-1.10121	-0.190329
9064791	chr16:9064791:A:G	3.12818e-08	-0.794073	-0.97949
9065019	chr16:9065019:A:G	4.49358e-08	-1.11606	-0.295307
9065040	chr16:9065040:A:G	5.2581e-08	-1.09716	-0.157088
9065077	chr16:9065077:A:T	7.35151e-08	-1.49835e-10	-0.91911
9065293	chr16:9065293:C:T	6.33374e-08	-1.06812	-2.9698e-10
9065428	chr16:9065428:C:T	3.64536e-08	-1.13516	-0.485406
9065451	chr16:9065451:A:G	3.05417e-08	-1.53166	-0.265849
9065473	chr16:9065473:G:A	4.23481e-08	-1.08059	-0.390088
9065608	chr16:9065608:G:A	3.91974e-08	-1.11516	-0.432833
9065649	chr16:9065649:C:T	4.00456e-08	-1.11002	-0.416565
9065714	chr16:9065714:G:A	4.32963e-08	-1.10443	-0.344108
9065760	chr16:9065760:C:T	4.15489e-08	-1.09275	-0.396977
9065794	chr16:9065794:A:C	3.95483e-08	-1.1187	-0.420375
9065795	chr16:9065795:G:A	4.16996e-08	-1.11646	-0.369647
9065872	chr16:9065872:A:G	4.03274e-08	-1.1086	-0.410971
9065917	chr16:9065917:C:T	4.37616e-08	-1.10455	-0.333291
9066133	chr16:9066133:G:A	6.79219e-08	-1.49835e-10	-0.998242
9066186	chr16:9066186:C:T	4.12744e-08	-1.12913	-0.367225
9066268	chr16:9066268:T:C	3.74963e-08	-1.11254	-0.479818
9066284	chr16:9066284:C:T	5.18558e-08	-1.49835e-10	-1.26813
9066413	chr16:9066413:T:G	4.0592e-08	-1.11601	-0.397025
9066482	chr16:9066482:G:T	3.65436e-08	-1.19514	-0.422955
9066719	chr16:9066719:A:G	4.40506e-08	-1.09612	-0.335147
9066725	chr16:9066725:C:T	5.70794e-08	-1.49835e-10	-1.17216
9066731	chr16:9066731:T:C	4.12536e-08	-1.09968	-0.397183
9066734	chr16:9066734:C:T	4.12149e-08	-1.11524	-0.382561
9066774	chr16:9066774:G:T	4.07747e-08	-1.11436	-0.394181
9066892	chr16:9066892:A:G	6.76359e-08	-1.49835e-10	-1.00246
9067149	chr16:9067149:T:C	1.05557e-07	-1.49835e-10	-0.557353
9067153	chr16:9067153:A:C	1.26005e-07	-1.49835e-10	-0.380276
9067155	chr16:9067155:A:C	1.25699e-07	-1.49835e-10	-0.382708
9067157	chr16:9067157:A:C	1.30543e-07	-1.49835e-10	-0.344897
9067204	chr16:9067204:C:G	1.1805e-08	-1.70192	-1.04615
9067205	chr16:9067205:T:C	5.18841e-08	-1.49835e-10	-1.26759
9067214	chr16:9067214:T:C	5.19659e-08	-1.49835e-10	-1.26601
9067545	chr16:9067545:A:T	9.18375e-08	-1.49835e-10	-0.696581
9067596	chr16:9067596:C:T	9.70542e-09	-1.70023	-1.24369
9067632	chr16:9067632:G:A	6.19153e-08	-1.49835e-10	-1.09083
9068116	chr16:9068116:T:G	6.60493e-08	-1.49835e-10	-1.0262
9068227	chr16:9068227:T:C	1.77427e-08	-1.38758	-0.953046
9068256	chr16:9068256:C:T	8.93972e-08	-1.49835e-10	-0.723512
9068270	chr16:9068270:A:G	8.61075e-08	-1.49835e-10	-0.761004
9068452	chr16:9068452:C:T	1.0979e-08	-1.59343	-1.22719
9068637	chr16:9068637:A:G	5.86196e-08	-1.49835e-10	-1.14553
9068677	chr16:9068677:C:T	5.15361e-08	-1.49835e-10	-1.27432
9068850	chr16:9068850:A:G	2.69399e-08	-0.847782	-1.07521
9068995	chr16:9068995:G:T	1.64537e-08	-1.54953	-0.866518
9069125	chr16:9069125:C:G	3.1538e-08	-0.990119	-0.775288
9069434	chr16:9069434:A:G	2.68957e-08	-0.681277	-1.24336
9069451	chr16:9069451:T:C	1.47576e-08	-1.53026	-0.994578
9069452	chr16:9069452:G:C	1.24681e-08	-1.55519	-1.13823
9069676	chr16:9069676:A:G	3.28188e-08	-0.572137	-1.15346
9069782	chr16:9069782:T:G	6.82554e-08	-1.49835e-10	-0.993344
9069921	chr16:9069921:C:T	1.01766e-08	-1.62445	-1.27206
9069954	chr16:9069954:C:T	1.10289e-07	-1.49835e-10	-0.513494
9070040	chr16:9070040:C:T	6.67945e-08	-1.49835e-10	-1.01498
9070050	chr16:9070050:G:T	5.20683e-08	-1.49835e-10	-1.26404
9070082	chr16:9070082:A:G	2.63283e-08	-0.700893	-1.24506
9070154	chr16:9070154:C:T	3.53693e-08	-0.547334	-1.10342
9070332	chr16:9070332:G:A	3.39576e-08	-1.69149	-2.9698e-10
9070507	chr16:9070507:G:A	2.77507e-08	-0.649665	-1.24368
9070707	chr16:9070707:T:C	2.89685e-08	-0.624065	-1.22633
9070988	chr16:9070988:A:C	5.36901e-08	-0.156422	-1.07695
9071197	chr16:9071197:A:G	2.80258e-08	-0.642604	-1.24087
9071205	chr16:9071205:C:T	1.65097e-07	-1.49835e-10	-0.110071
9071381	chr16:9071381:C:T	6.66822e-08	-1.49835e-10	-1.01666
9071401	chr16:9071401:C:A	2.12435e-08	-0.928772	-1.23178
9071495	chr16:9071495:C:T	6.67672e-08	-1.49835e-10	-1.01539
9071635	chr16:9071635:C:T	6.67672e-08	-1.49835e-10	-1.01539
9071679	chr16:9071679:G:A	1.01312e-07	-0.598391	-2.9698e-10
9071691	chr16:9071691:C:T	6.6966e-08	-1.49835e-10	-1.01242
9071728	chr16:9071728:A:C	5.48494e-08	-1.49835e-10	-1.21201
9071737	chr16:9071737:A:G	1.71771e-07	-1.49835e-10	-0.0704398
9071903	chr16:9071903:C:T	2.33788e-08	-1.01461	-1.05016
9071982	chr16:9071982:A:AC	2.88154e-08	-0.901762	-0.953928
9072115	chr16:9072115:T:A	5.7756e-08	-1.49835e-10	-1.16037
9072136	chr16:9072136:G:A	7.27374e-08	-1.49835e-10	-0.929745
9072142	chr16:9072142:C:G	7.34321e-08	-1.49835e-10	-0.920239
9072160	chr16:9072160:T:C	5.15762e-08	-1.49835e-10	-1.27354
9072173	chr16:9072173:A:T	5.13992e-08	-1.49835e-10	-1.27698
9072417	chr16:9072417:G:C	1.83733e-07	-1.49835e-10	-0.00311877
9072481	chr16:9072481:G:A	3.64057e-08	-1.62187	-2.9698e-10
9072497	chr16:9072497:C:T	1.83374e-07	-1.49835e-10	-0.00507284
9072611	chr16:9072611:T:C	1.93164e-07	-1.49835e-10	0.0469369
9072689	chr16:9072689:T:C	3.05884e-08	-0.918953	-0.877026
9072704	chr16:9072704:T:C	1.82185e-07	-1.49835e-10	-0.0115802
9073040	chr16:9073040:T:C	3.74656e-08	-0.85472	-0.738458
9073133	chr16:9073133:T:G	1.84003e-07	-1.49835e-10	-0.00164846
9073154	chr16:9073154:A:G	5.15907e-08	-1.49835e-10	-1.27326
9073247	chr16:9073247:A:G	1.83005e-07	-1.49835e-10	-0.00708867
9073349	chr16:9073349:A:G	1.88634e-07	-1.49835e-10	0.0232099
9073409	chr16:9073409:G:A	1.80602e-07	-1.49835e-10	-0.0203052
9073657	chr16:9073657:A:G	1.75555e-08	-1.70297	-0.648263
9073696	chr16:9073696:C:T	5.22981e-08	-1.49835e-10	-1.25964
9073727	chr16:9073727:A:G	2.03588e-07	-1.49835e-10	0.0994954
9074230	chr16:9074230:A:G	1.01333e-07	-0.598192	-2.9698e-10
9074269	chr16:9074269:C:T	5.78966e-08	-1.49835e-10	-1.15794
9074529	chr16:9074529:C:T	5.23879e-08	-1.49835e-10	-1.25793
9075002	chr16:9075002:A:G	3.30328e-08	-1.10989	-0.609214
9075469	chr16:9075469:C:G	1.94805e-08	-1.50794	-0.73925
9076029	chr16:9076029:C:T	5.90685e-08	-1.49835e-10	-1.1379
9076107	chr16:9076107:T:G	1.7336e-07	-1.49835e-10	-0.0612295
9076136	chr16:9076136:T:C	2.77162e-07	-1.49835e-10	0.408002
9076150	chr16:9076150:A:T	1.6308e-07	-1.49835e-10	-0.122362
9076221	chr16:9076221:G:A	1.63364e-07	-1.49835e-10	-0.120621
9076225	chr16:9076225:G:A	1.3103e-07	-1.49835e-10	-0.341174
9076402	chr16:9076402:C:T	1.6352e-07	-1.49835e-10	-0.119665
9076652	chr16:9076652:A:G	1.22711e-08	-1.70222	-1.00714
9076858	chr16:9076858:A:G	4.09126e-08	-1.50516	-2.9698e-10
9076887	chr16:9076887:C:G	6.3681e-08	-1.49835e-10	-1.06271
9077071	chr16:9077071:A:G	6.42532e-08	-1.49835e-10	-1.05377
9077177	chr16:9077177:A:T	2.12995e-08	-1.53831	-0.619608
9077190	chr16:9077190:T:G	5.21947e-08	-1.49835e-10	-1.26162
9077621	chr16:9077621:AG:A	5.15891e-08	-1.49835e-10	-1.27329
9077646	chr16:9077646:G:A	5.1426e-08	-1.49835e-10	-1.27646
9077665	chr16:9077665:G:A	6.90591e-08	-1.49835e-10	-0.981639
9078095	chr16:9078095:C:T	5.26003e-08	-1.49835e-10	-1.25388
9078159	chr16:9078159:A:G	1.63702e-07	-1.49835e-10	-0.118556
9078577	chr16:9078577:G:C	5.16041e-08	-1.49835e-10	-1.273
9078993	chr16:9078993:C:A	7.51196e-08	-0.897519	-2.9698e-10
9079107	chr16:9079107:G:A	1.227e-07	-1.49835e-10	-0.406858
9079126	chr16:9079126:A:G	5.16186e-08	-1.49835e-10	-1.27272
9079286	chr16:9079286:C:T	3.01087e-08	-0.985235	-0.826551
9079305	chr16:9079305:G:A	3.60739e-08	-1.11553	-0.515502
9079622	chr16:9079622:C:T	2.5499e-08	-0.734508	-1.24345
9079809	chr16:9079809:C:T	5.14688e-08	-1.49835e-10	-1.27562
9079839	chr16:9079839:C:T	1.5434e-08	-1.20306	-1.27696
9079889	chr16:9079889:G:A	8.37456e-08	-0.788817	-2.9698e-10
9080230	chr16:9080230:T:C	2.86612e-08	-0.931071	-0.929986
9080324	chr16:9080324:A:T	2.84521e-08	-0.981416	-0.886961
9080592	chr16:9080592:C:T	5.79045e-08	-1.49835e-10	-1.15781
9080627	chr16:9080627:C:T	5.84477e-08	-1.49835e-10	-1.14847
9080642	chr16:9080642:C:T	1.49314e-08	-1.70602	-0.807109
9080683	chr16:9080683:G:A	4.58838e-08	-1.39049	-2.9698e-10
9080968	chr16:9080968:C:T	7.43418e-08	-1.49835e-10	-0.907928
9081655	chr16:9081655:G:C	1.06355e-07	-1.49835e-10	-0.549817
9081729	chr16:9081729:C:G	5.16601e-08	-1.49835e-10	-1.27192
9082132	chr16:9082132:G:A	3.34644e-08	-1.70612	-2.9698e-10
9082203	chr16:9082203:G:A	5.32236e-08	-1.49835e-10	-1.2421
9082204	chr16:9082204:C:A	5.32678e-08	-1.49835e-10	-1.24127
9082221	chr16:9082221:G:A	5.25328e-08	-1.49835e-10	-1.25516
9082281	chr16:9082281:C:T	9.31351e-08	-1.49835e-10	-0.68255
9082517	chr16:9082517:C:G	1.65549e-07	-1.49835e-10	-0.107335
9082598	chr16:9082598:C:G	7.41512e-08	-1.49835e-10	-0.910495
9082814	chr16:9082814:C:T	1.02192e-08	-1.70266	-1.18967
9082862	chr16:9082862:C:T	5.9349e-08	-1.49835e-10	-1.13317
9082882	chr16:9082882:T:C	1.87461e-07	-1.49835e-10	0.0169692
9083037	chr16:9083037:A:G	9.96853e-09	-1.66795	-1.24922
9083070	chr16:9083070:C:G	7.10726e-08	-1.49835e-10	-0.952899
9083226	chr16:9083226:T:C	1.03394e-07	-1.49835e-10	-0.578054
9083382	chr16:9083382:G:T	1.50881e-08	-1.40864	-1.09406
9083450	chr16:9083450:C:T	1.66533e-08	-1.39828	-1.00571
9083927	chr16:9083927:G:A	8.22779e-08	-1.49835e-10	-0.806498
9084063	chr16:9084063:G:A	9.56068e-09	-1.69324	-1.2657
9084232	chr16:9084232:T:C	7.69795e-08	-1.49835e-10	-0.873062
9084291	chr16:9084291:A:G	6.70897e-08	-1.49835e-10	-1.01057
9084680	chr16:9084680:A:G	8.2347e-08	-1.49835e-10	-0.805659
9084684	chr16:9084684:C:T	5.41379e-08	-1.49835e-10	-1.22507
9084734	chr16:9084734:G:T	6.32473e-08	-1.49835e-10	-1.06955
9084753	chr16:9084753:A:G	8.45722e-08	-1.49835e-10	-0.778995
9084757	chr16:9084757:C:T	7.67578e-08	-1.49835e-10	-0.875946
9085022	chr16:9085022:C:G	5.43646e-08	-1.49835e-10	-1.22089
9085144	chr16:9085144:C:T	5.20285e-08	-1.49835e-10	-1.26481
9085330	chr16:9085330:C:T	5.65111e-08	-1.49835e-10	-1.18216
9085432	chr16:9085432:G:T	7.23638e-08	-0.934895	-2.9698e-10
9085475	chr16:9085475:G:T	2.30709e-08	-1.14416	-0.933869
9085651	chr16:9085651:G:C	5.84177e-08	-1.49835e-10	-1.14898
9085901	chr16:9085901:C:T	5.47228e-08	-1.49835e-10	-1.21432
9085948	chr16:9085948:G:A	1.1348e-08	-1.5401	-1.24746
9086048	chr16:9086048:C:T	1.33814e-08	-1.70762	-0.915113
9086609	chr16:9086609:T:C	9.91316e-09	-1.68392	-1.23882
9086629	chr16:9086629:A:G	5.38339e-08	-1.49835e-10	-1.2307
9087292	chr16:9087292:A:C	4.15886e-08	-1.48877	-2.9698e-10
9087522	chr16:9087522:G:A	1.13229e-08	-1.70979	-1.07999
9087552	chr16:9087552:G:A	5.27781e-08	-1.49835e-10	-1.2505
9087717	chr16:9087717:C:T	6.05858e-08	-1.49835e-10	-1.11254
9087833	chr16:9087833:T:C	1.12964e-08	-1.67735	-1.11476
9087999	chr16:9087999:T:C	5.25565e-08	-1.49835e-10	-1.25471
9088396	chr16:9088396:A:G	1.20702e-08	-1.65053	-1.07533
9088411	chr16:9088411:T:C	1.20262e-08	-1.6639	-1.06562
9088561	chr16:9088561:G:A	5.75805e-08	-1.49835e-10	-1.16342
9088583	chr16:9088583:G:A	1.13987e-08	-1.63697	-1.14613
9088597	chr16:9088597:T:C	1.12903e-08	-1.64308	-1.14958
9088720	chr16:9088720:C:T	1.84088e-08	-1.63819	-0.665584
9089009	chr16:9089009:G:A	1.31386e-08	-1.48922	-1.15183
9089891	chr16:9089891:A:G	8.00388e-08	-1.49835e-10	-0.834089
9089913	chr16:9089913:A:G	1.12853e-08	-1.66324	-1.12986
9090043	chr16:9090043:C:G	1.01247e-08	-1.70621	-1.19541
9090872	chr16:9090872:C:G	1.20056e-08	-1.49197	-1.23926
9091433	chr16:9091433:G:A	8.32849e-08	-1.49835e-10	-0.794334
9092068	chr16:9092068:C:T	1.24143e-07	-1.49835e-10	-0.395167
9092548	chr16:9092548:C:T	7.32532e-08	-1.49835e-10	-0.92268
9092562	chr16:9092562:C:G	4.74147e-08	-0.246979	-1.11069
9093147	chr16:9093147:A:G	7.88214e-08	-1.49835e-10	-0.849416
9093250	chr16:9093250:G:A	5.73171e-08	-1.49835e-10	-1.168
9093342	chr16:9093342:T:A	6.65555e-08	-1.49835e-10	-1.01856
9093369	chr16:9093369:G:T	6.79079e-08	-1.49835e-10	-0.998448
9093399	chr16:9093399:C:T	1.21247e-08	-1.48739	-1.23397
9093421	chr16:9093421:G:A	6.33057e-08	-1.49835e-10	-1.06863
9094520	chr16:9094520:C:T	5.28885e-08	-1.49835e-10	-1.24841
9094733	chr16:9094733:A:G	1.21981e-07	-1.49835e-10	-0.412737
9094807	chr16:9094807:T:C	7.7946e-08	-1.49835e-10	-0.860584
9095291	chr16:9095291:T:C	5.51207e-08	-1.49835e-10	-1.20708
9095420	chr16:9095420:T:A	6.33724e-08	-1.49835e-10	-1.06757
9095667	chr16:9095667:C:T	1.31353e-08	-1.51133	-1.12997
9095730	chr16:9095730:G:A	5.34882e-08	-1.49835e-10	-1.23714
9095878	chr16:9095878:TACTG:T	1.45818e-08	-1.51219	-1.02464
9095902	chr16:9095902:A:G	7.6844e-08	-1.49835e-10	-0.874823
9096166	chr16:9096166:T:G	6.34683e-08	-1.49835e-10	-1.06606
9096390	chr16:9096390:TTCA:T	1.72463e-08	-1.46202	-0.906985
9096418	chr16:9096418:T:C	1.33329e-07	-1.49835e-10	-0.32378
9096433	chr16:9096433:C:G	6.30663e-08	-1.07241	-2.9698e-10
9096547	chr16:9096547:G:C	2.11814e-08	-1.40516	-0.758319
9096892	chr16:9096892:A:T	1.57956e-08	-1.55588	-0.900988
9097073	chr16:9097073:G:T	1.58589e-07	-1.49835e-10	-0.150287
9097481	chr16:9097481:C:T	6.49374e-08	-1.49835e-10	-1.04318
9097585	chr16:9097585:AAC:A	5.14581e-08	-1.49835e-10	-1.27583
9097933	chr16:9097933:C:T	1.13316e-08	-1.66391	-1.1251
9098105	chr16:9098105:A:T	6.08654e-08	-1.49835e-10	-1.10794
9098135	chr16:9098135:A:G	7.53554e-08	-1.49835e-10	-0.894386
9098173	chr16:9098173:A:C	1.52334e-08	-1.70543	-0.787679
9098441	chr16:9098441:G:A	1.41577e-08	-1.56083	-1.00552
9098742	chr16:9098742:A:C	6.86527e-08	-1.49835e-10	-0.98754
9098759	chr16:9098759:T:C	2.0642e-08	-1.11984	-1.06944
9099139	chr16:9099139:AG:A	1.03694e-08	-1.64492	-1.23282
9099451	chr16:9099451:C:T	1.28714e-07	-1.49835e-10	-0.359008
9099637	chr16:9099637:C:T	6.88197e-08	-1.49835e-10	-0.985111
9099866	chr16:9099866:T:G	1.03743e-08	-1.6069	-1.27037
9100210	chr16:9100210:A:G	7.69969e-08	-1.49835e-10	-0.872836
9100532	chr16:9100532:T:C	6.09527e-08	-1.49835e-10	-1.1065
9100597	chr16:9100597:A:G	7.53237e-08	-1.49835e-10	-0.894807
9100806	chr16:9100806:A:AT	6.44885e-08	-1.49835e-10	-1.05011
9100967	chr16:9100967:C:G	2.56911e-07	-1.06241	1.39454
9101094	chr16:9101094:G:T	5.47979e-08	-1.49835e-10	-1.21295
9101106	chr16:9101106:T:C	1.01267e-08	-1.6456	-1.25582
9101193	chr16:9101193:T:C	1.60419e-08	-1.25193	-1.18947
9101247	chr16:9101247:G:A	1.58148e-08	-1.27137	-1.18429
9101440	chr16:9101440:G:C	7.56925e-08	-1.49835e-10	-0.889922
9101470	chr16:9101470:C:T	2.12492e-07	0.142305	-2.9698e-10
9101846	chr16:9101846:T:G	1.27861e-08	-1.57672	-1.09152
9102005	chr16:9102005:C:G	8.28352e-08	-0.799748	-2.9698e-10
9102017	chr16:9102017:A:C	5.44608e-08	-1.49835e-10	-1.21912
9102126	chr16:9102126:C:T	3.7737e-08	-1.58596	-2.9698e-10
9102511	chr16:9102511:A:G	7.76946e-08	-1.49835e-10	-0.863815
9103416	chr16:9103416:A:T	5.15401e-08	-1.49835e-10	-1.27424
9103512	chr16:9103512:T:C	5.14015e-08	-1.49835e-10	-1.27693
9103572	chr16:9103572:A:G	3.65363e-08	-1.61829	-2.9698e-10
9103789	chr16:9103789:A:G	5.17564e-08	-1.49835e-10	-1.27005
9103912	chr16:9103912:A:T	5.14645e-08	-1.49835e-10	-1.27571
9103994	chr16:9103994:G:T	5.20088e-08	-1.49835e-10	-1.26519
9104020	chr16:9104020:C:CAG	5.17733e-08	-1.49835e-10	-1.26973
9104120	chr16:9104120:T:C	8.93436e-08	-1.49835e-10	-0.724111
9104149	chr16:9104149:T:C	5.20412e-08	-1.49835e-10	-1.26456
9104278	chr16:9104278:A:G	5.2443e-08	-1.49835e-10	-1.25687
9104710	chr16:9104710:A:G	5.17486e-08	-1.49835e-10	-1.2702
9104722	chr16:9104722:T:C	5.3867e-08	-1.49835e-10	-1.23008
9104899	chr16:9104899:A:G	6.00175e-08	-1.49835e-10	-1.12196
9104928	chr16:9104928:G:C	5.89207e-08	-1.49835e-10	-1.14041
9105052	chr16:9105052:A:G	2.12436e-07	-1.49835e-10	0.142039
9105109	chr16:9105109:A:G	1.64245e-07	-1.04634	0.931094
9105130	chr16:9105130:G:C	1.75137e-08	-1.42539	-0.928228
9105275	chr16:9105275:T:G	5.36134e-08	-1.49835e-10	-1.2348
9105356	chr16:9105356:C:G	1.58044e-08	-1.56	-0.896313
9105524	chr16:9105524:G:T	3.3377e-08	-1.70873	-2.9698e-10
9105995	chr16:9105995:C:T	8.66354e-08	0.165081	-0.919973
9106375	chr16:9106375:GT:G	7.49166e-08	0.164115	-1.06434
9106579	chr16:9106579:C:T	5.41153e-08	-1.49835e-10	-1.22548
9106871	chr16:9106871:G:A	2.73725e-07	-1.05652	1.45204
9106938	chr16:9106938:T:A	6.09806e-08	-1.49835e-10	-1.10604
9107334	chr16:9107334:T:A	1.19453e-07	0.528541	-0.962221
9107476	chr16:9107476:C:G	1.1952e-07	-1.49835e-10	-0.433118
9107530	chr16:9107530:C:A	5.22905e-08	-1.49835e-10	-1.25979
9107751	chr16:9107751:C:A	5.31859e-08	-1.49835e-10	-1.24281
9108440	chr16:9108440:C:A	5.13995e-08	-1.49835e-10	-1.27697
9108692	chr16:9108692:T:TA	9.61156e-08	-1.49835e-10	-0.651049
9108948	chr16:9108948:G:C	5.24684e-08	-1.49835e-10	-1.25639
9109354	chr16:9109354:G:A	1.2035e-07	-1.49835e-10	-0.426196
9109362	chr16:9109362:T:C	5.70982e-08	-1.49835e-10	-1.17183
9109540	chr16:9109540:A:T	5.70735e-08	-1.49835e-10	-1.17226
9109737	chr16:9109737:T:A	2.31388e-08	-1.18335	-0.891739
9110014	chr16:9110014:A:G	2.31031e-08	-1.13415	-0.942482
9110042	chr16:9110042:G:A	1.31772e-08	-1.70924	-0.928872
9110716	chr16:9110716:A:G	5.35782e-08	-1.49835e-10	-1.23546
9111050	chr16:9111050:C:CA	1.33967e-08	-1.54191	-1.07968
9111506	chr16:9111506:T:C	9.95736e-09	-1.65279	-1.26549
9111554	chr16:9111554:A:G	5.93184e-08	-1.49835e-10	-1.13368
9111669	chr16:9111669:C:T	5.29094e-08	-1.49835e-10	-1.24802
9111907	chr16:9111907:AT:A	1.16964e-08	-1.63029	-1.12703
9112125	chr16:9112125:C:G	1.74607e-08	-1.50334	-0.853308
9112551	chr16:9112551:C:T	3.45151e-08	-1.6752	-2.9698e-10
9112610	chr16:9112610:A:T	5.21826e-08	-1.49835e-10	-1.26185
9112614	chr16:9112614:A:G	5.20917e-08	-1.49835e-10	-1.2636
9112737	chr16:9112737:C:G	1.20571e-07	-1.49835e-10	-0.424366
9113600	chr16:9113600:T:C	5.17607e-08	-1.49835e-10	-1.26997
9113672	chr16:9113672:A:T	1.39177e-08	-1.50819	-1.07525
9113896	chr16:9113896:T:C	1.37993e-08	-1.52606	-1.06593
9113959	chr16:9113959:T:C	1.31119e-08	-1.61738	-1.0257
9113964	chr16:9113964:G:A	1.12927e-07	-1.49835e-10	-0.489859
9114565	chr16:9114565:G:A	5.17969e-08	-1.49835e-10	-1.26927
9114581	chr16:9114581:C:G	3.41736e-08	-1.68515	-2.9698e-10
9114799	chr16:9114799:T:C	7.76888e-08	-1.49835e-10	-0.86389
9114977	chr16:9114977:C:T	1.25909e-07	-0.381038	-2.9698e-10
9115017	chr16:9115017:G:A	8.45939e-08	-1.49835e-10	-0.778739
9115265	chr16:9115265:T:A	1.53473e-08	-1.48078	-1.00488
9115717	chr16:9115717:C:T	5.20313e-08	-1.49835e-10	-1.26476
9116073	chr16:9116073:T:C	1.69617e-07	-0.913978	0.830921
9116124	chr16:9116124:G:A	3.33373e-08	-1.70992	-2.9698e-10
9116217	chr16:9116217:C:T	2.63799e-07	-1.04675	1.40533
9116241	chr16:9116241:T:C	5.15333e-08	-1.49835e-10	-1.27437
9116746	chr16:9116746:A:G	5.8337e-08	-1.49835e-10	-1.15036
9117670	chr16:9117670:A:G	6.06251e-08	-1.49835e-10	-1.11189
9117882	chr16:9117882:A:G	4.9143e-08	-1.32187	-2.9698e-10
9118227	chr16:9118227:A:G	7.0848e-08	-0.956064	-2.9698e-10
9118312	chr16:9118312:C:G	6.19832e-08	-1.49835e-10	-1.08974
9119130	chr16:9119130:T:C	1.8018e-08	-1.65611	-0.66912
9119655	chr16:9119655:T:C	5.33411e-08	-1.49835e-10	-1.23989
9119979	chr16:9119979:T:G	5.51809e-08	-1.49835e-10	-1.20598
9120220	chr16:9120220:C:T	5.20983e-08	-1.49835e-10	-1.26347
9120230	chr16:9120230:C:G	5.15286e-08	-1.49835e-10	-1.27446
9120511	chr16:9120511:GT:G	2.15202e-08	-1.51897	-0.628633
9120974	chr16:9120974:G:T	1.86352e-08	-1.5738	-0.717747
9121083	chr16:9121083:A:G	1.08156e-08	-1.57949	-1.25612
9121208	chr16:9121208:C:T	2.17559e-07	-0.862527	1.0284
9121280	chr16:9121280:T:C	1.503e-06	2.09861	-2.9698e-10
9121286	chr16:9121286:T:C	1.64767e-08	-1.42868	-0.985974
9121624	chr16:9121624:A:T	1.35387e-08	-1.69684	-0.914203
9121781	chr16:9121781:C:T	4.13123e-07	-0.851801	1.65895
9121822	chr16:9121822:G:C	5.72301e-08	-1.49835e-10	-1.16952
9121918	chr16:9121918:G:A	1.67212e-08	-1.50195	-0.897976
9122215	chr16:9122215:A:G	1.50587e-08	-1.42637	-1.07827
9122564	chr16:9122564:G:C	3.15581e-07	-0.983491	1.5213
9122882	chr16:9122882:A:T	1.43375e-08	-1.46468	-1.08904
9123040	chr16:9123040:T:C	1.67017e-08	-1.20191	-1.19918
9123121	chr16:9123121:T:C	1.96178e-08	-1.58904	-0.651126
9123149	chr16:9123149:C:T	3.25114e-07	-0.95373	1.5213
9123262	chr16:9123262:T:C	2.13632e-07	-0.797993	0.945646
9123368	chr16:9123368:A:C	5.19477e-08	-1.49835e-10	-1.26636
9123452	chr16:9123452:G:T	6.61303e-08	-1.49835e-10	-1.02497
9123715	chr16:9123715:C:T	1.72332e-08	-1.48395	-0.88581
9123915	chr16:9123915:G:C	1.63913e-08	-1.53366	-0.886195
9124023	chr16:9124023:G:A	2.84289e-07	-0.919591	1.35298
9124413	chr16:9124413:A:G	1.02173e-08	-1.63854	-1.25398
9124461	chr16:9124461:A:C	1.10905e-08	-1.70967	-1.10085
9124463	chr16:9124463:A:C	1.10386e-08	-1.70994	-1.10527
9124844	chr16:9124844:T:C	3.22695e-08	-1.08121	-0.661269
9124883	chr16:9124883:C:T	7.46139e-08	-0.904275	-2.9698e-10
9125330	chr16:9125330:G:A	3.44788e-07	-0.894182	1.52051
9125505	chr16:9125505:C:G	1.09219e-07	-1.49835e-10	-0.523246
9125635	chr16:9125635:A:C	3.51019e-08	-1.65835	-2.9698e-10
9125699	chr16:9125699:G:C	2.42668e-07	-0.729918	1.00501
9125713	chr16:9125713:C:T	1.94531e-08	-1.13816	-1.11043
9125813	chr16:9125813:C:T	3.72979e-07	-0.930971	1.63589
9126396	chr16:9126396:A:G	6.57712e-08	-1.03042	-2.9698e-10
9127031	chr16:9127031:C:T	7.2366e-08	0.341265	-1.27613
9127118	chr16:9127118:T:C	1.35427e-08	-1.44816	-1.16259
9127168	chr16:9127168:C:A	1.05666e-08	-1.70442	-1.15448
9127243	chr16:9127243:C:T	1.06172e-08	-1.70339	-1.15074
9127398	chr16:9127398:T:C	1.6023e-07	-0.915671	0.775682
9127434	chr16:9127434:C:T	2.59384e-07	-1.04921	1.39092
9127850	chr16:9127850:TCA:T	8.38084e-08	-1.49835e-10	-0.788068
9127892	chr16:9127892:C:G	3.82639e-08	-0.828351	-0.743742
9128000	chr16:9128000:G:A	5.28449e-08	-1.49835e-10	-1.24924
9128017	chr16:9128017:A:G	1.32369e-08	-1.60664	-1.02695
9128386	chr16:9128386:G:A	2.41368e-08	-0.997326	-1.03554
9128477	chr16:9128477:G:T	3.71479e-07	-0.857192	1.55808
9128486	chr16:9128486:A:T	3.29293e-08	-0.919605	-0.802634
9128554	chr16:9128554:A:G	4.59633e-08	-0.876512	-0.512245
9128707	chr16:9128707:T:C	3.37957e-08	-0.967104	-0.729165
9128750	chr16:9128750:T:C	1.48296e-08	-1.36842	-1.15155
9128814	chr16:9128814:C:T	1.41939e-08	-1.37534	-1.18845
9128921	chr16:9128921:G:T	2.20784e-07	-0.761097	0.94168
9129041	chr16:9129041:A:C	4.55165e-08	-1.39853	-2.9698e-10
9129176	chr16:9129176:T:G	5.67858e-08	-1.49835e-10	-1.17731
9129182	chr16:9129182:C:A	1.56588e-07	0.896651	-1.05964
9129320	chr16:9129320:A:T	9.15451e-08	-1.49835e-10	-0.69977
9129456	chr16:9129456:T:C	6.84102e-08	-1.49835e-10	-0.991079
9129682	chr16:9129682:T:G	5.65893e-08	-1.49835e-10	-1.18078
9129926	chr16:9129926:A:G	1.23118e-08	-1.44012	-1.26592
9130016	chr16:9130016:A:G	1.15962e-08	-1.64669	-1.11924
9130325	chr16:9130325:C:A	7.0436e-08	-1.49835e-10	-0.961897
9130365	chr16:9130365:A:G	1.54447e-08	-1.20339	-1.27595
9130385	chr16:9130385:G:A	7.50106e-08	-1.49835e-10	-0.898971
9130419	chr16:9130419:A:C	5.14018e-08	-1.49835e-10	-1.27693
9130462	chr16:9130462:G:A	1.07306e-08	-1.57401	-1.26949
9130499	chr16:9130499:G:A	7.95599e-08	-1.49835e-10	-0.840091
9130516	chr16:9130516:C:G	7.05318e-08	-1.49835e-10	-0.960537
9130710	chr16:9130710:G:C	1.41428e-08	-1.40369	-1.16371
9130741	chr16:9130741:G:A	6.91402e-08	-1.49835e-10	-0.980464
9131032	chr16:9131032:A:T	3.5932e-07	-1.49835e-10	0.667611
9131257	chr16:9131257:T:A	1.20322e-08	-1.4538	-1.27522
9131376	chr16:9131376:A:G	2.29415e-07	-0.510808	0.729739
9131454	chr16:9131454:T:C	6.96685e-08	-1.49835e-10	-0.972853
9131531	chr16:9131531:G:T	3.42772e-08	-1.68212	-2.9698e-10
9131637	chr16:9131637:A:G	1.65187e-08	-1.70684	-0.705269
9131696	chr16:9131696:G:T	7.56293e-08	-1.49835e-10	-0.890758
9131876	chr16:9131876:A:G	1.62067e-08	-1.5712	-0.859974
9132095	chr16:9132095:G:A	2.1335e-08	-1.62098	-0.535274
9132268	chr16:9132268:G:A	5.72555e-08	-1.49835e-10	-1.16908
9132500	chr16:9132500:T:G	5.4015e-08	-1.49835e-10	-1.22734
9132528	chr16:9132528:C:T	1.27206e-08	-1.45589	-1.21749
9132726	chr16:9132726:T:C	5.57627e-08	-1.49835e-10	-1.1955
9132785	chr16:9132785:C:T	1.34921e-07	-1.49835e-10	-0.311909
9132795	chr16:9132795:G:A	5.8795e-08	-1.49835e-10	-1.14254
9133379	chr16:9133379:G:A	5.6692e-08	-1.49835e-10	-1.17897
9133405	chr16:9133405:GA:G	1.07614e-07	-1.49835e-10	-0.538051
9133535	chr16:9133535:G:A	1.73225e-08	-1.63773	-0.726862
9133745	chr16:9133745:G:A	5.87939e-08	-1.49835e-10	-1.14256
9133754	chr16:9133754:A:G	1.17299e-08	-1.49601	-1.25845
9133829	chr16:9133829:A:G	1.62608e-08	-1.33634	-1.09151
9134224	chr16:9134224:T:G	7.4263e-08	-1.49835e-10	-0.908989
9134328	chr16:9134328:C:T	1.6407e-07	-1.49835e-10	-0.116305
9134517	chr16:9134517:C:G	3.64942e-08	-1.61945	-2.9698e-10
9134771	chr16:9134771:C:T	1.35143e-07	-1.49835e-10	-0.310271
9134885	chr16:9134885:C:T	1.40184e-08	-1.30229	-1.27394
9135063	chr16:9135063:T:C	3.27745e-07	-0.588955	1.16459
9135088	chr16:9135088:G:A	1.68318e-08	-1.69351	-0.699823
9135585	chr16:9135585:T:C	5.67229e-08	-1.49835e-10	-1.17842
9135618	chr16:9135618:T:C	5.54497e-08	-1.49835e-10	-1.20113
9135634	chr16:9135634:C:T	2.14556e-07	-0.844301	0.996269
9135920	chr16:9135920:G:A	5.77593e-08	-1.49835e-10	-1.16032
9136072	chr16:9136072:C:T	3.83961e-08	-1.56865	-2.9698e-10
9136105	chr16:9136105:G:A	1.62711e-07	-0.669351	0.544725
9136411	chr16:9136411:C:T	5.25917e-08	-1.49835e-10	-1.25404
9136450	chr16:9136450:T:G	1.00366e-08	-1.70596	-1.2044
9136544	chr16:9136544:A:G	5.33893e-08	-1.49835e-10	-1.23899
9136681	chr16:9136681:A:G	1.02973e-08	-1.66519	-1.21953
9136715	chr16:9136715:T:G	3.57372e-08	-1.54218	-0.0982257
9136857	chr16:9136857:A:C	9.82668e-09	-1.66331	-1.26819
9136959	chr16:9136959:G:A	9.57837e-09	-1.6834	-1.2737
9137027	chr16:9137027:T:C	5.42149e-08	-1.49835e-10	-1.22365
9137051	chr16:9137051:G:T	8.49843e-08	-1.44269	0.668553
9137083	chr16:9137083:C:T	1.69818e-08	-1.17522	-1.20924
9137292	chr16:9137292:A:C	1.55416e-08	-1.35483	-1.11825
9137308	chr16:9137308:G:A	5.18795e-08	-1.49835e-10	-1.26768
9137373	chr16:9137373:C:T	6.294e-08	-1.49835e-10	-1.07442
9137396	chr16:9137396:C:T	2.07021e-08	-1.56314	-0.623221
9137574	chr16:9137574:G:A	5.46271e-08	-1.49835e-10	-1.21607
9137713	chr16:9137713:C:G	5.27645e-08	-1.49835e-10	-1.25076
9137772	chr16:9137772:C:T	1.63011e-08	-1.22142	-1.20395
9137904	chr16:9137904:G:C	1.34372e-07	-1.49835e-10	-0.315989
9138249	chr16:9138249:C:T	6.77744e-08	-1.49835e-10	-1.00042
9138417	chr16:9138417:T:A	2.00548e-08	-1.69835	-0.519782
9139031	chr16:9139031:C:A	6.73577e-08	-1.49835e-10	-1.00658
9139076	chr16:9139076:C:CTCTG	9.49327e-08	-1.49835e-10	-0.663433
9139126	chr16:9139126:G:T	6.74281e-08	-1.49835e-10	-1.00554
9139434	chr16:9139434:C:A	1.26215e-08	-1.48816	-1.19304
9139667	chr16:9139667:A:G	1.27065e-08	-1.40137	-1.27312
9139681	chr16:9139681:C:T	1.22576e-08	-1.4338	-1.27665
9139747	chr16:9139747:C:T	2.80909e-08	-0.713963	-1.16719
9139750	chr16:9139750:A:G	7.20335e-08	-1.49835e-10	-0.93947
9139788	chr16:9139788:C:T	7.22485e-08	-1.49835e-10	-0.93649
9140025	chr16:9140025:T:G	5.23742e-08	-1.49835e-10	-1.25819
9140225	chr16:9140225:G:C	6.29041e-08	-1.49835e-10	-1.07499
9140320	chr16:9140320:T:G	7.2607e-08	-1.49835e-10	-0.931539
9140493	chr16:9140493:C:T	1.02047e-08	-1.61676	-1.277
9140722	chr16:9140722:CACAA:C	1.48266e-08	-1.26706	-1.25312
9140947	chr16:9140947:T:C	6.92154e-08	-1.49835e-10	-0.979378
9141045	chr16:9141045:A:T	1.77503e-08	-1.25543	-1.08477
9141051	chr16:9141051:C:G	5.80757e-08	-1.49835e-10	-1.15485
9141119	chr16:9141119:G:A	5.16458e-08	-1.49835e-10	-1.27219
9141207	chr16:9141207:A:G	1.38998e-08	-1.70584	-0.878886
9141211	chr16:9141211:G:A	7.13646e-08	-1.49835e-10	-0.948799
9141228	chr16:9141228:G:C	7.11528e-08	-1.49835e-10	-0.951772
9141426	chr16:9141426:C:T	7.48151e-08	-1.49835e-10	-0.901582
9141457	chr16:9141457:G:A	7.11087e-08	-1.49835e-10	-0.952392
9141589	chr16:9141589:T:C	7.66311e-08	-1.49835e-10	-0.877598
9141601	chr16:9141601:T:G	7.74276e-08	-1.49835e-10	-0.867258
9141611	chr16:9141611:C:G	3.36368e-08	-1.70098	-2.9698e-10
9141623	chr16:9141623:A:C	7.66874e-08	-1.49835e-10	-0.876863
9141713	chr16:9141713:T:C	7.35403e-08	-1.49835e-10	-0.918768
9141811	chr16:9141811:C:T	9.72791e-09	-1.66478	-1.27682
9141879	chr16:9141879:C:T	7.78637e-08	-1.49835e-10	-0.861642
9142133	chr16:9142133:T:C	7.22772e-08	-1.49835e-10	-0.936093
9142242	chr16:9142242:G:A	7.06417e-08	-1.49835e-10	-0.958981
9142393	chr16:9142393:T:C	7.32728e-08	-1.49835e-10	-0.922412
9142438	chr16:9142438:T:C	7.14307e-08	-1.49835e-10	-0.947873
9142644	chr16:9142644:A:G	7.42982e-08	-1.49835e-10	-0.908515
9142738	chr16:9142738:T:C	2.0301e-08	-1.12013	-1.08581
9142808	chr16:9142808:A:G	7.48488e-08	-1.49835e-10	-0.901131
9142865	chr16:9142865:G:A	8.27485e-08	-1.49835e-10	-0.800795
9142869	chr16:9142869:A:T	6.53952e-08	-1.49835e-10	-1.03615
9142942	chr16:9142942:A:G	7.43721e-08	-1.49835e-10	-0.90752
9143001	chr16:9143001:C:A	7.44645e-08	-1.49835e-10	-0.906278
9143022	chr16:9143022:T:C	7.48597e-08	-1.49835e-10	-0.900985
9143591	chr16:9143591:A:T	7.96372e-08	-1.49835e-10	-0.839119
9144373	chr16:9144373:C:T	7.06542e-08	-0.958804	-2.9698e-10
9144525	chr16:9144525:G:A	1.04398e-08	-1.65991	-1.21107
9144642	chr16:9144642:T:C	8.57515e-08	-1.49835e-10	-0.765148
9144757	chr16:9144757:A:AC	8.48685e-08	-1.49835e-10	-0.775498
9145275	chr16:9145275:T:C	2.23403e-08	-1.19019	-0.920013
9145545	chr16:9145545:T:G	8.52702e-08	-1.49835e-10	-0.770776
9145824	chr16:9145824:A:C	7.63865e-08	-1.49835e-10	-0.880795
9146129	chr16:9146129:C:T	1.86631e-08	-1.07815	-1.2119
9146491	chr16:9146491:C:T	8.32146e-08	-1.49835e-10	-0.795178
9146510	chr16:9146510:G:A	1.01193e-07	-1.49835e-10	-0.599574
9146736	chr16:9146736:G:T	8.7077e-08	-1.49835e-10	-0.749808
9146769	chr16:9146769:G:A	5.3983e-08	-1.49835e-10	-1.22793
9147817	chr16:9147817:A:G	8.04984e-08	-1.49835e-10	-0.828364
9148190	chr16:9148190:G:A	7.30472e-08	-0.925495	-2.9698e-10
9149076	chr16:9149076:C:T	2.14047e-08	-1.08811	-1.06489
9149526	chr16:9149526:C:T	6.34485e-08	-1.49835e-10	-1.06637
9149565	chr16:9149565:T:C	7.81729e-08	-1.49835e-10	-0.857678
9149649	chr16:9149649:T:G	1.35972e-07	-1.49835e-10	-0.304153
9149778	chr16:9149778:C:T	4.59878e-08	-1.38822	-2.9698e-10
9149882	chr16:9149882:C:G	6.14657e-08	-1.49835e-10	-1.09812
9150271	chr16:9150271:A:C	5.14026e-08	-1.49835e-10	-1.27691
9150907	chr16:9150907:T:C	1.13269e-07	-1.49835e-10	-0.486836
9151178	chr16:9151178:T:C	5.55588e-08	-1.49835e-10	-1.19916
9151935	chr16:9151935:C:T	5.69741e-08	-1.49835e-10	-1.17401
9151939	chr16:9151939:G:A	5.68713e-08	-1.49835e-10	-1.17581
9151942	chr16:9151942:T:C	6.59013e-08	-1.49835e-10	-1.02844
9151947	chr16:9151947:C:T	2.18108e-08	-1.66888	-0.465314
9152033	chr16:9152033:T:A	5.93139e-08	-1.49835e-10	-1.13376
9152149	chr16:9152149:C:T	5.79285e-08	-1.49835e-10	-1.15739
9152198	chr16:9152198:T:C	6.74302e-08	-1.5622	0.556691
9152200	chr16:9152200:A:G	5.14003e-08	-1.49835e-10	-1.27696
9152320	chr16:9152320:C:G	7.75372e-08	-1.49835e-10	-0.865843
9152590	chr16:9152590:C:T	1.2443e-08	-1.70937	-0.986071
9152688	chr16:9152688:C:T	3.59755e-08	-1.63376	-2.9698e-10
9152804	chr16:9152804:A:T	8.03269e-08	-1.49835e-10	-0.830497
9152811	chr16:9152811:T:C	5.75836e-08	-1.49835e-10	-1.16336
9152843	chr16:9152843:A:T	5.07437e-08	-1.69947	0.409658
9152849	chr16:9152849:C:T	5.09848e-08	-1.70426	0.419186
9152975	chr16:9152975:G:T	6.14695e-08	-1.49835e-10	-1.09806
9154086	chr16:9154086:T:C	3.82346e-08	-1.68846	0.115596
9154121	chr16:9154121:T:C	4.13529e-08	-1.69195	0.197492
9154462	chr16:9154462:A:AC	1.9052e-08	-1.64162	-0.62781
9154579	chr16:9154579:C:T	3.07972e-08	-1.66562	-0.123555
9154767	chr16:9154767:T:C	1.6689e-07	-1.49835e-10	-0.0992681
9154914	chr16:9154914:G:A	8.36854e-08	-1.49835e-10	-0.789536
9154971	chr16:9154971:C:T	1.07079e-07	-1.49835e-10	-0.543033
9155089	chr16:9155089:G:A	1.67277e-08	-1.67628	-0.723256
9155130	chr16:9155130:C:T	5.77533e-08	-1.49835e-10	-1.16042
9155288	chr16:9155288:C:T	7.36662e-08	-1.49835e-10	-0.917057
9155394	chr16:9155394:A:C	1.19931e-08	-1.56693	-1.16534
9155431	chr16:9155431:G:A	5.51582e-08	-1.49835e-10	-1.2064
9155562	chr16:9155562:G:A	5.64011e-08	-1.49835e-10	-1.18411
9155737	chr16:9155737:G:A	1.72314e-08	-1.70181	-0.668058
9155919	chr16:9155919:C:T	7.5126e-08	-1.49835e-10	-0.897434
9155991	chr16:9155991:T:C	5.32458e-08	-1.49835e-10	-1.24168
9156034	chr16:9156034:C:A	3.53324e-08	-1.6518	-2.9698e-10
9156084	chr16:9156084:C:T	7.92958e-08	-1.49835e-10	-0.843416
9156159	chr16:9156159:T:G	3.44976e-08	-1.54991	-0.125803
9156403	chr16:9156403:T:G	3.85009e-08	-1.56592	-2.9698e-10
9156954	chr16:9156954:T:TC	5.36822e-08	-1.49835e-10	-1.23352
9156993	chr16:9156993:G:A	5.59489e-08	-1.49835e-10	-1.19216
9157148	chr16:9157148:G:T	1.17992e-08	-1.60133	-1.14724
9157195	chr16:9157195:A:G	1.54015e-08	-1.66919	-0.812946
9157460	chr16:9157460:C:T	7.62271e-08	-1.49835e-10	-0.882883
9158107	chr16:9158107:C:G	1.44104e-08	-1.61734	-0.931313
9159124	chr16:9159124:G:A	1.86856e-08	-1.5783	-0.71055
9159244	chr16:9159244:C:T	4.45061e-08	-1.13967	-0.281305
9159396	chr16:9159396:T:C	1.2278e-08	-1.65173	-1.05706
9159882	chr16:9159882:C:T	1.18622e-08	-1.51089	-1.23235
9160088	chr16:9160088:T:C	4.71453e-08	-1.36337	-2.9698e-10
9160304	chr16:9160304:G:A	1.49615e-08	-1.3155	-1.19562
9160602	chr16:9160602:A:G	3.88924e-08	-1.5558	-2.9698e-10
9160738	chr16:9160738:C:T	1.42652e-07	-1.49835e-10	-0.256196
9160773	chr16:9160773:T:C	2.01654e-07	0.0899539	-2.9698e-10
9160795	chr16:9160795:A:G	1.8069e-08	-1.0577	-1.2647
9161151	chr16:9161151:C:T	1.17205e-07	-1.49835e-10	-0.452678
9161249	chr16:9161249:A:G	1.96849e-08	-0.961496	-1.27525
9161613	chr16:9161613:C:A	1.24305e-08	-1.69818	-0.998268
9161912	chr16:9161912:A:T	5.55354e-08	-1.49835e-10	-1.19958
9162005	chr16:9162005:C:G	5.34134e-08	-1.49835e-10	-1.23854
9162474	chr16:9162474:A:G	1.23864e-08	-1.51507	-1.18493
9162657	chr16:9162657:A:G	1.78591e-08	-1.07576	-1.25833
9163022	chr16:9163022:G:C	5.21406e-08	-1.49835e-10	-1.26266
9163127	chr16:9163127:C:CA	5.19513e-08	-1.49835e-10	-1.26629
9163586	chr16:9163586:C:T	5.19392e-08	-1.26653	-2.9698e-10
9164044	chr16:9164044:G:A	5.23127e-08	-1.49835e-10	-1.25936
9164076	chr16:9164076:T:C	2.70134e-08	-0.961192	-0.959075
9164519	chr16:9164519:A:G	5.33222e-08	-1.49835e-10	-1.24025
9164884	chr16:9164884:T:C	5.44157e-08	-1.49835e-10	-1.21995
9164970	chr16:9164970:C:T	2.07593e-08	-0.934634	-1.24897
9165223	chr16:9165223:T:C	5.93111e-08	-1.49835e-10	-1.1338
9165753	chr16:9165753:G:T	1.20934e-08	-1.48081	-1.24312
9166179	chr16:9166179:C:A	2.29952e-07	-1.49835e-10	0.221271
9166503	chr16:9166503:C:G	2.60588e-07	0.346338	-2.9698e-10
9166567	chr16:9166567:A:G	1.02164e-07	-1.49835e-10	-0.590025
9166712	chr16:9166712:T:A	5.62338e-08	-1.49835e-10	-1.18708
9166946	chr16:9166946:C:T	9.97884e-08	-1.49835e-10	-0.613549
9167047	chr16:9167047:C:G	2.95994e-07	-1.49835e-10	0.473739
9167602	chr16:9167602:G:A	2.38358e-08	-1.17991	-0.865501
9167757	chr16:9167757:C:T	3.5259e-08	-1.65388	-2.9698e-10
9167931	chr16:9167931:A:C	1.00195e-07	-1.49835e-10	-0.609478
9168363	chr16:9168363:T:C	8.46435e-08	-1.49835e-10	-0.778153
9168427	chr16:9168427:G:A	2.25769e-08	-1.70141	-0.398259
9168498	chr16:9168498:A:G	5.52581e-08	-1.49835e-10	-1.20459
9168748	chr16:9168748:C:T	5.7249e-08	-1.49835e-10	-1.16919
9168775	chr16:9168775:C:A	5.23859e-08	-1.49835e-10	-1.25796
9168907	chr16:9168907:C:T	5.58908e-08	-1.49835e-10	-1.1932
9169400	chr16:9169400:A:C	1.44689e-08	-1.26759	-1.27701
9169574	chr16:9169574:T:C	7.35323e-08	-1.49835e-10	-0.918877
9169880	chr16:9169880:C:T	1.33216e-08	-1.40286	-1.22436
9170040	chr16:9170040:C:G	1.1361e-08	-1.54693	-1.23949
9170388	chr16:9170388:G:A	1.2503e-07	-1.49835e-10	-0.388051
9170570	chr16:9170570:C:T	6.48234e-08	-1.49835e-10	-1.04494
9170680	chr16:9170680:G:A	5.45183e-08	-1.49835e-10	-1.21806
9171346	chr16:9171346:G:T	1.57352e-08	-1.40507	-1.05563
9171395	chr16:9171395:GTAGA:G	1.15742e-08	-1.54872	-1.21911
9172232	chr16:9172232:G:C	1.61702e-08	-1.24187	-1.19156
9172321	chr16:9172321:T:G	1.14375e-08	-1.54387	-1.23584
9172508	chr16:9172508:TA:T	1.12401e-08	-1.56094	-1.23618
9172574	chr16:9172574:T:TC	3.44479e-08	-1.67715	-2.9698e-10
9172638	chr16:9172638:T:C	4.64177e-07	-1.49835e-10	0.923666
9172756	chr16:9172756:G:A	6.83566e-08	-1.49835e-10	-0.991863
9172862	chr16:9172862:C:G	7.55029e-08	-1.49835e-10	-0.89243
9172958	chr16:9172958:C:T	6.18179e-08	-1.09241	-2.9698e-10
9173021	chr16:9173021:A:G	1.88752e-08	-1.42365	-0.855099
9173329	chr16:9173329:G:A	1.13966e-08	-1.52454	-1.25874
9173412	chr16:9173412:C:T	1.96625e-08	-1.30398	-0.933906
9173472	chr16:9173472:T:C	5.35293e-08	-1.49835e-10	-1.23637
9173798	chr16:9173798:T:C	2.27957e-08	-1.12172	-0.968308
9174550	chr16:9174550:C:T	1.13418e-08	-1.53907	-1.24903
9174710	chr16:9174710:AAG:A	6.80902e-08	-1.49835e-10	-0.995768
9174739	chr16:9174739:T:C	1.17756e-08	-1.51517	-1.2354
9175441	chr16:9175441:AAAAG:A	5.42776e-08	-1.49835e-10	-1.22249
9175872	chr16:9175872:G:C	1.16087e-08	-1.51782	-1.24703
9176051	chr16:9176051:G:T	3.71446e-08	-1.60178	-2.9698e-10
9176121	chr16:9176121:T:C	8.26833e-08	-1.49835e-10	-0.801584
9176147	chr16:9176147:G:A	8.5882e-08	-1.49835e-10	-0.763626
9176154	chr16:9176154:G:A	2.37511e-08	-1.27883	-0.770142
9176244	chr16:9176244:T:A	8.25731e-08	-1.49835e-10	-0.802918
9176357	chr16:9176357:G:A	6.50416e-08	-1.49835e-10	-1.04157
9176393	chr16:9176393:TTTTTTTC:T	1.4828e-08	-1.52306	-0.997023
9176520	chr16:9176520:T:C	1.10253e-07	-1.49835e-10	-0.513825
9176883	chr16:9176883:T:C	9.5549e-08	-1.49835e-10	-0.656962
9177223	chr16:9177223:G:A	1.23244e-08	-1.56039	-1.14463
9177629	chr16:9177629:C:A	6.03792e-08	-1.49835e-10	-1.11596
9177736	chr16:9177736:C:T	1.19531e-08	-1.66825	-1.06737
9178115	chr16:9178115:G:T	1.09758e-08	-1.55785	-1.26306
9178158	chr16:9178158:T:C	1.53962e-08	-1.2749	-1.20758
9178232	chr16:9178232:C:G	7.60814e-08	-1.49835e-10	-0.884798
9178596	chr16:9178596:G:A	5.53043e-08	-1.49835e-10	-1.20375
9178683	chr16:9178683:C:T	5.64774e-08	-0.339285	-0.843476
9178684	chr16:9178684:G:A	6.43015e-08	-1.49835e-10	-1.05302
9178689	chr16:9178689:C:T	5.13979e-08	-1.49835e-10	-1.277
9179002	chr16:9179002:T:G	5.1894e-08	-1.49835e-10	-1.2674
9179075	chr16:9179075:T:C	2.36656e-08	-1.60247	-0.450112
9179228	chr16:9179228:C:T	1.66559e-08	-1.28007	-1.12376
9179385	chr16:9179385:T:C	5.20326e-08	-1.49835e-10	-1.26473
9179803	chr16:9179803:C:G	1.03932e-08	-1.66847	-1.20697
9180305	chr16:9180305:C:T	7.1306e-08	-1.49835e-10	-0.949621
9180406	chr16:9180406:C:T	1.07907e-08	-1.63516	-1.20276
9180441	chr16:9180441:A:C	5.36501e-08	-1.49835e-10	-1.23412
9180560	chr16:9180560:C:G	1.13806e-08	-1.62155	-1.16314
9180866	chr16:9180866:C:A	8.23679e-08	-1.49835e-10	-0.805405
9181827	chr16:9181827:A:C	1.43946e-07	-1.49835e-10	-0.247164
9182179	chr16:9182179:T:C	5.62262e-08	-1.49835e-10	-1.18722
9182219	chr16:9182219:T:C	6.50565e-08	-1.49835e-10	-1.04134
9182659	chr16:9182659:G:A	3.33467e-08	-1.70964	-2.9698e-10
9182954	chr16:9182954:G:A	7.64905e-08	-0.879434	-2.9698e-10
9183141	chr16:9183141:G:A	9.93605e-09	-1.67653	-1.2439
9183540	chr16:9183540:T:A	6.11874e-08	-1.49835e-10	-1.10266
9183614	chr16:9183614:C:T	3.39466e-08	-1.69181	-2.9698e-10
9183632	chr16:9183632:T:C	5.54707e-08	-1.49835e-10	-1.20075
9183652	chr16:9183652:C:T	9.92185e-09	-1.68864	-1.23323
9183713	chr16:9183713:A:G	5.80872e-08	-1.49835e-10	-1.15466
9183959	chr16:9183959:T:C	5.54621e-08	-1.49835e-10	-1.2009
9184059	chr16:9184059:T:C	5.37414e-08	-1.49835e-10	-1.23242
9184066	chr16:9184066:ATTTACAATCCC:A	6.22314e-08	-1.08574	-2.9698e-10
9184186	chr16:9184186:C:T	5.29239e-08	-1.49835e-10	-1.24775
9184224	chr16:9184224:G:C	5.22189e-08	-1.49835e-10	-1.26116
9184257	chr16:9184257:G:A	5.22072e-08	-1.49835e-10	-1.26138
9184446	chr16:9184446:T:G	2.07411e-08	-1.70575	-0.478733
9184513	chr16:9184513:C:T	1.05654e-07	-1.49835e-10	-0.556427
9184583	chr16:9184583:C:T	8.3008e-08	-0.797664	-2.9698e-10
9184779	chr16:9184779:A:G	8.60076e-08	-1.49835e-10	-0.762166
9184892	chr16:9184892:C:T	8.86095e-08	-1.49835e-10	-0.732362
9184910	chr16:9184910:T:C	8.79533e-08	-1.49835e-10	-0.739795
9184911	chr16:9184911:G:A	9.23156e-08	-1.49835e-10	-0.691388
9184916	chr16:9184916:G:A	8.43245e-08	-1.49835e-10	-0.781929
9185061	chr16:9185061:G:A	8.22777e-08	-1.49835e-10	-0.806501
9185091	chr16:9185091:T:C	7.67692e-08	-1.49835e-10	-0.875798
9185269	chr16:9185269:G:A	5.49483e-08	-1.49835e-10	-1.21021
9185296	chr16:9185296:A:G	6.01383e-08	-1.49835e-10	-1.11995
9185495	chr16:9185495:C:T	9.65938e-09	-1.67346	-1.27521
9185751	chr16:9185751:T:C	1.24469e-08	-1.48037	-1.21476
9185813	chr16:9185813:G:A	1.23989e-08	-1.48561	-1.21339
9186569	chr16:9186569:G:T	1.33718e-08	-1.50232	-1.12113
9186576	chr16:9186576:T:G	1.4237e-08	-1.48504	-1.07572
9186812	chr16:9186812:C:T	1.32398e-08	-1.51246	-1.12091
9186824	chr16:9186824:C:G	1.38003e-07	-1.49835e-10	-0.289325
9187002	chr16:9187002:A:G	5.18403e-08	-1.49835e-10	-1.26843
9187034	chr16:9187034:C:T	6.14365e-08	-1.49835e-10	-1.0986
9187130	chr16:9187130:A:T	7.49567e-08	-0.89969	-2.9698e-10
9187338	chr16:9187338:T:C	4.54481e-08	-1.40003	-2.9698e-10
9187675	chr16:9187675:C:T	4.64205e-08	-1.37886	-2.9698e-10
9187768	chr16:9187768:A:G	1.1781e-08	-1.52683	-1.22328
9188081	chr16:9188081:C:G	1.5668e-08	-1.70979	-0.755191
9188123	chr16:9188123:T:A	7.23202e-08	-1.49835e-10	-0.935498
9188198	chr16:9188198:T:A	1.13055e-08	-1.68342	-1.1079
9188249	chr16:9188249:A:G	1.18851e-08	-1.51825	-1.22307
9188267	chr16:9188267:A:G	1.21081e-08	-1.4977	-1.22502
9188376	chr16:9188376:G:C	1.1682e-08	-1.58463	-1.17392
9188603	chr16:9188603:G:A	1.17601e-08	-1.52245	-1.22944
9188654	chr16:9188654:G:A	1.20292e-08	-1.4978	-1.23146
9188742	chr16:9188742:A:C	1.03097e-07	-1.49835e-10	-0.580934
9188761	chr16:9188761:G:A	7.24147e-08	-1.49835e-10	-0.934192
9188904	chr16:9188904:C:T	9.70089e-09	-1.66773	-1.27666
9189046	chr16:9189046:C:T	1.27625e-08	-1.67805	-0.992032
9189285	chr16:9189285:C:T	4.66088e-08	-1.37481	-2.9698e-10
9189527	chr16:9189527:A:C	2.07582e-08	-1.70999	-0.473671
9189730	chr16:9189730:A:G	1.36039e-08	-1.69202	-0.914221
9189889	chr16:9189889:A:G	1.25994e-08	-1.69188	-0.991071
9190007	chr16:9190007:C:T	1.95182e-08	-1.21441	-1.03084
9190399	chr16:9190399:T:C	1.12374e-08	-1.70964	-1.08771
9190697	chr16:9190697:A:T	1.0308e-08	-1.70146	-1.18223
9190703	chr16:9190703:A:G	1.59743e-07	-1.49835e-10	-0.143036
9190818	chr16:9190818:G:A	1.29337e-07	-1.49835e-10	-0.354183
9190889	chr16:9190889:C:G	5.14436e-08	-1.49835e-10	-1.27612
9190914	chr16:9190914:A:G	1.68144e-08	-1.26299	-1.13138
9190947	chr16:9190947:G:T	1.03652e-08	-1.70257	-1.17557
9191383	chr16:9191383:GTGA:G	1.02229e-08	-1.70013	-1.19184
9191428	chr16:9191428:T:C	1.18292e-08	-1.69612	-1.04991
9191517	chr16:9191517:TATG:T	1.06052e-08	-1.6916	-1.16365
9191697	chr16:9191697:T:C	5.51959e-08	-1.49835e-10	-1.20571
9191704	chr16:9191704:GTGA:G	5.16009e-08	-1.49835e-10	-1.27306
9191896	chr16:9191896:A:G	1.04296e-08	-1.69423	-1.17772
9191924	chr16:9191924:TG:T	1.04447e-08	-1.68893	-1.18158
9192061	chr16:9192061:C:T	1.10649e-08	-1.69998	-1.11285
9192368	chr16:9192368:G:T	1.25439e-08	-1.54429	-1.14307
9192652	chr16:9192652:G:A	3.37005e-08	-1.69909	-2.9698e-10
9192701	chr16:9192701:T:C	1.1849e-08	-1.51855	-1.22581
9192739	chr16:9192739:C:G	1.13587e-07	-1.49835e-10	-0.484032
9192816	chr16:9192816:A:G	1.15189e-07	-1.49835e-10	-0.47003
9192910	chr16:9192910:T:C	1.38785e-07	-1.49835e-10	-0.283678
9192957	chr16:9192957:T:C	6.28477e-08	-1.49835e-10	-1.07589
9193003	chr16:9193003:G:A	2.49728e-08	-1.20838	-0.790436
9193064	chr16:9193064:G:A	8.19976e-08	-1.49835e-10	-0.809911
9193621	chr16:9193621:C:T	2.04897e-08	-0.959615	-1.23706
9193693	chr16:9193693:C:T	1.03697e-07	-0.575133	-2.9698e-10
9193766	chr16:9193766:T:C	1.58735e-08	-1.33829	-1.11366
9193818	chr16:9193818:C:T	6.97993e-08	-1.49835e-10	-0.970977
9194014	chr16:9194014:G:C	2.07445e-07	-1.49835e-10	0.118265
9194151	chr16:9194151:T:C	3.36342e-08	-1.70106	-2.9698e-10
9194239	chr16:9194239:T:C	2.16535e-07	-1.49835e-10	0.161151
9194283	chr16:9194283:A:G	5.52639e-08	-1.49835e-10	-1.20448
9194338	chr16:9194338:C:G	3.3616e-08	-1.7016	-2.9698e-10
9194596	chr16:9194596:C:T	6.225e-07	0.0222551	1.19489
9194671	chr16:9194671:T:C	1.31501e-08	-1.70417	-0.936
9194698	chr16:9194698:TAAG:T	1.77367e-08	-1.44053	-0.900438
9194712	chr16:9194712:C:T	2.35676e-07	-1.49835e-10	0.245858
9194835	chr16:9194835:T:C	8.7067e-08	-1.49835e-10	-0.749923
9195087	chr16:9195087:T:C	2.30163e-07	-1.49835e-10	0.222185
9195166	chr16:9195166:A:G	1.66034e-07	-1.49835e-10	-0.104407
9195381	chr16:9195381:C:T	9.37816e-09	-1.70326	-1.27496
9195458	chr16:9195458:T:C	3.51122e-08	-0.687418	-0.970636
9195592	chr16:9195592:C:T	5.42355e-08	-1.22326	-2.9698e-10
9195706	chr16:9195706:A:G	2.43275e-07	-1.49835e-10	0.27759
9196151	chr16:9196151:G:C	1.80333e-07	-1.49835e-10	-0.021798
9196440	chr16:9196440:C:G	1.60096e-07	-1.49835e-10	-0.140828
9196892	chr16:9196892:T:G	1.04585e-08	-1.64731	-1.22188
9197379	chr16:9197379:A:T	3.69371e-08	-1.70798	0.100592
9197536	chr16:9197536:A:T	9.35604e-08	-1.49835e-10	-0.677994
9197693	chr16:9197693:T:C	5.25411e-08	-1.49835e-10	-1.25501
9197928	chr16:9197928:C:T	6.14431e-08	-1.49835e-10	-1.09849
9198065	chr16:9198065:T:A	1.07538e-08	-1.63101	-1.21033
9198236	chr16:9198236:G:A	2.17795e-08	-1.68399	-0.451641
9198493	chr16:9198493:C:G	1.19071e-08	-1.65748	-1.08199
9198726	chr16:9198726:C:T	5.61229e-08	-1.49835e-10	-1.18906
9198779	chr16:9198779:C:T	5.72878e-08	-1.49835e-10	-1.16851
9198853	chr16:9198853:G:A	5.83048e-08	-1.49835e-10	-1.15092
9198998	chr16:9198998:A:C	5.52918e-08	-1.49835e-10	-1.20398
9199311	chr16:9199311:T:C	1.21412e-08	-1.52401	-1.19598
9199549	chr16:9199549:C:G	6.01351e-08	-1.49835e-10	-1.12001
9199598	chr16:9199598:A:G	6.14374e-08	-1.49835e-10	-1.09858
9199646	chr16:9199646:C:G	1.01393e-06	-1.49835e-10	1.70499
9199870	chr16:9199870:A:G	9.85319e-07	-1.49835e-10	1.67636
9200124	chr16:9200124:A:G	3.11313e-08	-0.554868	-1.22352
9200633	chr16:9200633:A:G	2.46988e-08	-1.61012	-0.399732
9201457	chr16:9201457:A:G	3.75786e-08	-1.59017	-2.9698e-10
9201610	chr16:9201610:G:A	3.46776e-08	-1.67051	-2.9698e-10
9201727	chr16:9201727:C:A	5.16916e-08	-1.49835e-10	-1.27131
9201791	chr16:9201791:A:C	3.86111e-08	-1.58943	0.0263688
9202306	chr16:9202306:G:A	1.36989e-07	-1.49835e-10	-0.296702
9202554	chr16:9202554:G:A	3.80955e-08	-1.5765	-2.9698e-10
9202600	chr16:9202600:C:T	3.74209e-08	-1.59437	-2.9698e-10
9202803	chr16:9202803:C:T	5.14516e-08	-1.49835e-10	-1.27596
9202874	chr16:9202874:T:A	5.14099e-08	-1.49835e-10	-1.27677
9202999	chr16:9202999:C:T	1.32101e-08	-1.51184	-1.12378
9203040	chr16:9203040:G:T	5.14022e-08	-1.49835e-10	-1.27692
9203140	chr16:9203140:G:A	3.68317e-08	-1.61024	-2.9698e-10
9203146	chr16:9203146:G:A	3.44201e-08	-1.67796	-2.9698e-10
9203318	chr16:9203318:AACT:A	9.90244e-09	-1.6713	-1.25252
9203405	chr16:9203405:A:T	1.54672e-07	-0.175297	-2.9698e-10
9203485	chr16:9203485:T:C	1.3652e-08	-1.70991	-0.892808
9203949	chr16:9203949:C:T	1.18156e-08	-1.7093	-1.03787
9203955	chr16:9203955:G:A	3.41167e-08	-1.68682	-2.9698e-10
9203961	chr16:9203961:G:T	6.31792e-08	-1.49835e-10	-1.07063
9204047	chr16:9204047:C:G	9.36755e-09	-1.70522	-1.27413
9204271	chr16:9204271:G:A	2.70408e-07	0.38333	-2.9698e-10
9204331	chr16:9204331:G:C	1.05521e-08	-1.59685	-1.26342
9204398	chr16:9204398:T:C	6.82036e-08	-1.49835e-10	-0.994104
9204572	chr16:9204572:C:G	1.7017e-08	-1.66977	-0.712621
9204835	chr16:9204835:C:T	9.0547e-08	-1.49835e-10	-0.710732
9205063	chr16:9205063:G:A	6.60036e-08	-1.49835e-10	-1.02689
9205645	chr16:9205645:A:G	5.15297e-08	-1.49835e-10	-1.27444
9205723	chr16:9205723:A:G	9.69024e-09	-1.68136	-1.26412
9205863	chr16:9205863:G:C	5.44723e-08	-1.49835e-10	-1.21891
9206019	chr16:9206019:G:A	5.4954e-08	-1.49835e-10	-1.21011
9206182	chr16:9206182:GTGTGTGTGCGTT:G	9.78956e-08	-1.49835e-10	-0.6327
9206256	chr16:9206256:C:G	5.325e-08	-1.49835e-10	-1.2416
9206374	chr16:9206374:C:G	1.77949e-08	-1.38103	-0.956656
9206451	chr16:9206451:C:G	1.57259e-08	-1.68347	-0.777819
9206594	chr16:9206594:G:A	6.51648e-08	-1.49835e-10	-1.03968
9206824	chr16:9206824:G:A	5.15242e-08	-1.49835e-10	-1.27455
9206890	chr16:9206890:C:T	5.14199e-08	-1.49835e-10	-1.27658
9207054	chr16:9207054:A:G	4.26957e-07	-1.49835e-10	0.840082
9207403	chr16:9207403:A:G	5.17694e-08	-1.49835e-10	-1.2698
9207476	chr16:9207476:A:T	1.96458e-08	-1.70963	-0.529109
9207584	chr16:9207584:C:G	7.47088e-08	-1.49835e-10	-0.903003
9208224	chr16:9208224:T:A	1.14128e-08	-1.69871	-1.08316
9208551	chr16:9208551:A:T	1.18402e-08	-1.68508	-1.06002
9208734	chr16:9208734:A:T	5.26596e-08	-1.49835e-10	-1.25275
9208841	chr16:9208841:G:A	7.08174e-08	-1.49835e-10	-0.956496
9209004	chr16:9209004:T:C	3.33601e-08	-1.70924	-2.9698e-10
9209267	chr16:9209267:T:C	5.26827e-08	-1.49835e-10	-1.25231
9209288	chr16:9209288:G:A	5.90844e-08	-1.49835e-10	-1.13763
9209911	chr16:9209911:C:T	6.4529e-08	-1.49835e-10	-1.04949
9210352	chr16:9210352:C:G	1.22867e-08	-1.6062	-1.10189
9210584	chr16:9210584:C:G	1.65516e-08	-1.56434	-0.84578
9210626	chr16:9210626:A:G	5.29277e-08	-1.49835e-10	-1.24767
9210671	chr16:9210671:C:G	5.15579e-08	-1.49835e-10	-1.2739
9210876	chr16:9210876:T:A	9.6096e-09	-1.68209	-1.27175
9211225	chr16:9211225:C:T	1.48441e-07	-1.49835e-10	-0.216411
9211304	chr16:9211304:C:G	1.89392e-08	-1.60214	-0.673228
9211380	chr16:9211380:C:T	3.94438e-08	-1.54172	-2.9698e-10
9211478	chr16:9211478:C:A	1.04518e-07	-1.49835e-10	-0.567241
9211681	chr16:9211681:G:A	5.35667e-08	-1.49835e-10	-1.23567
9211810	chr16:9211810:G:A	1.30507e-08	-1.70305	-0.944707
9211877	chr16:9211877:T:A	5.68271e-08	-1.49835e-10	-1.17659
9211880	chr16:9211880:G:A	1.39975e-07	-0.275139	-2.9698e-10
9211900	chr16:9211900:A:G	1.7361e-08	-1.65073	-0.71165
9212018	chr16:9212018:C:G	3.93583e-08	-1.5439	-2.9698e-10
9212058	chr16:9212058:C:G	5.46824e-08	-1.49835e-10	-1.21506
9212279	chr16:9212279:C:A	1.26545e-08	-1.47855	-1.20004
9212645	chr16:9212645:G:A	7.78275e-08	-1.49835e-10	-0.862106
9212777	chr16:9212777:C:G	3.43753e-08	-1.67926	-2.9698e-10
9212810	chr16:9212810:G:A	9.76397e-09	-1.67503	-1.26288
9213181	chr16:9213181:G:T	5.64231e-08	-1.49835e-10	-1.18372
9213278	chr16:9213278:G:C	7.58902e-08	-1.49835e-10	-0.887313
9213403	chr16:9213403:G:C	5.17581e-08	-1.49835e-10	-1.27002
9213507	chr16:9213507:A:G	1.19872e-08	-1.54837	-1.18439
9213597	chr16:9213597:C:G	4.39027e-08	-1.43463	-2.9698e-10
9214205	chr16:9214205:G:A	7.1633e-08	-1.49835e-10	-0.945045
9214224	chr16:9214224:A:C	1.59328e-08	-1.25129	-1.19693
9214310	chr16:9214310:G:T	6.47912e-08	-1.49835e-10	-1.04543
9214313	chr16:9214313:T:G	3.01049e-08	-0.534905	-1.27701
9214445	chr16:9214445:C:T	5.45461e-08	-1.49835e-10	-1.21755
9214485	chr16:9214485:C:G	6.70599e-08	-1.49835e-10	-1.01101
9214686	chr16:9214686:G:T	1.07541e-07	-1.49835e-10	-0.53873
9215049	chr16:9215049:A:T	6.89251e-08	-1.49835e-10	-0.98358
9215057	chr16:9215057:C:T	1.09943e-08	-1.59944	-1.21979
9215115	chr16:9215115:C:T	3.39416e-08	-1.69196	-2.9698e-10
9215424	chr16:9215424:A:G	1.19494e-06	-1.49835e-10	1.86925
9215665	chr16:9215665:C:T	7.02819e-08	-1.49835e-10	-0.964086
9215690	chr16:9215690:T:C	1.08852e-08	-1.55525	-1.27395
9215770	chr16:9215770:G:A	5.7206e-08	-1.49835e-10	-1.16994
9216105	chr16:9216105:A:G	9.74292e-09	-1.68963	-1.25043
9216132	chr16:9216132:G:A	9.60036e-09	-1.69299	-1.26181
9216263	chr16:9216263:G:A	7.97797e-08	-1.49835e-10	-0.837332
9216343	chr16:9216343:G:A	5.2955e-08	-1.49835e-10	-1.24716
9216499	chr16:9216499:G:C	8.73009e-08	-1.49835e-10	-0.74724
9217137	chr16:9217137:A:G	1.33954e-07	-1.49835e-10	-0.319107
9217156	chr16:9217156:G:C	1.5533e-08	-1.69263	-0.781001
9217196	chr16:9217196:A:G	4.1661e-07	-1.49835e-10	0.815549
9217291	chr16:9217291:G:A	2.49287e-08	-1.70147	-0.299112
9217555	chr16:9217555:C:T	1.01377e-08	-1.68466	-1.21568
9217594	chr16:9217594:T:G	9.72967e-08	-1.49835e-10	-0.638836
9217777	chr16:9217777:C:A	8.84024e-08	-1.49835e-10	-0.734702
9218156	chr16:9218156:G:A	3.52136e-08	-1.65517	-2.9698e-10
9218304	chr16:9218304:T:C	6.75401e-08	-1.49835e-10	-1.00388
9218414	chr16:9218414:C:T	5.14734e-08	-1.49835e-10	-1.27554
9218542	chr16:9218542:G:A	6.10344e-08	-1.49835e-10	-1.10516
9218558	chr16:9218558:A:G	1.22963e-08	-1.47518	-1.23213
9218583	chr16:9218583:A:G	1.27725e-07	-1.49835e-10	-0.36672
9218606	chr16:9218606:T:C	5.92447e-08	-1.49835e-10	-1.13493
9218638	chr16:9218638:G:A	5.14005e-08	-1.49835e-10	-1.27695
9218695	chr16:9218695:C:G	5.22222e-08	-1.49835e-10	-1.26109
9218925	chr16:9218925:G:A	1.08769e-08	-1.56116	-1.2688
9219072	chr16:9219072:T:A	5.91484e-08	-1.49835e-10	-1.13655
9219100	chr16:9219100:A:G	1.67358e-08	-1.13806	-1.26099
9219107	chr16:9219107:G:A	6.09121e-08	-1.49835e-10	-1.10717
9219200	chr16:9219200:A:T	3.26816e-07	-1.49835e-10	0.572798
9219343	chr16:9219343:T:G	5.84498e-08	-1.49835e-10	-1.14843
9219348	chr16:9219348:G:A	1.16939e-06	-1.49835e-10	1.84764
9219400	chr16:9219400:G:A	1.82631e-08	-1.08001	-1.23171
9219885	chr16:9219885:C:T	7.3647e-08	-0.917318	-2.9698e-10
9219930	chr16:9219930:G:A	5.76022e-08	-1.49835e-10	-1.16304
9219939	chr16:9219939:C:G	5.83228e-08	-1.49835e-10	-1.15061
9220094	chr16:9220094:C:T	6.00749e-08	-1.49835e-10	-1.12101
9220314	chr16:9220314:G:T	5.14024e-08	-1.49835e-10	-1.27692
9220454	chr16:9220454:G:A	1.3878e-08	-1.31823	-1.26806
9220647	chr16:9220647:A:G	1.03504e-08	-1.61401	-1.26557
9221032	chr16:9221032:G:A	6.7126e-08	-1.49835e-10	-1.01003
9221406	chr16:9221406:C:T	5.23105e-08	-1.49835e-10	-1.2594
9221432	chr16:9221432:C:G	1.65306e-07	-1.49835e-10	-0.108802
9221621	chr16:9221621:C:A	5.27044e-08	-1.49835e-10	-1.2519
9221669	chr16:9221669:G:T	3.43045e-08	-1.68132	-2.9698e-10
9221694	chr16:9221694:G:A	1.65299e-08	-1.6857	-0.725734
9221858	chr16:9221858:A:G	6.42604e-08	-1.49835e-10	-1.05366
9221866	chr16:9221866:C:T	7.11093e-08	-1.49835e-10	-0.952383
9221928	chr16:9221928:A:C	1.31463e-07	-1.49835e-10	-0.337874
9222034	chr16:9222034:T:C	3.52569e-08	-1.65394	-2.9698e-10
9222417	chr16:9222417:T:C	5.822e-08	-1.49835e-10	-1.15237
9222475	chr16:9222475:A:T	5.14466e-08	-1.49835e-10	-1.27606
9222577	chr16:9222577:C:T	6.93798e-08	-1.49835e-10	-0.977005
9222767	chr16:9222767:T:C	5.46467e-08	-1.49835e-10	-1.21571
9222845	chr16:9222845:C:T	3.34522e-07	-1.49835e-10	0.596101
9222955	chr16:9222955:A:G	9.91829e-09	-1.64533	-1.27689
9223139	chr16:9223139:C:T	4.55353e-08	-1.39811	-2.9698e-10
9223155	chr16:9223155:G:A	5.38172e-08	-1.49835e-10	-1.23101
9223196	chr16:9223196:A:G	4.91497e-08	-1.32173	-2.9698e-10
9223274	chr16:9223274:C:T	6.24535e-08	-1.49835e-10	-1.08218
9223298	chr16:9223298:G:A	1.34758e-07	-1.49835e-10	-0.313117
9223428	chr16:9223428:TG:T	3.37561e-07	-1.49835e-10	0.605146
9223700	chr16:9223700:C:G	3.33634e-07	-1.49835e-10	0.593443
9223735	chr16:9223735:C:T	5.14001e-08	-1.49835e-10	-1.27696
9224104	chr16:9224104:G:A	3.77668e-07	-1.49835e-10	0.717415
9224457	chr16:9224457:C:T	1.89848e-07	-1.49835e-10	0.0296242
9224489	chr16:9224489:A:G	9.35173e-09	-1.70414	-1.2769
9224764	chr16:9224764:G:A	4.2641e-08	-1.69102	0.227239
9224781	chr16:9224781:A:T	8.50561e-08	-1.49835e-10	-0.77329
9224812	chr16:9224812:A:G	9.20421e-08	-1.49835e-10	-0.694355
9225398	chr16:9225398:T:C	5.20118e-08	-1.49835e-10	-1.26513
9225447	chr16:9225447:G:C	5.21475e-08	-1.49835e-10	-1.26252
9225644	chr16:9225644:A:C	5.14207e-08	-1.49835e-10	-1.27656
9225646	chr16:9225646:G:A	5.3963e-08	-1.2283	-2.9698e-10
9225773	chr16:9225773:G:C	2.25372e-08	-1.32612	-0.775317
9225849	chr16:9225849:C:A	3.33872e-08	-1.70843	-2.9698e-10
9225935	chr16:9225935:G:C	1.13196e-08	-1.69334	-1.09672
9226433	chr16:9226433:A:G	5.39933e-08	-1.22774	-2.9698e-10
9226610	chr16:9226610:G:T	6.67511e-08	-1.49835e-10	-1.01563
9226733	chr16:9226733:C:T	5.21615e-08	-1.49835e-10	-1.26226
9226876	chr16:9226876:A:G	5.1734e-08	-1.49835e-10	-1.27049
9227162	chr16:9227162:C:T	3.99267e-08	-1.52956	-2.9698e-10
9227176	chr16:9227176:C:T	5.354e-08	-1.49835e-10	-1.23617
9227280	chr16:9227280:T:G	7.81704e-08	-1.27628	0.418567
9227382	chr16:9227382:A:G	7.7808e-08	-1.49835e-10	-0.862356
9227406	chr16:9227406:G:A	4.75961e-08	-1.05841	-0.295444
9227414	chr16:9227414:C:T	1.86791e-07	-1.49835e-10	0.0133876
9227495	chr16:9227495:C:G	5.24684e-08	-1.49835e-10	-1.25639
9227559	chr16:9227559:A:T	5.24578e-08	-1.49835e-10	-1.25659
9227713	chr16:9227713:G:A	1.47205e-08	-1.67869	-0.848671
9227992	chr16:9227992:T:C	3.06475e-08	-1.61336	-0.180689
9228025	chr16:9228025:GGT:G	6.23715e-08	-1.69979	0.616296
9228110	chr16:9228110:G:A	5.15077e-08	-1.49835e-10	-1.27487
9228184	chr16:9228184:A:G	8.81263e-08	-1.49835e-10	-0.73783
9228359	chr16:9228359:A:G	6.70974e-08	-1.49835e-10	-1.01046
9228493	chr16:9228493:T:C	7.06486e-08	-1.49835e-10	-0.958882
9228506	chr16:9228506:G:A	9.48454e-09	-1.70809	-1.25885
9228561	chr16:9228561:C:T	1.82226e-08	-1.64102	-0.672925
9228662	chr16:9228662:T:C	1.04901e-08	-1.66673	-1.19944
9228756	chr16:9228756:G:A	6.32951e-08	-1.49835e-10	-1.06879
9229151	chr16:9229151:A:C	1.22284e-08	-1.44892	-1.26392
9229233	chr16:9229233:C:G	1.39887e-08	-1.68381	-0.894548
9229575	chr16:9229575:C:A	5.14063e-08	-1.49835e-10	-1.27684
9229586	chr16:9229586:A:C	1.42616e-07	-1.49835e-10	-0.256446
9229786	chr16:9229786:G:A	9.90808e-09	-1.70865	-1.2146
9229976	chr16:9229976:C:A	4.96879e-08	-1.6602	0.349365
9230095	chr16:9230095:A:T	9.65875e-09	-1.70858	-1.24015
9230485	chr16:9230485:A:G	5.14066e-08	-1.49835e-10	-1.27683
9230563	chr16:9230563:A:G	9.69178e-09	-1.70391	-1.24141
9230819	chr16:9230819:T:C	3.40783e-08	-1.65862	-0.0293167
9230833	chr16:9230833:ATATT:A	9.64102e-09	-1.70783	-1.24274
9230967	chr16:9230967:C:T	2.88931e-08	-1.19512	-0.657882
9230970	chr16:9230970:C:T	3.06986e-08	-1.1345	-0.657882
9231116	chr16:9231116:C:T	5.57103e-08	-1.49835e-10	-1.19644
9231318	chr16:9231318:G:A	4.67182e-08	-1.67073	0.298265
9231442	chr16:9231442:G:A	1.53182e-08	-1.65402	-0.833546
9231452	chr16:9231452:G:A	5.44508e-08	-1.49835e-10	-1.2193
9231672	chr16:9231672:C:G	1.38181e-08	-1.6287	-0.961922
9231793	chr16:9231793:C:T	5.14844e-08	-1.49835e-10	-1.27532
9231966	chr16:9231966:C:A	5.95403e-08	-1.49835e-10	-1.12995
9231987	chr16:9231987:A:G	9.73408e-09	-1.7099	-1.23107
9232008	chr16:9232008:T:G	9.61819e-09	-1.70987	-1.24307
9232066	chr16:9232066:G:A	1.6681e-08	-1.53815	-0.864182
9232154	chr16:9232154:A:G	1.3818e-08	-1.53805	-1.05259
9232537	chr16:9232537:G:A	1.43903e-08	-1.4742	-1.07585
9232681	chr16:9232681:G:A	1.44948e-08	-1.48306	-1.05975
9232908	chr16:9232908:A:C	9.63772e-08	-1.49835e-10	-0.648331
9233249	chr16:9233249:A:G	4.74159e-08	-1.60733	0.249685
9233290	chr16:9233290:G:A	5.14431e-08	-1.49835e-10	-1.27613
9233307	chr16:9233307:A:G	1.05475e-08	-1.67645	-1.18426
9233434	chr16:9233434:C:T	5.17112e-08	-1.49835e-10	-1.27093
9233484	chr16:9233484:C:T	6.21955e-08	-1.08632	-2.9698e-10
9233564	chr16:9233564:G:A	1.48918e-07	-1.49835e-10	-0.213202
9233787	chr16:9233787:A:G	1.37142e-07	-1.49835e-10	-0.295587
9234406	chr16:9234406:C:G	9.68413e-09	-1.70973	-1.23638
9234819	chr16:9234819:C:G	1.06711e-07	-1.49835e-10	-0.546477
9234917	chr16:9234917:G:A	1.26448e-08	-1.57318	-1.10618
9235022	chr16:9235022:T:C	1.27436e-08	-1.63254	-1.03903
9235184	chr16:9235184:C:T	9.91559e-09	-1.6539	-1.2686
9235710	chr16:9235710:A:G	1.07189e-08	-1.59181	-1.25278
9235827	chr16:9235827:G:A	1.34245e-08	-1.54134	-1.07818
9235981	chr16:9235981:A:G	1.45716e-07	-1.49835e-10	-0.234941
9235983	chr16:9235983:C:T	7.62804e-08	-1.49835e-10	-0.882185
9236000	chr16:9236000:C:G	9.64618e-09	-1.67399	-1.27604
9236264	chr16:9236264:G:A	9.84389e-09	-1.69651	-1.23324
9236394	chr16:9236394:C:T	9.80939e-09	-1.69772	-1.23554
9236443	chr16:9236443:TA:T	1.8076e-08	-1.62448	-0.697538
9236737	chr16:9236737:G:A	1.73514e-08	-1.63385	-0.729074
9236759	chr16:9236759:C:G	1.0598e-07	-0.553354	-2.9698e-10
9237118	chr16:9237118:CCTT:C	9.85997e-09	-1.65496	-1.27316
9237212	chr16:9237212:T:C	9.78082e-09	-1.6988	-1.23737
9237276	chr16:9237276:A:G	5.15035e-08	-1.49835e-10	-1.27495
9237298	chr16:9237298:C:A	5.1635e-08	-1.49835e-10	-1.2724
9237456	chr16:9237456:T:C	1.83448e-08	-1.65083	-0.656425
9237689	chr16:9237689:A:G	1.73014e-08	-1.63976	-0.726056
9237914	chr16:9237914:C:G	5.89567e-08	-1.49835e-10	-1.1398
9237927	chr16:9237927:T:C	1.74699e-08	-1.62919	-0.726935
9237973	chr16:9237973:A:C	1.03668e-08	-1.60706	-1.27093
9238005	chr16:9238005:A:G	1.04137e-08	-1.61283	-1.26065
9238132	chr16:9238132:T:C	3.39101e-08	-1.69289	-2.9698e-10
9238255	chr16:9238255:G:A	1.64379e-08	-1.63675	-0.780261
9238404	chr16:9238404:GA:G	5.44662e-08	-1.49835e-10	-1.21902
9238473	chr16:9238473:C:T	6.04348e-08	-1.49835e-10	-1.11504
9238659	chr16:9238659:T:C	1.03117e-08	-1.65357	-1.22975
9238837	chr16:9238837:A:G	5.49326e-08	-1.49835e-10	-1.21049
9238868	chr16:9238868:A:G	1.01962e-08	-1.66666	-1.22792
9238888	chr16:9238888:C:T	9.57924e-09	-1.68837	-1.26864
9238959	chr16:9238959:T:C	9.78164e-09	-1.67266	-1.26344
9239056	chr16:9239056:T:C	5.96112e-08	-1.49835e-10	-1.12876
9239155	chr16:9239155:A:G	1.03035e-08	-1.65873	-1.22539
9239350	chr16:9239350:G:C	9.78985e-09	-1.67085	-1.2644
9239454	chr16:9239454:A:G	1.02893e-08	-1.65719	-1.22831
9239528	chr16:9239528:C:T	9.59239e-09	-1.692	-1.26363
9239608	chr16:9239608:A:AT	3.44911e-08	-1.6759	-2.9698e-10
9239610	chr16:9239610:T:TA	2.6904e-08	-1.70901	-0.215313
9239791	chr16:9239791:G:A	1.01103e-08	-1.66457	-1.23847
9239796	chr16:9239796:G:T	4.04957e-07	-1.49835e-10	0.78718
9240045	chr16:9240045:A:T	9.55017e-09	-1.68633	-1.27372
9240073	chr16:9240073:A:G	7.07523e-08	-1.49835e-10	-0.957416
9240203	chr16:9240203:TATCTTA:T	9.86399e-09	-1.67627	-1.25144
9240301	chr16:9240301:A:G	7.45717e-08	-1.49835e-10	-0.90484
9240351	chr16:9240351:C:T	2.23686e-07	0.193641	-2.9698e-10
9240488	chr16:9240488:C:G	5.74144e-08	-1.49835e-10	-1.16631
9240530	chr16:9240530:T:C	6.87004e-08	-1.49835e-10	-0.986846
9240865	chr16:9240865:A:G	9.57333e-08	-1.49835e-10	-0.655035
9240891	chr16:9240891:G:A	1.00361e-08	-1.63605	-1.27436
9240950	chr16:9240950:T:C	1.00374e-08	-1.67257	-1.23771
9241492	chr16:9241492:C:G	5.46971e-08	-1.49835e-10	-1.21479
9241519	chr16:9241519:A:C	3.45421e-08	-1.67442	-2.9698e-10
9241522	chr16:9241522:C:T	5.55076e-08	-1.49835e-10	-1.20008
9241596	chr16:9241596:T:C	5.55034e-08	-1.49835e-10	-1.20016
9241633	chr16:9241633:C:T	1.23259e-07	-1.49835e-10	-0.402315
9242039	chr16:9242039:T:C	9.96473e-09	-1.64394	-1.27361
9242086	chr16:9242086:T:C	1.01668e-08	-1.62046	-1.27701
9242091	chr16:9242091:T:C	3.81809e-08	-1.57427	-2.9698e-10
9242139	chr16:9242139:G:A	1.01669e-08	-1.62685	-1.27062
9242911	chr16:9242911:A:G	3.20667e-07	-1.49835e-10	0.553801
9243005	chr16:9243005:C:T	1.28947e-08	-1.70867	-0.95112
9243098	chr16:9243098:T:G	1.03743e-08	-1.60396	-1.27331
9243690	chr16:9243690:C:T	5.23817e-08	-1.49835e-10	-1.25804
9244702	chr16:9244702:T:G	1.01034e-08	-1.62673	-1.277
9244758	chr16:9244758:C:T	5.41733e-08	-1.49835e-10	-1.22441
9244856	chr16:9244856:G:A	5.19505e-08	-1.49835e-10	-1.26631
9245569	chr16:9245569:A:G	1.04385e-08	-1.59777	-1.27333
9245593	chr16:9245593:G:A	5.19472e-08	-1.49835e-10	-1.26637
9246135	chr16:9246135:C:T	1.10387e-08	-1.54078	-1.27441
9246310	chr16:9246310:C:CCG	5.32856e-08	-1.49835e-10	-1.24094
9246319	chr16:9246319:GC:G	2.99545e-07	-1.49835e-10	0.485663
9246438	chr16:9246438:C:T	1.03484e-08	-1.60843	-1.27134
9246481	chr16:9246481:T:C	5.50336e-08	-1.49835e-10	-1.20866
9246750	chr16:9246750:C:T	9.76036e-08	-0.635687	-2.9698e-10
9246927	chr16:9246927:T:C	1.07055e-08	-1.57302	-1.27283
9247164	chr16:9247164:T:C	6.73649e-08	-1.49835e-10	-1.00648
9247195	chr16:9247195:G:A	5.14751e-08	-1.49835e-10	-1.2755
9247239	chr16:9247239:G:A	1.13406e-08	-1.52114	-1.26707
9247359	chr16:9247359:A:G	5.17792e-08	-1.49835e-10	-1.26961
9247417	chr16:9247417:T:C	4.17356e-08	-1.48525	-2.9698e-10
9247555	chr16:9247555:T:G	5.46161e-08	-1.49835e-10	-1.21627
9247693	chr16:9247693:C:G	5.15626e-08	-1.49835e-10	-1.27381
9248127	chr16:9248127:C:T	5.61681e-08	-1.49835e-10	-1.18825
9248128	chr16:9248128:A:G	5.16026e-08	-1.49835e-10	-1.27303
9248390	chr16:9248390:T:C	1.34981e-08	-1.56401	-1.05004
9248423	chr16:9248423:C:G	1.11575e-08	-1.53538	-1.26911
9248496	chr16:9248496:G:T	2.30235e-08	-1.68261	-0.39748
9248856	chr16:9248856:G:A	1.12368e-08	-1.52869	-1.26872
9248981	chr16:9248981:A:G	8.85441e-08	-1.53347	0.800369
9249137	chr16:9249137:A:G	3.38704e-08	-1.69406	-2.9698e-10
9249282	chr16:9249282:A:C	5.23214e-08	-1.49835e-10	-1.2592
9249490	chr16:9249490:G:A	1.77784e-08	-1.66604	-0.672579
9249510	chr16:9249510:G:A	1.31616e-08	-1.7044	-0.934896
9249803	chr16:9249803:A:G	5.14006e-08	-1.49835e-10	-1.27695
9249910	chr16:9249910:G:A	1.09677e-08	-1.56466	-1.25699
9249920	chr16:9249920:A:G	5.60724e-08	-1.49835e-10	-1.18996
9250194	chr16:9250194:A:G	1.00958e-07	-0.601894	-2.9698e-10
9250199	chr16:9250199:C:T	5.15266e-08	-1.49835e-10	-1.2745
9250262	chr16:9250262:A:G	5.13985e-08	-1.49835e-10	-1.27699
9250539	chr16:9250539:A:C	1.18266e-08	-1.48779	-1.25846
9250622	chr16:9250622:A:T	1.04361e-08	-1.60287	-1.26847
9250781	chr16:9250781:AAAAC:A	1.78372e-08	-1.63026	-0.705058
9250829	chr16:9250829:TATCTATCTATCTATCTATCTATCC:T	1.00631e-08	-1.70266	-1.20507
9250921	chr16:9250921:T:A	1.0606e-08	-1.58052	-1.27466
9251964	chr16:9251964:A:G	9.61683e-09	-1.69536	-1.25772
9252101	chr16:9252101:A:G	5.34335e-08	-1.49835e-10	-1.23816
9252368	chr16:9252368:C:T	5.15829e-08	-1.49835e-10	-1.27341
9252416	chr16:9252416:C:G	9.72748e-09	-1.66514	-1.2765
9252889	chr16:9252889:T:G	6.89673e-08	-1.49835e-10	-0.982968
9252930	chr16:9252930:G:A	9.47709e-09	-1.70248	-1.26524
9253051	chr16:9253051:G:A	3.44807e-08	-1.6762	-2.9698e-10
9253271	chr16:9253271:T:C	9.65877e-09	-1.67746	-1.27128
9253326	chr16:9253326:C:G	5.14844e-08	-1.49835e-10	-1.27532
9253628	chr16:9253628:T:C	9.52887e-09	-1.69172	-1.27056
9254007	chr16:9254007:G:C	1.02163e-08	-1.63732	-1.25529
9254032	chr16:9254032:G:T	3.33427e-08	-1.70976	-2.9698e-10
9254065	chr16:9254065:CTTG:C	9.71323e-09	-1.68629	-1.25682
9254264	chr16:9254264:A:G	3.55541e-08	-0.395602	-1.24995
9254898	chr16:9254898:C:T	9.70376e-09	-1.66763	-1.27646
9255108	chr16:9255108:C:A	7.42995e-08	-0.908497	-2.9698e-10
9255397	chr16:9255397:C:A	1.95674e-08	-1.56187	-0.680862
9255422	chr16:9255422:T:C	1.06559e-08	-1.68155	-1.16893
9256812	chr16:9256812:C:T	5.2583e-08	-1.49835e-10	-1.25421
9257188	chr16:9257188:T:C	1.0097e-08	-1.63324	-1.27113
9257235	chr16:9257235:G:C	3.37015e-08	-1.69906	-2.9698e-10
9257298	chr16:9257298:G:A	6.12098e-08	-1.49835e-10	-1.10229
9257401	chr16:9257401:T:G	3.0708e-08	-0.574385	-1.21769
9257454	chr16:9257454:T:C	9.98889e-09	-1.64183	-1.2733
9257517	chr16:9257517:T:A	7.09005e-08	-1.49835e-10	-0.955323
9257647	chr16:9257647:T:C	5.21123e-08	-1.49835e-10	-1.2632
9258287	chr16:9258287:C:T	1.00283e-08	-1.64423	-1.26696
9258374	chr16:9258374:G:A	5.83639e-08	-1.49835e-10	-1.1499
9258558	chr16:9258558:CTG:C	6.41785e-08	-1.49835e-10	-1.05493
9258671	chr16:9258671:A:G	4.18009e-08	-0.348895	-1.13479
9258687	chr16:9258687:T:C	9.62466e-09	-1.67567	-1.2766
9258861	chr16:9258861:C:T	5.19655e-08	-1.49835e-10	-1.26602
9259189	chr16:9259189:T:C	9.76654e-09	-1.66638	-1.27126
9259488	chr16:9259488:T:C	5.15198e-08	-1.49835e-10	-1.27463
9260030	chr16:9260030:C:T	6.1987e-07	-1.49835e-10	1.21291
9260647	chr16:9260647:G:T	3.93407e-08	-0.271236	-1.27311
9260747	chr16:9260747:C:T	4.18438e-08	-0.301476	-1.18118
9260775	chr16:9260775:G:T	1.90822e-08	-1.20615	-1.06169
9260893	chr16:9260893:A:G	3.46689e-08	-1.67076	-2.9698e-10
9260899	chr16:9260899:C:T	9.3378e-09	-1.70619	-1.27634
9261054	chr16:9261054:G:A	1.33386e-08	-1.69989	-0.926044
9261116	chr16:9261116:G:T	3.97166e-08	-0.257833	-1.277
9261291	chr16:9261291:G:A	5.64097e-08	-1.18396	-2.9698e-10
9261706	chr16:9261706:A:G	6.43862e-08	-1.49835e-10	-1.0517
9261916	chr16:9261916:T:A	9.62492e-09	-1.67635	-1.27589
9262417	chr16:9262417:G:A	5.96526e-08	-1.49835e-10	-1.12806
9262454	chr16:9262454:T:G	9.43508e-09	-1.69802	-1.27415
9262578	chr16:9262578:G:C	5.28135e-08	-1.49835e-10	-1.24983
9262629	chr16:9262629:A:T	5.40843e-08	-1.49835e-10	-1.22606
9262644	chr16:9262644:C:T	3.96093e-08	-1.21402	-0.323518
9263088	chr16:9263088:T:C	3.01372e-08	-0.572123	-1.23872
9263563	chr16:9263563:AC:A	5.72732e-08	-1.49835e-10	-1.16877
9263928	chr16:9263928:G:T	1.06262e-07	-1.11549	0.564799
9264147	chr16:9264147:C:T	5.18025e-08	-1.49835e-10	-1.26916
9264405	chr16:9264405:C:T	5.15511e-08	-1.49835e-10	-1.27403
9264550	chr16:9264550:A:G	5.14339e-08	-1.49835e-10	-1.2763
9264696	chr16:9264696:T:C	5.2761e-08	-1.49835e-10	-1.25083
9264769	chr16:9264769:T:C	5.42133e-08	-1.49835e-10	-1.22367
9265209	chr16:9265209:A:G	6.18097e-08	-1.49835e-10	-1.09254
9265623	chr16:9265623:C:T	7.75358e-08	0.301239	-1.1671
9265819	chr16:9265819:C:T	7.67979e-08	-1.49835e-10	-0.875424
9265886	chr16:9265886:G:A	9.85542e-08	-1.49835e-10	-0.625994
9266252	chr16:9266252:T:A	5.5935e-08	-1.49835e-10	-1.19241
9266582	chr16:9266582:C:T	2.3498e-07	-1.49835e-10	0.242899
9267371	chr16:9267371:C:T	6.16215e-08	-1.49835e-10	-1.09559
9267563	chr16:9267563:C:T	5.26941e-08	-1.49835e-10	-1.2521
9267826	chr16:9267826:G:A	6.03998e-08	-1.49835e-10	-1.11562
9267885	chr16:9267885:G:T	1.24654e-08	-1.57857	-1.11507
9267991	chr16:9267991:T:A	5.17415e-08	-1.49835e-10	-1.27034
9268301	chr16:9268301:G:A	6.25215e-08	-1.49835e-10	-1.08109
9268354	chr16:9268354:C:T	5.33444e-08	-1.49835e-10	-1.23983
9268359	chr16:9268359:T:C	6.09213e-08	-1.49835e-10	-1.10702
9268853	chr16:9268853:C:G	5.85324e-08	-1.49835e-10	-1.14702
9268886	chr16:9268886:A:G	5.51631e-08	0.0102967	-1.2166
9269089	chr16:9269089:T:C	5.78893e-08	-1.49835e-10	-1.15807
9269832	chr16:9269832:A:T	9.60007e-09	-1.69149	-1.26334
9270165	chr16:9270165:A:G	1.74587e-07	-1.49835e-10	-0.0541798
9270371	chr16:9270371:A:T	5.71836e-08	-1.49835e-10	-1.17033
9270461	chr16:9270461:C:T	6.56171e-08	-1.49835e-10	-1.03277
9270619	chr16:9270619:A:G	3.60036e-08	-1.63298	-2.9698e-10
9270726	chr16:9270726:A:G	1.28705e-08	-1.42777	-1.23389
9270758	chr16:9270758:A:C	6.46618e-08	-1.49835e-10	-1.04743
9270803	chr16:9270803:G:A	1.98593e-08	-0.965242	-1.26269
9270804	chr16:9270804:G:T	5.19007e-08	-1.49835e-10	-1.26727
9270900	chr16:9270900:C:G	5.25716e-08	-1.49835e-10	-1.25443
9271258	chr16:9271258:A:G	5.82661e-08	-1.49835e-10	-1.15158
9271337	chr16:9271337:A:C	5.21261e-08	-1.49835e-10	-1.26294
9271343	chr16:9271343:T:G	1.35575e-08	-1.33279	-1.27687
9271447	chr16:9271447:A:C	6.94689e-07	1.32686	-2.9698e-10
9271640	chr16:9271640:C:T	6.12324e-08	-1.49835e-10	-1.10192
9272230	chr16:9272230:A:T	5.8201e-08	-1.49835e-10	-1.1527
9272502	chr16:9272502:A:G	3.88659e-08	-0.315646	-1.24084
9272944	chr16:9272944:T:C	4.88887e-08	-0.0501092	-1.27695
9273255	chr16:9273255:C:G	5.89759e-08	-1.49835e-10	-1.13947
9273308	chr16:9273308:C:T	5.62811e-08	-1.49835e-10	-1.18624
9273408	chr16:9273408:C:T	5.77576e-08	0.106642	-1.26699
9273508	chr16:9273508:T:C	5.52987e-08	-1.49835e-10	-1.20385
9273645	chr16:9273645:C:T	8.25539e-08	0.451683	-1.25483
9273758	chr16:9273758:G:A	4.49612e-08	-0.195308	-1.21549
9274132	chr16:9274132:T:A	5.53428e-07	-1.49835e-10	1.09953
9274270	chr16:9274270:A:C	1.43875e-08	-1.45487	-1.09537
9274385	chr16:9274385:C:T	8.97475e-08	0.539285	-1.25889
9274537	chr16:9274537:C:T	9.97187e-09	-1.65437	-1.26246
9274623	chr16:9274623:G:T	6.27658e-08	-1.49835e-10	-1.07719
9274783	chr16:9274783:C:T	7.43923e-08	0.356957	-1.26421
9274839	chr16:9274839:C:T	7.85898e-08	0.390933	-1.24329
9275209	chr16:9275209:A:G	5.3399e-08	-1.49835e-10	-1.23881
9275323	chr16:9275323:A:G	5.45879e-08	-1.49835e-10	-1.21679
9275386	chr16:9275386:C:G	1.07779e-07	0.693128	-1.22965
9275437	chr16:9275437:C:T	9.41966e-08	0.596222	-1.26744
9275549	chr16:9275549:C:T	7.50108e-08	-1.49835e-10	-0.898969
9275783	chr16:9275783:C:T	6.52877e-08	-1.49835e-10	-1.0378
9275921	chr16:9275921:C:T	6.85472e-08	-1.49835e-10	-0.989078
9276292	chr16:9276292:C:G	9.19997e-08	-1.49835e-10	-0.694816
9276381	chr16:9276381:G:C	1.04139e-07	-1.49835e-10	-0.570878
9276385	chr16:9276385:C:G	3.07525e-06	-1.49835e-10	2.81454
9276726	chr16:9276726:T:C	6.27555e-08	-1.49835e-10	-1.07736
9276833	chr16:9276833:A:C	1.25108e-08	-1.70999	-0.980019
9276864	chr16:9276864:A:AG	3.86289e-08	-1.6978	0.135199
9277171	chr16:9277171:T:C	8.57583e-08	-1.49835e-10	-0.765069
9277353	chr16:9277353:G:A	5.85393e-08	0.0584935	-1.2054
9277729	chr16:9277729:A:T	7.66168e-08	0.395929	-1.27371
9277791	chr16:9277791:C:T	1.97389e-07	0.0685773	-2.9698e-10
9278152	chr16:9278152:T:C	4.00716e-08	-1.52593	-2.9698e-10
9278535	chr16:9278535:G:T	2.85565e-07	1.65619	-1.21832
9278798	chr16:9278798:C:G	8.20412e-08	-1.49835e-10	-0.809379
9278807	chr16:9278807:G:C	1.26641e-08	-1.52746	-1.15037
9278858	chr16:9278858:T:C	6.5875e-08	-1.49835e-10	-1.02884
9279310	chr16:9279310:T:C	7.15544e-08	0.326658	-1.2728
9279923	chr16:9279923:C:T	7.62915e-08	-1.49835e-10	-0.882039
9280510	chr16:9280510:A:C	7.6873e-08	0.399633	-1.27408
9280516	chr16:9280516:A:G	6.43485e-08	-1.49835e-10	-1.05229
9281235	chr16:9281235:A:C	6.83304e-08	-1.49835e-10	-0.992247
9281463	chr16:9281463:G:A	1.83746e-08	-1.19264	-1.11299
9281464	chr16:9281464:G:C	1.83622e-08	-1.19332	-1.11299
9281651	chr16:9281651:C:G	9.14203e-08	-0.701134	-2.9698e-10
9281769	chr16:9281769:C:T	3.42965e-08	-1.68156	-2.9698e-10
9281839	chr16:9281839:G:A	8.05875e-08	-1.49835e-10	-0.827258
9282056	chr16:9282056:A:G	4.82167e-08	-0.0889377	-1.25196
9282330	chr16:9282330:T:C	5.24374e-08	-1.49835e-10	-1.25698
9282353	chr16:9282353:C:T	3.54201e-08	-1.64932	-2.9698e-10
9283775	chr16:9283775:G:A	4.93888e-08	-0.0451307	-1.27175
9283799	chr16:9283799:T:C	6.32524e-08	-1.49835e-10	-1.06947
9284099	chr16:9284099:C:T	6.41703e-08	-1.49835e-10	-1.05506
9284278	chr16:9284278:G:A	5.08352e-08	-0.0359556	-1.25206
9284336	chr16:9284336:C:T	6.1028e-08	-1.49835e-10	-1.10527
9284350	chr16:9284350:A:G	7.22249e-08	-1.49835e-10	-0.936817
9285254	chr16:9285254:A:T	5.2082e-08	-1.49835e-10	-1.26378
9285374	chr16:9285374:A:T	5.20131e-08	-1.49835e-10	-1.26511
9285585	chr16:9285585:TTTTAGGG:T	5.4978e-08	-1.49835e-10	-1.20967
9285598	chr16:9285598:G:C	5.44421e-08	-1.49835e-10	-1.21946
9285630	chr16:9285630:A:G	9.79885e-08	-1.49835e-10	-0.631751
9285913	chr16:9285913:G:A	5.70486e-08	-1.49835e-10	-1.1727
9285936	chr16:9285936:A:G	5.83382e-08	-1.49835e-10	-1.15034
9286152	chr16:9286152:T:A	4.16677e-08	-1.48688	-2.9698e-10
9286851	chr16:9286851:C:T	3.78672e-08	-0.562909	-1.01961
9287020	chr16:9287020:C:G	6.56283e-08	-1.49835e-10	-1.03259
9287296	chr16:9287296:G:A	1.38307e-08	-1.70302	-0.886684
9287387	chr16:9287387:G:T	3.30026e-08	-0.455844	-1.26417
9287438	chr16:9287438:G:A	1.77851e-07	-1.49835e-10	-0.0356577
9287692	chr16:9287692:T:TA	6.70654e-08	-1.49835e-10	-1.01093
9287914	chr16:9287914:C:G	3.08063e-08	-0.526154	-1.26273
9287915	chr16:9287915:C:T	5.45627e-08	-1.49835e-10	-1.21725
9288098	chr16:9288098:G:C	1.23975e-07	-0.143689	-0.252833
9288159	chr16:9288159:T:C	1.02274e-07	-1.49835e-10	-0.588942
9288396	chr16:9288396:T:G	1.51555e-08	-1.56985	-0.928389
9288447	chr16:9288447:T:G	1.06164e-07	-0.287038	-0.264573
9288455	chr16:9288455:A:T	4.32515e-08	-1.44957	-2.9698e-10
9288719	chr16:9288719:G:T	6.02721e-08	-1.49835e-10	-1.11773
9288872	chr16:9288872:C:G	5.82866e-08	-1.49835e-10	-1.15123
9288892	chr16:9288892:A:G	5.26093e-08	-1.49835e-10	-1.25371
9289318	chr16:9289318:A:G	1.39103e-08	-1.6118	-0.972175
9289920	chr16:9289920:A:C	3.94607e-08	-1.359	-0.182294
9290415	chr16:9290415:G:A	3.93812e-08	-1.3408	-0.202514
9290433	chr16:9290433:C:T	2.95098e-08	-0.568213	-1.26367
9290705	chr16:9290705:C:T	4.07548e-08	-1.33655	-0.172476
9290934	chr16:9290934:G:A	3.17398e-08	-0.495162	-1.26387
9291226	chr16:9291226:C:T	3.54866e-08	-1.57377	-0.0736725
9291922	chr16:9291922:C:G	4.60541e-08	-1.26706	-0.119729
9291936	chr16:9291936:G:A	1.46505e-08	-1.67332	-0.858804
9292061	chr16:9292061:G:A	4.60172e-08	-1.60487	0.217283
9292076	chr16:9292076:T:C	5.11795e-08	-1.19055	-0.0907086
9292157	chr16:9292157:A:G	3.22219e-08	-0.468746	-1.27521
9292439	chr16:9292439:C:G	2.99276e-08	-1.33364	-0.48418
9292899	chr16:9292899:C:T	4.59734e-08	-1.35264	-0.0358999
9293410	chr16:9293410:G:A	5.38631e-08	-1.49835e-10	-1.23015
9293485	chr16:9293485:A:G	6.83339e-08	-1.49835e-10	-0.992196
9293591	chr16:9293591:A:T	1.35886e-08	-1.58942	-1.01795
9294594	chr16:9294594:T:G	2.27063e-08	-1.55091	-0.543052
9294635	chr16:9294635:C:T	3.37592e-08	-1.66871	-0.0286377
9294801	chr16:9294801:A:C	5.72605e-08	-1.49835e-10	-1.16899
9295008	chr16:9295008:C:T	2.70682e-08	-0.680751	-1.23749
9295154	chr16:9295154:G:T	5.27925e-08	-1.49835e-10	-1.25023
9295291	chr16:9295291:G:T	2.42314e-08	-1.51577	-0.513184
9295542	chr16:9295542:G:C	5.2337e-08	-1.49835e-10	-1.2589
9295633	chr16:9295633:C:G	1.15016e-07	-1.49835e-10	-0.471532
9296039	chr16:9296039:A:G	4.82117e-08	-0.173506	-1.16749
9296130	chr16:9296130:A:G	5.92102e-08	-1.49835e-10	-1.13551
9296227	chr16:9296227:A:C	1.05281e-07	-1.49835e-10	-0.55997
9296438	chr16:9296438:G:T	6.23753e-08	-1.49835e-10	-1.08343
9296565	chr16:9296565:T:G	3.71716e-08	-1.52696	-0.0740942
9296595	chr16:9296595:T:G	6.11055e-08	-1.49835e-10	-1.104
9296795	chr16:9296795:T:G	5.51812e-08	-0.000329546	-1.20565
9296836	chr16:9296836:A:AG	2.66002e-08	-1.45758	-0.4781
9297001	chr16:9297001:T:A	1.51862e-07	-1.49835e-10	-0.193628
9297011	chr16:9297011:G:A	5.9859e-08	-1.49835e-10	-1.12461
9297403	chr16:9297403:T:G	1.57781e-08	-1.58165	-0.876334
9297622	chr16:9297622:C:G	6.83182e-08	-1.49835e-10	-0.992425
9298002	chr16:9298002:A:G	1.0826e-07	-1.49835e-10	-0.532067
9298166	chr16:9298166:G:A	3.16522e-08	-1.39433	-0.367466
9298708	chr16:9298708:C:T	3.08007e-08	-1.39801	-0.391051
9298771	chr16:9298771:A:T	6.07175e-08	-1.49835e-10	-1.11037
9299016	chr16:9299016:C:G	9.89415e-08	-1.49835e-10	-0.622072
9299201	chr16:9299201:G:C	5.27851e-08	-1.49835e-10	-1.25037
9299637	chr16:9299637:A:G	6.53771e-08	-1.49835e-10	-1.03643
9300102	chr16:9300102:A:G	3.5038e-08	-1.66017	-2.9698e-10
9300193	chr16:9300193:C:T	1.47102e-08	-1.26881	-1.25925
9300201	chr16:9300201:G:C	2.54014e-08	-1.44841	-0.533384
9300355	chr16:9300355:G:C	2.83728e-08	-1.40271	-0.468459
9300529	chr16:9300529:C:G	6.2663e-08	-1.49835e-10	-1.07883
9300566	chr16:9300566:T:C	1.03871e-07	-0.573447	-2.9698e-10
9300877	chr16:9300877:G:A	2.31634e-08	-1.40876	-0.665265
9300951	chr16:9300951:G:A	5.38565e-08	-1.49835e-10	-1.23028
9301457	chr16:9301457:A:C	5.23475e-08	-1.49835e-10	-1.2587
9301482	chr16:9301482:T:C	1.64472e-08	-1.41871	-0.997734
9301788	chr16:9301788:C:T	9.90251e-08	-1.49835e-10	-0.621228
9301975	chr16:9301975:G:T	5.24642e-08	-1.49835e-10	-1.25647
9302030	chr16:9302030:C:T	1.31696e-08	-1.65875	-0.979941
9302068	chr16:9302068:C:A	4.9793e-06	3.29644	-2.9698e-10
9302242	chr16:9302242:G:A	9.59683e-08	-1.49835e-10	-0.652584
9302261	chr16:9302261:G:T	1.24574e-07	-1.49835e-10	-0.391699
9302321	chr16:9302321:T:C	5.49185e-08	-1.21075	-2.9698e-10
9302975	chr16:9302975:A:G	5.30758e-08	-1.28828	0.0433956
9302988	chr16:9302988:C:A	5.18201e-08	-1.49835e-10	-1.26882
9303183	chr16:9303183:C:G	1.01547e-08	-1.69859	-1.20008
9303221	chr16:9303221:A:G	6.19221e-08	-1.49835e-10	-1.09072
9303338	chr16:9303338:A:C	5.4625e-08	-1.49835e-10	-1.21611
9303387	chr16:9303387:G:A	5.55538e-08	-1.49835e-10	-1.19925
9303737	chr16:9303737:C:T	9.82387e-08	-1.49835e-10	-0.629201
9304727	chr16:9304727:A:G	5.22252e-08	-1.49835e-10	-1.26104
9304954	chr16:9304954:G:C	5.23222e-08	-1.49835e-10	-1.25918
9305005	chr16:9305005:C:T	5.64427e-08	-1.49835e-10	-1.18338
9305253	chr16:9305253:T:TG	7.32926e-08	-0.922141	-2.9698e-10
9305396	chr16:9305396:G:A	2.03235e-08	-1.08272	-1.12211
9305446	chr16:9305446:A:G	9.87756e-08	-1.49835e-10	-0.623751
9305488	chr16:9305488:C:A	5.14577e-08	-1.49835e-10	-1.27584
9305492	chr16:9305492:G:A	2.05482e-08	-1.07704	-1.11679
9305532	chr16:9305532:C:G	5.21066e-08	-1.49835e-10	-1.26331
9305652	chr16:9305652:C:T	5.75493e-08	-1.4797	0.315737
9305854	chr16:9305854:C:T	1.07683e-08	-1.70006	-1.13994
9305939	chr16:9305939:G:A	1.79708e-08	-1.70999	-0.61786
9305982	chr16:9305982:C:G	3.92039e-07	-1.49835e-10	0.754761
9306069	chr16:9306069:G:T	2.15008e-07	-1.49835e-10	0.154074
9306092	chr16:9306092:T:C	5.26961e-08	-1.49835e-10	-1.25206
9306516	chr16:9306516:T:C	5.23762e-08	-1.49835e-10	-1.25815
9306648	chr16:9306648:A:G	5.50418e-08	-1.49835e-10	-1.20851
9306825	chr16:9306825:A:G	2.14859e-08	-1.04392	-1.10529
9307111	chr16:9307111:A:G	5.47114e-08	-1.49835e-10	-1.21453
9307138	chr16:9307138:T:C	6.2195e-08	-1.49835e-10	-1.08633
9307150	chr16:9307150:G:GC	1.04388e-08	-1.61802	-1.25305
9307195	chr16:9307195:A:C	3.35725e-08	-1.70289	-2.9698e-10
9307229	chr16:9307229:A:G	1.79373e-08	-1.52646	-0.80326
9307279	chr16:9307279:A:G	1.03294e-07	-1.49835e-10	-0.579026
9307365	chr16:9307365:C:G	5.26326e-08	-1.49835e-10	-1.25327
9307415	chr16:9307415:G:A	3.45867e-07	0.629454	-2.9698e-10
9307611	chr16:9307611:A:G	1.06109e-08	-1.69847	-1.15625
9307815	chr16:9307815:C:T	2.64969e-08	-0.664085	-1.27549
9308043	chr16:9308043:A:G	1.35732e-08	-1.70245	-0.906047
9308061	chr16:9308061:T:C	2.81691e-07	-1.49835e-10	0.424208
9308110	chr16:9308110:C:A	1.04508e-08	-1.69648	-1.17345
9308122	chr16:9308122:C:T	1.04931e-08	-1.69787	-1.16802
9308222	chr16:9308222:C:T	9.57633e-08	-1.49835e-10	-0.654721
9308226	chr16:9308226:G:A	9.62362e-08	-1.49835e-10	-0.649796
9308325	chr16:9308325:C:T	1.33523e-08	-1.70067	-0.924243
9308356	chr16:9308356:T:C	1.03231e-08	-1.69629	-1.18592
9308361	chr16:9308361:T:A	1.04193e-08	-1.69713	-1.17581
9308666	chr16:9308666:C:T	1.97244e-08	-1.53147	-0.703275
9308754	chr16:9308754:G:A	1.05552e-08	-1.70182	-1.15817
9309191	chr16:9309191:C:T	1.0881e-08	-1.70391	-1.12568
9309225	chr16:9309225:T:G	2.69544e-07	-1.49835e-10	0.380132
9309292	chr16:9309292:C:T	1.779e-08	-1.21064	-1.12733
9309340	chr16:9309340:G:A	3.11777e-07	-1.49835e-10	0.525687
9309482	chr16:9309482:C:T	5.34172e-08	-1.49835e-10	-1.23847
9309629	chr16:9309629:GT:G	9.62315e-08	-1.49835e-10	-0.649844
9309725	chr16:9309725:C:T	1.94556e-08	-1.08688	-1.16159
9309756	chr16:9309756:A:G	1.34928e-08	-1.70553	-0.908917
9309887	chr16:9309887:T:A	9.62783e-08	-1.49835e-10	-0.649358
9309999	chr16:9309999:C:T	1.25466e-08	-1.69987	-0.987283
9310015	chr16:9310015:G:C	9.64546e-08	-1.49835e-10	-0.647528
9310313	chr16:9310313:G:A	2.32821e-07	-1.49835e-10	0.23367
9310344	chr16:9310344:G:A	9.62362e-08	-1.49835e-10	-0.649796
9310552	chr16:9310552:A:G	5.80508e-08	-1.49835e-10	-1.15528
9310777	chr16:9310777:T:A	6.38682e-08	-1.49835e-10	-1.05978
9310809	chr16:9310809:A:G	1.02056e-08	-1.70953	-1.18413
9310862	chr16:9310862:C:G	2.47171e-07	-1.49835e-10	0.29348
9310958	chr16:9310958:G:A	5.38218e-08	-1.49835e-10	-1.23092
9310970	chr16:9310970:A:G	5.24192e-08	-1.49835e-10	-1.25733
9311110	chr16:9311110:GA:G	5.37145e-08	-1.49835e-10	-1.23292
9311343	chr16:9311343:C:G	9.62362e-08	-1.49835e-10	-0.649796
9311599	chr16:9311599:A:G	6.04139e-08	-1.49835e-10	-1.11538
9311649	chr16:9311649:C:G	1.03489e-07	-1.49835e-10	-0.57714
9311944	chr16:9311944:C:T	9.60701e-08	-1.49835e-10	-0.651523
9311977	chr16:9311977:G:A	9.55865e-09	-1.68251	-1.27665
9312028	chr16:9312028:A:G	9.64679e-09	-1.69525	-1.25473
9312063	chr16:9312063:G:A	5.5514e-08	-1.49835e-10	-1.19997
9312144	chr16:9312144:C:G	3.36635e-08	-1.70019	-2.9698e-10
9312483	chr16:9312483:C:T	3.48514e-07	-1.49835e-10	0.637078
9312610	chr16:9312610:A:G	3.49319e-07	-1.49835e-10	0.639384
9312770	chr16:9312770:G:A	1.65039e-07	-0.110422	-2.9698e-10
9312789	chr16:9312789:A:G	5.57722e-08	-1.49835e-10	-1.19533
9313051	chr16:9313051:CTCAACTCAAT:C	5.31541e-08	-1.49835e-10	-1.24341
9313267	chr16:9313267:T:G	1.02073e-08	-1.64376	-1.24974
9313433	chr16:9313433:C:G	5.85708e-08	-1.49835e-10	-1.14637
9313726	chr16:9313726:C:T	8.28285e-08	-1.49835e-10	-0.799828
9313728	chr16:9313728:C:T	1.06561e-07	-1.49835e-10	-0.54788
9313961	chr16:9313961:C:T	2.42197e-08	-1.09778	-0.931649
9314174	chr16:9314174:A:G	9.80299e-08	-1.49835e-10	-0.631329
9314514	chr16:9314514:G:A	1.10075e-08	-1.5434	-1.27462
9314761	chr16:9314761:C:T	9.24604e-08	-1.49835e-10	-0.68982
9314968	chr16:9314968:C:T	5.18194e-08	-1.49835e-10	-1.26884
9314969	chr16:9314969:G:A	9.40486e-08	-1.49835e-10	-0.67279
9315090	chr16:9315090:G:A	9.90352e-08	-1.49835e-10	-0.621126
9315247	chr16:9315247:G:C	1.63666e-08	-1.14801	-1.27335
9315382	chr16:9315382:T:C	7.93457e-07	-1.49835e-10	1.4598
9315453	chr16:9315453:A:G	1.16093e-08	-1.58171	-1.18309
9315502	chr16:9315502:C:T	9.86701e-08	-1.49835e-10	-0.624819
9315608	chr16:9315608:A:G	1.29864e-08	-1.38533	-1.26737
9315668	chr16:9315668:A:G	6.16456e-08	-1.49835e-10	-1.0952
9315789	chr16:9315789:C:G	5.24505e-08	-1.49835e-10	-1.25673
9316524	chr16:9316524:T:G	7.68623e-08	-0.874586	-2.9698e-10
9316537	chr16:9316537:C:G	5.65907e-08	-1.49835e-10	-1.18076
9316776	chr16:9316776:T:G	5.34965e-08	-1.49835e-10	-1.23698
9316809	chr16:9316809:C:T	9.57775e-08	-1.49835e-10	-0.654573
9317059	chr16:9317059:A:C	9.4868e-08	-1.49835e-10	-0.664114
9317066	chr16:9317066:C:T	1.3526e-08	-1.59266	-1.01933
9317174	chr16:9317174:T:G	1.99885e-08	-1.62391	-0.597536
9318336	chr16:9318336:C:T	5.15015e-08	-1.49835e-10	-1.27499
9318357	chr16:9318357:G:A	5.9746e-08	-1.49835e-10	-1.1265
9318368	chr16:9318368:A:G	6.04932e-08	-1.49835e-10	-1.11407
9318410	chr16:9318410:T:C	2.10443e-08	-1.05735	-1.11262
9318539	chr16:9318539:G:C	9.90305e-08	-1.49835e-10	-0.621174
9318716	chr16:9318716:G:C	9.36993e-08	-1.49835e-10	-0.67651
9318947	chr16:9318947:C:T	1.07605e-08	-1.5642	-1.27651
9319284	chr16:9319284:G:A	3.55256e-08	-1.64635	-2.9698e-10
9319353	chr16:9319353:C:G	1.11208e-08	-1.53938	-1.2684
9319430	chr16:9319430:T:C	1.42945e-08	-1.28891	-1.26782
9319461	chr16:9319461:C:T	1.10892e-08	-1.54329	-1.26734
9319473	chr16:9319473:A:C	6.47595e-08	-1.49835e-10	-1.04592
9319668	chr16:9319668:G:A	6.06426e-07	-1.49835e-10	1.19098
9319676	chr16:9319676:A:G	5.41537e-08	-1.49835e-10	-1.22478
9319747	chr16:9319747:G:T	1.48198e-08	-1.66104	-0.859592
9319765	chr16:9319765:C:T	2.19505e-08	-1.29833	-0.829481
9319853	chr16:9319853:C:G	7.69955e-08	-1.49835e-10	-0.872854
9320452	chr16:9320452:C:G	7.60933e-08	-1.49835e-10	-0.884641
9320507	chr16:9320507:A:G	5.4526e-08	-1.49835e-10	-1.21792
9320702	chr16:9320702:G:C	9.50396e-08	-1.49835e-10	-0.662307
9321025	chr16:9321025:T:C	9.66232e-08	-1.49835e-10	-0.645782
9321250	chr16:9321250:C:T	5.28199e-08	-1.49835e-10	-1.24971
9321470	chr16:9321470:G:A	3.30305e-07	-1.49835e-10	0.583416
9321494	chr16:9321494:A:G	1.38114e-08	-1.3162	-1.27491
9321623	chr16:9321623:C:G	5.23223e-08	-1.49835e-10	-1.25918
9321788	chr16:9321788:C:G	5.28438e-08	-1.49835e-10	-1.24926
9321860	chr16:9321860:G:A	5.53022e-08	-1.49835e-10	-1.20379
9321861	chr16:9321861:G:C	5.16184e-08	-1.49835e-10	-1.27272
9321908	chr16:9321908:C:T	1.65405e-08	-1.31817	-1.09262
9322068	chr16:9322068:AGAGGATGG:A	5.55488e-08	-1.49835e-10	-1.19934
9322279	chr16:9322279:G:A	1.43534e-07	-1.49835e-10	-0.250032
9322329	chr16:9322329:A:G	4.09393e-08	-1.50451	-2.9698e-10
9322559	chr16:9322559:A:G	7.4993e-08	-1.49835e-10	-0.899207
9322603	chr16:9322603:A:G	1.29306e-07	-1.49835e-10	-0.354422
9322780	chr16:9322780:T:C	2.17335e-08	-1.56481	-0.572938
9322785	chr16:9322785:C:T	1.54676e-08	-1.32685	-1.15101
9322833	chr16:9322833:C:T	1.53304e-08	-1.28901	-1.19776
9322886	chr16:9322886:A:G	5.6708e-08	-1.49835e-10	-1.17869
9323359	chr16:9323359:C:G	1.61156e-07	-1.49835e-10	-0.134228
9323395	chr16:9323395:C:CT	8.59386e-08	-1.49835e-10	-0.762968
9323523	chr16:9323523:C:T	5.30899e-08	-1.49835e-10	-1.24461
9323563	chr16:9323563:G:A	1.99387e-08	-1.14184	-1.0821
9323638	chr16:9323638:T:C	1.24926e-08	-1.52302	-1.16845
9323727	chr16:9323727:A:G	8.89793e-08	-1.49835e-10	-0.728197
9323742	chr16:9323742:G:A	8.45238e-08	-1.49835e-10	-0.779568
9323888	chr16:9323888:C:G	6.08695e-08	-1.49835e-10	-1.10787
9323924	chr16:9323924:C:T	1.17325e-07	-1.11201	0.660352
9324326	chr16:9324326:A:G	9.81433e-09	-1.70814	-1.22462
9324445	chr16:9324445:C:G	7.53042e-08	-1.49835e-10	-0.895066
9324533	chr16:9324533:G:A	5.17172e-08	-1.49835e-10	-1.27081
9324924	chr16:9324924:C:A	7.18162e-08	-1.49835e-10	-0.942491
9325091	chr16:9325091:C:G	7.25131e-08	-1.49835e-10	-0.932834
9325135	chr16:9325135:A:G	3.33587e-08	-1.70928	-2.9698e-10
9325420	chr16:9325420:A:G	1.10716e-08	-1.56658	-1.24563
9325668	chr16:9325668:G:C	3.43882e-08	-1.67889	-2.9698e-10
9325941	chr16:9325941:T:G	9.39773e-09	-1.70772	-1.26842
9325977	chr16:9325977:T:C	1.2885e-08	-1.43552	-1.22501
9326136	chr16:9326136:A:G	3.59378e-08	-1.63481	-2.9698e-10
9326251	chr16:9326251:A:C	1.63902e-08	-1.70359	-0.716327
9326362	chr16:9326362:C:A	2.13069e-08	-1.70954	-0.448032
9326547	chr16:9326547:G:C	2.32714e-08	-1.5823	-0.487078
9326622	chr16:9326622:G:A	2.2033e-08	-1.7098	-0.41426
9326778	chr16:9326778:T:C	1.03273e-08	-1.69533	-1.18648
9327614	chr16:9327614:G:A	1.7431e-08	-1.70882	-0.649532
9327961	chr16:9327961:A:C	9.03663e-08	-1.49835e-10	-0.71273
9329129	chr16:9329129:C:T	6.04971e-08	-1.4211	0.307098
9329347	chr16:9329347:T:C	1.04779e-08	-1.70977	-1.15755
9329381	chr16:9329381:C:T	5.32134e-08	-1.49835e-10	-1.24229
9329440	chr16:9329440:C:T	5.19628e-08	-1.49835e-10	-1.26607
9330085	chr16:9330085:TCTC:T	1.29511e-08	-1.65499	-1.00043
9330178	chr16:9330178:G:A	2.38527e-07	0.257881	-2.9698e-10
9330204	chr16:9330204:G:A	5.18256e-08	-1.49835e-10	-1.26872
9330317	chr16:9330317:T:C	1.42839e-08	-1.56972	-0.987749
9330588	chr16:9330588:G:C	6.26413e-08	-1.49835e-10	-1.07918
9330830	chr16:9330830:AAAAAG:A	5.48277e-08	-1.49835e-10	-1.21241
9330881	chr16:9330881:C:A	9.70616e-09	-1.70998	-1.23386
9331014	chr16:9331014:T:C	3.37053e-08	-1.69895	-2.9698e-10
9331073	chr16:9331073:A:T	1.42742e-07	-1.49835e-10	-0.255564
9331119	chr16:9331119:T:C	2.20471e-08	-1.70919	-0.414229
9331422	chr16:9331422:C:A	3.42748e-08	-1.68219	-2.9698e-10
9331681	chr16:9331681:G:C	3.34127e-08	-1.70766	-2.9698e-10
9331710	chr16:9331710:A:T	5.30367e-08	-1.49835e-10	-1.24562
9332034	chr16:9332034:C:T	1.87656e-08	-1.0207	-1.26387
9332104	chr16:9332104:C:T	9.34363e-09	-1.70892	-1.27298
9332214	chr16:9332214:C:T	5.34049e-08	-1.49835e-10	-1.2387
9332272	chr16:9332272:C:T	1.53051e-08	-1.6307	-0.857714
9332299	chr16:9332299:G:C	9.68934e-09	-1.7076	-1.23797
9332305	chr16:9332305:A:T	5.00517e-08	-1.30354	-2.9698e-10
9332526	chr16:9332526:A:G	1.06694e-08	-1.68773	-1.16149
9332887	chr16:9332887:G:A	6.43884e-08	-1.49835e-10	-1.05167
9332922	chr16:9332922:A:T	1.15729e-08	-1.70942	-1.05852
9333040	chr16:9333040:C:G	4.22656e-07	-1.49835e-10	0.829958
9333266	chr16:9333266:A:G	1.68132e-07	-0.0918516	-2.9698e-10
9333327	chr16:9333327:A:G	2.31684e-07	-1.49835e-10	0.228774
9333342	chr16:9333342:C:G	1.30723e-08	-1.70976	-0.936348
9334275	chr16:9334275:G:A	5.24251e-08	-1.49835e-10	-1.25722
9334297	chr16:9334297:C:A	3.34449e-08	-1.7067	-2.9698e-10
9334405	chr16:9334405:AC:A	5.90767e-08	-1.49835e-10	-1.13776
9334499	chr16:9334499:C:T	5.31191e-08	-1.49835e-10	-1.24406
9334510	chr16:9334510:G:A	5.31356e-08	-1.49835e-10	-1.24375
9334640	chr16:9334640:C:T	3.53712e-08	-1.6507	-2.9698e-10
9335169	chr16:9335169:T:C	2.12328e-08	-1.7088	-0.452258
9335480	chr16:9335480:G:A	6.45317e-08	-1.49835e-10	-1.04944
9336059	chr16:9336059:A:G	2.25508e-08	-1.70645	-0.394381
9336346	chr16:9336346:A:G	7.32039e-08	-1.49835e-10	-0.923352
9336439	chr16:9336439:A:G	9.48607e-09	-1.69028	-1.2765
9336449	chr16:9336449:A:G	5.6164e-08	-1.49835e-10	-1.18833
9337273	chr16:9337273:C:G	2.63635e-07	-1.49835e-10	0.357963
9337317	chr16:9337317:T:G	4.42483e-08	-1.42679	-2.9698e-10
9337355	chr16:9337355:G:A	5.8275e-08	-1.49835e-10	-1.15143
9337714	chr16:9337714:C:G	7.1025e-08	-1.49835e-10	-0.953569
9337794	chr16:9337794:T:A	2.96526e-07	-1.49835e-10	0.475534
9338148	chr16:9338148:C:T	9.62715e-09	-1.6758	-1.27621
9338246	chr16:9338246:T:C	5.89946e-08	-1.49835e-10	-1.13916
9338397	chr16:9338397:A:G	6.1916e-08	-1.49835e-10	-1.09082
9339325	chr16:9339325:C:T	7.78164e-08	-1.49835e-10	-0.862249
9339462	chr16:9339462:C:T	1.78836e-08	-1.52834	-0.804381
9339556	chr16:9339556:A:G	5.77226e-08	-1.49835e-10	-1.16095
9339600	chr16:9339600:A:G	1.13894e-08	-1.6076	-1.17632
9339612	chr16:9339612:C:G	5.82982e-08	-1.49835e-10	-1.15103
9340162	chr16:9340162:G:C	1.14535e-08	-1.52073	-1.25757
9340320	chr16:9340320:A:AT	5.89945e-08	-1.49835e-10	-1.13916
9340615	chr16:9340615:A:T	2.00757e-08	-1.60051	-0.616584
9340936	chr16:9340936:GC:G	1.25532e-08	-1.4134	-1.27323
9341102	chr16:9341102:G:A	1.64409e-08	-1.52142	-0.895411
9341345	chr16:9341345:G:A	5.92145e-08	-1.49835e-10	-1.13543
9341456	chr16:9341456:T:C	1.47574e-07	-1.49835e-10	-0.222269
9341580	chr16:9341580:CT:C	2.20653e-08	-1.56054	-0.562058
9341625	chr16:9341625:C:T	3.2272e-07	-1.49835e-10	0.560185
9342107	chr16:9342107:T:C	1.73578e-08	-1.70274	-0.659815
9342148	chr16:9342148:G:A	2.01438e-08	-1.61217	-0.601536
9342421	chr16:9342421:A:G	9.60162e-09	-1.68228	-1.27239
9343058	chr16:9343058:T:C	2.16134e-08	-1.50552	-0.637772
9343193	chr16:9343193:G:T	1.38317e-08	-1.59623	-0.993402
9343403	chr16:9343403:T:C	1.47567e-08	-1.70233	-0.822574
9343572	chr16:9343572:A:C	4.37268e-07	-1.49835e-10	0.863945
9343872	chr16:9343872:A:G	3.66154e-08	-1.61613	-2.9698e-10
9343876	chr16:9343876:G:A	3.50612e-08	-1.6595	-2.9698e-10
9343989	chr16:9343989:A:G	7.45365e-08	-1.49835e-10	-0.905312
9344250	chr16:9344250:A:G	1.22478e-08	-1.43619	-1.27506
9344506	chr16:9344506:G:C	1.67157e-08	-1.14619	-1.25406
9344815	chr16:9344815:A:T	5.68971e-08	-1.17536	-2.9698e-10
9344872	chr16:9344872:A:G	5.27807e-08	-1.49835e-10	-1.25046
9345045	chr16:9345045:T:C	7.43758e-08	-1.49835e-10	-0.907471
9345082	chr16:9345082:C:T	5.33842e-08	-1.49835e-10	-1.23909
9345689	chr16:9345689:C:G	1.60001e-07	-1.49835e-10	-0.14142
9346055	chr16:9346055:C:T	5.00496e-08	-1.69043	0.386846
9346318	chr16:9346318:TA:T	1.31802e-08	-1.58567	-1.05222
9346606	chr16:9346606:C:T	1.15007e-07	-1.49835e-10	-0.47161
9347162	chr16:9347162:A:G	5.41694e-08	-1.49835e-10	-1.22448
9347190	chr16:9347190:G:C	3.57104e-07	-1.49835e-10	0.661427
9347329	chr16:9347329:C:G	2.18668e-08	-1.40541	-0.726227
9347361	chr16:9347361:G:A	1.02795e-08	-1.69323	-1.19323
9347436	chr16:9347436:G:C	7.0774e-08	-1.49835e-10	-0.95711
9347855	chr16:9347855:A:G	5.6947e-08	-1.49835e-10	-1.17448
9347896	chr16:9347896:A:G	1.70734e-08	-1.10788	-1.2712
9348740	chr16:9348740:T:C	1.07212e-08	-1.60252	-1.24186
9348944	chr16:9348944:C:G	2.23e-08	-1.32687	-0.785142
9349453	chr16:9349453:G:A	5.02051e-07	-1.49835e-10	1.0021
9349824	chr16:9349824:A:G	1.49759e-07	-1.49835e-10	-0.207577
9349844	chr16:9349844:C:T	5.37593e-08	-1.49835e-10	-1.23209
9350205	chr16:9350205:C:T	7.98248e-08	-1.49835e-10	-0.836767
9350236	chr16:9350236:G:A	1.92053e-08	-1.45491	-0.806501
9350617	chr16:9350617:G:A	5.6153e-08	-1.49835e-10	-1.18852
9350811	chr16:9350811:G:T	9.56527e-09	-1.68955	-1.26891
9350928	chr16:9350928:G:T	1.13258e-08	-1.64097	-1.14855
9350933	chr16:9350933:C:T	7.96587e-08	-1.49835e-10	-0.83885
9351730	chr16:9351730:C:T	1.87849e-08	-1.68522	-0.598321
9352605	chr16:9352605:A:G	1.25512e-08	-1.70996	-0.976821
9352882	chr16:9352882:G:A	1.36496e-08	-1.70638	-0.896513
9353219	chr16:9353219:T:C	1.19202e-08	-1.67321	-1.06515
9354254	chr16:9354254:C:T	1.70407e-08	-1.69119	-0.689809
9354406	chr16:9354406:A:G	7.18629e-08	-1.49835e-10	-0.941841
9354688	chr16:9354688:C:T	1.59273e-08	-1.17412	-1.27444
9354689	chr16:9354689:A:G	5.80042e-07	-1.49835e-10	1.1465
9354695	chr16:9354695:CATAAA:C	6.19339e-08	-1.49835e-10	-1.09053
9354829	chr16:9354829:T:C	3.45554e-08	-1.67404	-2.9698e-10
9355070	chr16:9355070:G:A	3.89679e-08	-1.55386	-2.9698e-10
9355105	chr16:9355105:A:G	1.88328e-07	-1.49835e-10	0.0215849
9355664	chr16:9355664:G:C	6.69656e-08	-1.49835e-10	-1.01242
9356264	chr16:9356264:G:A	1.25974e-08	-1.55305	-1.13006
9356266	chr16:9356266:A:G	1.88772e-08	-1.51909	-0.759561
9357400	chr16:9357400:C:A	2.87973e-08	-1.61673	-0.239593
9357412	chr16:9357412:C:T	5.72751e-08	-1.49835e-10	-1.16873
9357559	chr16:9357559:A:G	1.41082e-07	-1.49835e-10	-0.267261
9357853	chr16:9357853:C:A	6.00016e-08	-1.49835e-10	-1.12223
9358426	chr16:9358426:T:C	5.60195e-08	-1.49835e-10	-1.1909
9358434	chr16:9358434:T:C	1.12917e-07	-1.49835e-10	-0.489952
9358839	chr16:9358839:C:T	5.30042e-08	-1.49835e-10	-1.24623
9358940	chr16:9358940:C:G	1.33554e-07	-1.49835e-10	-0.322092
9359065	chr16:9359065:A:G	6.01391e-08	-1.49835e-10	-1.11994
9359287	chr16:9359287:A:G	6.42666e-08	-0.153216	-0.900346
9359631	chr16:9359631:G:T	4.59814e-08	-1.52461	0.13625
9359660	chr16:9359660:G:A	1.75894e-07	-1.49835e-10	-0.0467195
9359796	chr16:9359796:G:C	7.06826e-08	-1.49835e-10	-0.958402
9360430	chr16:9360430:A:G	2.15361e-07	-1.49835e-10	0.155714
9360588	chr16:9360588:C:T	3.46987e-08	-0.562815	-1.10708
9360601	chr16:9360601:A:G	1.05522e-08	-1.69676	-1.1635
9360727	chr16:9360727:A:T	5.6171e-08	-1.49835e-10	-1.1882
9360729	chr16:9360729:A:G	5.36365e-08	-1.49835e-10	-1.23437
9360871	chr16:9360871:A:G	2.26812e-07	-1.49835e-10	0.207518
9360960	chr16:9360960:T:A	3.16748e-07	-1.49835e-10	0.541505
9361036	chr16:9361036:T:C	2.36217e-07	-1.49835e-10	0.24815
9361068	chr16:9361068:A:T	2.27975e-07	-1.49835e-10	0.212633
9361183	chr16:9361183:C:T	5.4023e-08	-1.49835e-10	-1.22719
9361312	chr16:9361312:G:A	1.24372e-06	-1.49835e-10	1.90926
9361485	chr16:9361485:G:A	2.20572e-07	-1.49835e-10	0.179625
9361920	chr16:9361920:G:A	7.95489e-08	-1.49835e-10	-0.840229
9361965	chr16:9361965:T:C	5.56719e-08	-1.49835e-10	-1.19712
9362290	chr16:9362290:T:C	2.6696e-07	-1.49835e-10	0.370496
9362489	chr16:9362489:T:C	4.24168e-07	0.833528	-2.9698e-10
9362647	chr16:9362647:C:T	7.04384e-07	-1.49835e-10	1.34072
9362968	chr16:9362968:A:G	8.40995e-07	-1.49835e-10	1.51798
9363003	chr16:9363003:G:T	7.2201e-08	-1.49835e-10	-0.937147
9363287	chr16:9363287:C:T	6.56159e-07	-1.49835e-10	1.2698
9363473	chr16:9363473:G:C	5.52592e-08	-1.49835e-10	-1.20457
9363660	chr16:9363660:A:G	5.5463e-08	-1.49835e-10	-1.20088
9363743	chr16:9363743:C:T	1.26413e-08	-1.6996	-0.980024
9363896	chr16:9363896:G:T	5.1434e-08	-1.49835e-10	-1.2763
9363901	chr16:9363901:C:T	5.61971e-08	-1.49835e-10	-1.18774
9363906	chr16:9363906:A:G	5.61971e-08	-1.49835e-10	-1.18774
9364060	chr16:9364060:T:C	6.42005e-08	-1.49835e-10	-1.05459
9364107	chr16:9364107:C:G	1.52856e-06	-1.49835e-10	2.11548
9364283	chr16:9364283:A:C	6.53311e-07	-1.49835e-10	1.26545
9364428	chr16:9364428:A:G	5.14265e-08	-1.49835e-10	-1.27645
9364517	chr16:9364517:A:G	2.02009e-07	-1.49835e-10	0.0917121
9364556	chr16:9364556:G:T	1.38729e-07	-1.49835e-10	-0.284076
9364580	chr16:9364580:G:C	1.52922e-06	-1.49835e-10	2.11591
9364612	chr16:9364612:G:A	1.78339e-07	-1.49835e-10	-0.0329167
9364791	chr16:9364791:A:G	2.02366e-06	-1.49835e-10	2.39606
9365298	chr16:9365298:G:T	6.4463e-07	-1.49835e-10	1.25208
9366329	chr16:9366329:C:T	2.36725e-08	-1.43245	-0.619836
9366732	chr16:9366732:C:T	6.6063e-08	-1.49835e-10	-1.02599
9367125	chr16:9367125:A:G	1.27686e-06	-1.49835e-10	1.93556
9367168	chr16:9367168:A:T	6.75674e-08	-1.49835e-10	-1.00348
9368094	chr16:9368094:T:C	1.25401e-08	-1.70418	-0.98349
9368148	chr16:9368148:C:T	4.57041e-08	-0.456634	-0.93778
9368200	chr16:9368200:C:T	4.04488e-08	-0.301572	-1.21499
9368309	chr16:9368309:A:G	1.27853e-07	-1.49835e-10	-0.365723
9368320	chr16:9368320:A:T	6.10471e-08	-1.49835e-10	-1.10495
9368353	chr16:9368353:T:C	3.03623e-08	-0.531745	-1.27165
9368604	chr16:9368604:T:C	6.97269e-08	-1.49835e-10	-0.972015
9368678	chr16:9368678:A:G	1.95813e-07	-1.49835e-10	0.0605587
9368756	chr16:9368756:A:G	7.91947e-08	-1.49835e-10	-0.844691
9368782	chr16:9368782:TCA:T	1.93417e-07	-1.49835e-10	0.0482458
9368952	chr16:9368952:A:G	5.34248e-08	-1.49835e-10	-1.23833
9369099	chr16:9369099:A:G	3.48707e-08	-0.396277	-1.26868
9369270	chr16:9369270:T:TC	6.3824e-08	-1.49835e-10	-1.06047
9369394	chr16:9369394:G:A	2.50246e-07	-1.49835e-10	0.305843
9369515	chr16:9369515:G:A	1.67942e-07	-1.49835e-10	-0.0929824
9369530	chr16:9369530:T:C	4.34207e-08	-0.666546	-0.779119
9369960	chr16:9369960:T:A	1.97664e-07	-1.49835e-10	0.0699665
9370130	chr16:9370130:C:G	8.73253e-08	-1.49835e-10	-0.74696
9370542	chr16:9370542:A:G	1.61075e-07	-1.49835e-10	-0.134729
9370619	chr16:9370619:G:C	2.91896e-08	-0.620036	-1.22275
9370881	chr16:9370881:C:T	1.58994e-07	-1.49835e-10	-0.147733
9371113	chr16:9371113:C:T	3.00404e-08	-0.637108	-1.17695
9371175	chr16:9371175:A:G	4.85724e-08	-1.33354	-2.9698e-10
9371459	chr16:9371459:A:G	1.62005e-07	-1.49835e-10	-0.128974
9371511	chr16:9371511:G:A	7.43742e-08	-1.49835e-10	-0.907492
9371525	chr16:9371525:G:A	1.20641e-08	-1.58419	-1.14217
9371573	chr16:9371573:A:G	1.25394e-08	-1.59856	-1.08916
9371594	chr16:9371594:GA:G	1.49755e-07	-1.49835e-10	-0.207602
9371953	chr16:9371953:T:G	1.31375e-08	-1.59851	-1.04262
9372305	chr16:9372305:C:T	1.20543e-08	-1.60233	-1.12484
9372495	chr16:9372495:C:T	6.02243e-08	-1.49835e-10	-1.11853
9372575	chr16:9372575:C:T	1.22959e-08	-1.70928	-0.998057
9372633	chr16:9372633:G:A	1.17412e-08	-1.63693	-1.11657
9373139	chr16:9373139:G:C	1.22541e-07	-1.49835e-10	-0.408157
9373477	chr16:9373477:A:G	5.31333e-08	-1.49835e-10	-1.2438
9374297	chr16:9374297:T:C	2.24308e-08	-1.3985	-0.707669
9375368	chr16:9375368:C:G	2.13837e-08	-0.947419	-1.20655
9375392	chr16:9375392:A:G	2.22004e-07	-1.49835e-10	0.186092
9375435	chr16:9375435:G:A	6.03023e-08	-1.49835e-10	-1.11723
9375895	chr16:9375895:T:C	1.83826e-08	-1.03085	-1.27435
9376050	chr16:9376050:T:A	9.54627e-09	-1.69153	-1.26892
9376054	chr16:9376054:G:A	5.85344e-08	-1.49835e-10	-1.14699
9376074	chr16:9376074:T:C	2.61263e-08	-1.64468	-0.30898
9376763	chr16:9376763:T:C	1.19801e-08	-1.53524	-1.19812
9377030	chr16:9377030:A:C	1.46719e-08	-1.4288	-1.10186
9377587	chr16:9377587:G:A	1.29003e-07	-1.49835e-10	-0.356768
9377897	chr16:9377897:T:C	2.77751e-08	-1.31991	-0.572554
9378667	chr16:9378667:T:C	1.10285e-07	-1.49835e-10	-0.513531
9378847	chr16:9378847:G:A	5.42895e-08	-1.49835e-10	-1.22227
9378956	chr16:9378956:A:G	2.38456e-08	-1.70761	-0.337393
9379171	chr16:9379171:A:G	2.35926e-08	-0.818447	-1.23722
9379464	chr16:9379464:A:G	2.15666e-08	-0.885945	-1.25951
9379553	chr16:9379553:A:C	7.07488e-08	-1.49835e-10	-0.957466
9380199	chr16:9380199:A:G	2.1469e-08	-1.19263	-0.957364
9380546	chr16:9380546:A:G	5.25806e-08	-1.49835e-10	-1.25425
9380565	chr16:9380565:C:G	5.951e-08	-1.49835e-10	-1.13046
9380680	chr16:9380680:C:T	1.53818e-08	-1.54803	-0.935391
9380692	chr16:9380692:T:G	1.29222e-08	-1.62248	-1.03517
9381075	chr16:9381075:A:G	5.65329e-08	-1.49835e-10	-1.18178
9381910	chr16:9381910:C:T	2.61925e-08	-1.46996	-0.481172
9382362	chr16:9382362:A:C	9.67327e-09	-1.70917	-1.23806
9382475	chr16:9382475:A:G	9.83326e-09	-1.65405	-1.27678
9382483	chr16:9382483:A:G	1.36491e-07	-1.49835e-10	-0.30034
9382488	chr16:9382488:G:C	9.85016e-09	-1.70972	-1.2194
9382766	chr16:9382766:C:CT	5.5681e-08	-1.49835e-10	-1.19696
9382853	chr16:9382853:G:T	1.84405e-08	-1.20411	-1.09794
9382944	chr16:9382944:G:T	5.14223e-08	-1.49835e-10	-1.27653
9383166	chr16:9383166:C:G	1.99553e-07	-1.49835e-10	0.0794804
9383320	chr16:9383320:G:T	8.95001e-08	-1.30154	0.579182
9383476	chr16:9383476:T:C	1.24398e-07	-0.393119	-2.9698e-10
9383482	chr16:9383482:G:A	1.60316e-08	-1.43855	-1.0035
9383590	chr16:9383590:A:G	1.10917e-08	-1.54664	-1.26377
9383906	chr16:9383906:G:C	1.00182e-08	-1.7051	-1.20709
9384159	chr16:9384159:A:G	8.37475e-08	-0.788795	-2.9698e-10
9384364	chr16:9384364:T:C	2.32132e-07	-1.49835e-10	0.230704
9384520	chr16:9384520:T:C	3.77596e-08	-1.58536	-2.9698e-10
9384521	chr16:9384521:C:G	1.08651e-08	-1.66712	-1.16392
9385287	chr16:9385287:C:T	7.67104e-07	-1.49835e-10	1.42602
9385414	chr16:9385414:T:C	5.53131e-08	-1.49835e-10	-1.20359
9385531	chr16:9385531:A:G	5.14005e-08	-1.49835e-10	-1.27695
9385668	chr16:9385668:G:A	7.07081e-08	-1.49835e-10	-0.958041
9386109	chr16:9386109:A:G	6.05073e-08	-0.692143	-0.421694
9386516	chr16:9386516:T:A	2.79992e-07	-1.49835e-10	0.418159
9386764	chr16:9386764:C:T	5.50084e-08	-1.49835e-10	-1.20912
9386811	chr16:9386811:C:T	1.29692e-07	-1.49835e-10	-0.351442
9386842	chr16:9386842:G:A	6.07609e-08	-1.49835e-10	-1.10965
9387003	chr16:9387003:AC:A	3.10545e-07	-1.49835e-10	0.521727
9387084	chr16:9387084:AG:A	1.47872e-08	-1.67618	-0.846652
9387094	chr16:9387094:C:G	2.04874e-07	-1.49835e-10	0.105793
9387179	chr16:9387179:T:C	3.24275e-08	-0.467521	-1.27007
9387356	chr16:9387356:G:A	5.35198e-08	-1.49835e-10	-1.23655
9387586	chr16:9387586:T:C	5.79754e-08	-1.49835e-10	-1.15658
9387851	chr16:9387851:G:A	8.11306e-08	-0.850899	0.030359
9387931	chr16:9387931:A:C	5.68354e-08	-1.49835e-10	-1.17644
9388025	chr16:9388025:G:A	5.63176e-08	-1.49835e-10	-1.18559
9388056	chr16:9388056:T:G	5.47107e-08	-1.49835e-10	-1.21454
9388253	chr16:9388253:C:T	5.14967e-08	-1.49835e-10	-1.27508
9388261	chr16:9388261:C:G	9.30503e-08	-1.69037	1.00691
9388472	chr16:9388472:C:T	6.46898e-08	-1.49835e-10	-1.047
9388916	chr16:9388916:A:G	2.60747e-07	-1.49835e-10	0.346948
9389086	chr16:9389086:G:A	2.31412e-08	-1.70938	-0.365605
9389384	chr16:9389384:A:C	5.14811e-08	-1.49835e-10	-1.27539
9389398	chr16:9389398:T:C	5.51564e-08	-1.49835e-10	-1.20643
9389453	chr16:9389453:T:C	7.55933e-08	-1.49835e-10	-0.891234
9390111	chr16:9390111:A:T	4.20628e-07	-0.614125	1.43927
9390192	chr16:9390192:G:T	1.41416e-07	-1.49835e-10	-0.264896
9390284	chr16:9390284:T:G	6.03123e-08	-1.49835e-10	-1.11707
9390589	chr16:9390589:A:G	3.38035e-08	-1.69604	-2.9698e-10
9391022	chr16:9391022:T:C	5.14013e-08	-1.49835e-10	-1.27694
9391179	chr16:9391179:G:A	8.30637e-07	2.47598	-0.970389
9391289	chr16:9391289:A:G	5.43504e-08	-1.49835e-10	-1.22115
9391339	chr16:9391339:A:G	1.00928e-07	-1.49835e-10	-0.602196
9391391	chr16:9391391:C:T	6.23137e-08	-1.16284	0.0784257
9391576	chr16:9391576:T:G	7.36374e-08	-1.49835e-10	-0.917449
9392137	chr16:9392137:T:C	5.14187e-08	-1.49835e-10	-1.2766
9392293	chr16:9392293:C:T	5.24224e-08	-1.49835e-10	-1.25727
9392387	chr16:9392387:T:G	3.56429e-06	2.44239	0.519724
9392667	chr16:9392667:T:G	1.98126e-07	-1.49835e-10	0.0723033
9393137	chr16:9393137:A:G	2.56919e-07	-1.49835e-10	0.332159
9393365	chr16:9393365:A:T	4.43601e-08	-0.847131	-0.577129
9393439	chr16:9393439:AAT:A	2.66141e-08	-0.756704	-1.17846
9393541	chr16:9393541:T:C	6.36506e-08	-1.49835e-10	-1.06319
9393546	chr16:9393546:T:C	1.02144e-07	-1.49835e-10	-0.590213
9393666	chr16:9393666:A:G	7.18818e-08	-1.49835e-10	-0.941577
9393691	chr16:9393691:G:A	9.86677e-08	-0.624843	-2.9698e-10
9393769	chr16:9393769:T:C	4.67844e-08	-0.797125	-0.573927
9394784	chr16:9394784:C:T	1.96598e-08	-1.48049	-0.757537
9395190	chr16:9395190:C:T	3.33736e-06	3.53513	-0.638797
9395318	chr16:9395318:C:G	1.08738e-07	-1.49835e-10	-0.527663
9395354	chr16:9395354:T:C	3.96545e-08	-0.99411	-0.542288
9395440	chr16:9395440:T:A	4.07494e-08	-1.0058	-0.503362
9395754	chr16:9395754:C:A	5.17096e-08	-1.49835e-10	-1.27096
9395833	chr16:9395833:AG:A	1.21332e-08	-1.65669	-1.06396
9395939	chr16:9395939:T:G	1.34102e-07	-1.49835e-10	-0.318
9396541	chr16:9396541:A:G	3.35524e-08	-1.70349	-2.9698e-10
9396610	chr16:9396610:T:G	8.54788e-08	-0.768332	-2.9698e-10
9396612	chr16:9396612:AACAG:GACAG	5.14267e-08	-1.49835e-10	-1.27644
9396624	chr16:9396624:A:G	6.80172e-08	-1.49835e-10	-0.99684
9397000	chr16:9397000:T:C	1.27512e-07	-1.49835e-10	-0.368389
9397390	chr16:9397390:C:T	3.71332e-08	-1.60209	-2.9698e-10
9397456	chr16:9397456:C:G	1.16052e-07	-1.49835e-10	-0.46256
9397564	chr16:9397564:T:A	8.63668e-08	-1.49835e-10	-0.757998
9398536	chr16:9398536:T:C	5.54232e-08	-0.934538	-0.267066
9398589	chr16:9398589:C:T	8.64566e-08	0.475939	-1.2329
9399072	chr16:9399072:T:C	1.67525e-07	-0.0954689	-2.9698e-10
9399932	chr16:9399932:A:T	7.74061e-08	-1.49835e-10	-0.867535
9400030	chr16:9400030:A:G	7.61121e-08	-1.49835e-10	-0.884394
9400841	chr16:9400841:A:G	7.39069e-08	0.2694	-1.18319
9400902	chr16:9400902:C:T	5.28192e-08	-1.49835e-10	-1.24973
9401077	chr16:9401077:G:T	5.27886e-08	-1.49835e-10	-1.25031
9401737	chr16:9401737:A:G	2.37413e-08	-1.34379	-0.705599
9401753	chr16:9401753:G:T	1.49147e-07	-0.211671	-2.9698e-10
9402086	chr16:9402086:G:C	7.75567e-08	0.361128	-1.22672
9402221	chr16:9402221:C:T	4.73591e-08	-1.35884	-2.9698e-10
9402244	chr16:9402244:A:G	4.60569e-08	-0.136492	-1.25023
9402329	chr16:9402329:A:G	5.3467e-07	1.61113	-0.54608
9402442	chr16:9402442:A:G	1.12554e-07	-1.49835e-10	-0.493167
9402482	chr16:9402482:T:G	2.58441e-08	-0.733704	-1.23082
9402803	chr16:9402803:A:C	6.17587e-08	-0.026641	-1.06673
9402986	chr16:9402986:T:G	8.0332e-08	0.360538	-1.19097
9403326	chr16:9403326:C:T	9.27538e-08	-1.49835e-10	-0.686652
9403451	chr16:9403451:G:A	6.5639e-07	0.00752475	1.26263
9403534	chr16:9403534:G:A	5.15758e-08	-1.49835e-10	-1.27355
9403797	chr16:9403797:A:G	9.62651e-08	-1.49835e-10	-0.649496
9403814	chr16:9403814:A:G	6.25406e-08	-1.08079	-2.9698e-10
9403863	chr16:9403863:C:A	6.53378e-08	0.148902	-1.18593
9403971	chr16:9403971:A:G	7.2447e-08	0.229041	-1.16279
9404245	chr16:9404245:C:T	1.83166e-07	-0.00620731	-2.9698e-10
9404350	chr16:9404350:C:T	5.14006e-08	-1.49835e-10	-1.27695
9404660	chr16:9404660:A:C	1.27847e-07	-1.49835e-10	-0.365765
9404756	chr16:9404756:AAG:A	5.1683e-08	-1.49835e-10	-1.27147
9404850	chr16:9404850:T:C	5.18423e-08	-1.49835e-10	-1.26839
9405271	chr16:9405271:T:G	1.32289e-07	-1.49835e-10	-0.331613
9405493	chr16:9405493:T:C	1.36819e-07	0.619833	-0.917774
9405741	chr16:9405741:TACTC:T	6.62252e-08	-1.49835e-10	-1.02354
9405965	chr16:9405965:A:G	4.07415e-08	-0.407068	-1.10229
9406053	chr16:9406053:C:G	4.05198e-06	4.2847	-1.19434
9406140	chr16:9406140:A:G	6.12899e-08	-1.49835e-10	-1.10099
9406220	chr16:9406220:A:G	1.21267e-07	-1.49835e-10	-0.418607
9406229	chr16:9406229:T:A	5.2416e-08	-0.277643	-0.979746
9406377	chr16:9406377:T:C	5.43227e-08	-0.278572	-0.943087
9406552	chr16:9406552:G:A	4.46142e-07	-0.00510197	0.889139
9406600	chr16:9406600:G:A	1.8024e-07	-0.0223117	-2.9698e-10
9406652	chr16:9406652:C:T	8.17607e-06	3.123	0.669364
9406925	chr16:9406925:A:G	6.85583e-08	0.156106	-1.14502
9407044	chr16:9407044:C:T	8.19425e-08	0.381862	-1.19245
9407179	chr16:9407179:T:C	5.42229e-08	-1.49835e-10	-1.2235
9407438	chr16:9407438:C:G	5.42544e-08	-1.49835e-10	-1.22292
9407776	chr16:9407776:TGA:T	7.0854e-08	0.0189169	-0.974896
9407792	chr16:9407792:G:C	3.27807e-08	-0.897454	-0.829309
9407874	chr16:9407874:C:T	5.8311e-08	-1.49835e-10	-1.15081
9408424	chr16:9408424:A:G	4.3029e-07	1.39289	-0.54503
9408963	chr16:9408963:G:A	5.16427e-08	-1.49835e-10	-1.27225
9409091	chr16:9409091:T:C	2.4887e-07	0.300329	-2.9698e-10
9409100	chr16:9409100:T:C	1.40931e-07	-1.49835e-10	-0.268331
9409425	chr16:9409425:GTTTA:G	7.06427e-08	-1.49835e-10	-0.958967
9409720	chr16:9409720:A:G	9.84114e-08	-1.49835e-10	-0.627444
9409816	chr16:9409816:G:A	3.33639e-08	-1.70913	-2.9698e-10
9411241	chr16:9411241:G:A	4.21219e-08	-0.226611	-1.24942
9411355	chr16:9411355:C:T	5.2076e-08	-1.49835e-10	-1.2639
9411670	chr16:9411670:T:C	1.63639e-07	-1.49835e-10	-0.118937
9411671	chr16:9411671:ACTCTTT:A	5.20923e-08	-1.49835e-10	-1.26358
9411774	chr16:9411774:G:A	1.21384e-08	-1.4742	-1.24603
9412074	chr16:9412074:T:C	5.54638e-08	-1.49835e-10	-1.20087
9412247	chr16:9412247:C:T	3.41075e-08	-1.68708	-2.9698e-10
9412291	chr16:9412291:G:A	3.50101e-08	-1.26163	-0.399332
9412435	chr16:9412435:C:T	5.79345e-08	-1.49835e-10	-1.15729
9413019	chr16:9413019:C:T	5.15462e-08	-1.49835e-10	-1.27412
9413079	chr16:9413079:C:T	1.7167e-08	-1.11657	-1.25704
9413108	chr16:9413108:G:T	5.48961e-08	-1.49835e-10	-1.21116
9413131	chr16:9413131:C:T	5.21097e-08	-1.49835e-10	-1.26325
9413211	chr16:9413211:T:C	5.41847e-08	-1.49835e-10	-1.2242
9413361	chr16:9413361:TA:T	9.9597e-08	-0.665634	0.0501649
9413596	chr16:9413596:C:G	5.14578e-08	-1.49835e-10	-1.27584
9413744	chr16:9413744:T:A	1.07964e-07	0.382545	-0.917344
9413756	chr16:9413756:T:C	1.3365e-07	0.767921	-1.08929
9413807	chr16:9413807:A:T	5.46244e-08	-1.49835e-10	-1.21612
9414190	chr16:9414190:C:T	1.08554e-08	-1.62913	-1.20281
9414241	chr16:9414241:T:C	4.09883e-07	1.82351	-1.02424
9414864	chr16:9414864:C:T	1.37505e-07	0.860654	-1.15359
9415027	chr16:9415027:C:A	5.17425e-08	-1.49835e-10	-1.27032
9415340	chr16:9415340:C:T	1.29302e-08	-1.42169	-1.23534
9415993	chr16:9415993:A:G	6.60285e-08	-0.862974	-0.16354
9416061	chr16:9416061:G:A	5.72962e-08	-1.16837	-2.9698e-10
9416293	chr16:9416293:A:T	9.77559e-08	-1.49835e-10	-0.634127
9416304	chr16:9416304:T:C	1.29359e-08	-1.62562	-1.03097
9416452	chr16:9416452:G:T	5.32501e-08	-1.49835e-10	-1.2416
9416902	chr16:9416902:G:T	1.06868e-08	-1.57274	-1.27485
9417018	chr16:9417018:C:T	5.57603e-08	-1.49835e-10	-1.19554
9417309	chr16:9417309:A:G	6.70894e-08	-1.49835e-10	-1.01058
9417845	chr16:9417845:C:A	2.28041e-08	-1.16545	-0.924208
9418097	chr16:9418097:A:G	7.87227e-08	-1.49835e-10	-0.85067
9418134	chr16:9418134:G:A	5.48986e-08	-1.49835e-10	-1.21111
9418361	chr16:9418361:G:A	1.83996e-07	-1.13897	1.13728
9418403	chr16:9418403:T:C	1.11312e-07	0.618329	-1.12259
9418578	chr16:9418578:G:A	5.14139e-08	-1.49835e-10	-1.27669
9418805	chr16:9418805:C:A	1.07944e-08	-1.59853	-1.23905
9419700	chr16:9419700:C:T	1.15364e-07	-1.49835e-10	-0.468504
9419900	chr16:9419900:T:G	3.29903e-07	-1.49835e-10	0.582198
9419930	chr16:9419930:T:G	1.19264e-08	-1.46086	-1.27699
9420061	chr16:9420061:GA:G	4.53314e-08	-0.155298	-1.2473
9420212	chr16:9420212:A:G	1.22553e-08	-1.43423	-1.27641
9420218	chr16:9420218:G:A	9.73461e-09	-1.7045	-1.23641
9420260	chr16:9420260:C:T	1.55973e-07	-1.49835e-10	-0.16692
9420461	chr16:9420461:C:G	1.15967e-07	-1.20481	0.741518
9420748	chr16:9420748:T:G	1.20771e-08	-1.51193	-1.21336
9420801	chr16:9420801:G:A	5.99683e-08	-1.29295	0.170162
9420810	chr16:9420810:C:A	5.25177e-08	-1.49835e-10	-1.25545
9420850	chr16:9420850:C:T	4.94165e-08	-1.33597	0.0196522
9421272	chr16:9421272:T:G	5.21382e-08	-1.49835e-10	-1.2627
9421344	chr16:9421344:T:G	5.30719e-08	-1.49835e-10	-1.24495
9421373	chr16:9421373:C:T	5.07344e-08	-1.29	-2.9698e-10
9421471	chr16:9421471:C:T	3.50387e-07	-1.49835e-10	0.642437
9421581	chr16:9421581:A:G	5.78392e-08	-1.46816	0.309222
9421821	chr16:9421821:T:C	3.45507e-07	1.84834	-1.21993
9421910	chr16:9421910:G:A	3.6275e-08	-1.62547	-2.9698e-10
9422013	chr16:9422013:T:A	2.05519e-07	1.38589	-1.27696
9422070	chr16:9422070:A:G	4.63595e-08	-1.38017	-2.9698e-10
9422233	chr16:9422233:T:C	1.9798e-07	0.413771	-0.342206
9422255	chr16:9422255:C:G	3.6662e-07	1.12993	-0.4422
9422358	chr16:9422358:T:C	3.48473e-07	1.90418	-1.26722
9422359	chr16:9422359:A:G	3.0593e-07	1.77927	-1.27252
9422709	chr16:9422709:T:C	2.28951e-07	1.40995	-1.19304
9422783	chr16:9422783:C:T	3.15366e-07	1.81393	-1.2768
9422790	chr16:9422790:C:T	1.75859e-07	0.468722	-0.515638
9422914	chr16:9422914:C:T	6.3518e-08	-1.49835e-10	-1.06528
9423135	chr16:9423135:A:G	1.51211e-07	0.236179	-0.434103
9423171	chr16:9423171:A:G	6.65076e-08	-1.49835e-10	-1.01928
9423266	chr16:9423266:A:G	5.42853e-08	-1.49835e-10	-1.22235
9423318	chr16:9423318:A:G	5.4043e-08	-1.49835e-10	-1.22682
9423540	chr16:9423540:A:G	5.42038e-08	-1.49835e-10	-1.22385
9423578	chr16:9423578:G:T	1.50535e-07	-1.49835e-10	-0.202405
9423597	chr16:9423597:C:T	5.44724e-08	-1.38901	0.170101
9423616	chr16:9423616:A:G	5.40238e-08	-1.49835e-10	-1.22718
9423702	chr16:9423702:CTGTT:C	3.36183e-08	-1.70153	-2.9698e-10
9424212	chr16:9424212:C:G	8.85651e-08	-1.49835e-10	-0.732863
9424275	chr16:9424275:G:T	5.26732e-08	-1.49835e-10	-1.25249
9424292	chr16:9424292:C:T	1.85272e-08	-1.53753	-0.759827
9424294	chr16:9424294:C:T	1.69563e-07	1.18634	-1.26972
9424514	chr16:9424514:T:C	1.48903e-07	0.564709	-0.778018
9424595	chr16:9424595:A:G	6.48262e-08	-1.49835e-10	-1.04489
9424636	chr16:9424636:T:C	1.38154e-07	0.169916	-0.458149
9424817	chr16:9424817:C:T	2.13906e-08	-0.885917	-1.26773
9424947	chr16:9424947:G:T	5.3569e-08	-1.23563	-2.9698e-10
9425216	chr16:9425216:GAGAA:G	1.45838e-07	-1.43834	1.20424
9425333	chr16:9425333:A:G	5.92889e-08	-1.49835e-10	-1.13418
9425368	chr16:9425368:A:G	1.10763e-07	0.216215	-0.72542
9425561	chr16:9425561:T:C	7.4237e-08	-1.49835e-10	-0.909338
9425751	chr16:9425751:G:A	7.66988e-08	0.400147	-1.27686
9425951	chr16:9425951:A:G	9.57551e-08	-1.49835e-10	-0.654807
9425978	chr16:9425978:C:G	1.84307e-08	-1.33969	-0.962896
9426318	chr16:9426318:A:G	5.21701e-08	-1.49835e-10	-1.26209
9426498	chr16:9426498:G:A	8.3865e-08	-1.49835e-10	-0.787393
9426832	chr16:9426832:A:G	6.01487e-08	-1.49835e-10	-1.11978
9427377	chr16:9427377:G:A	1.52692e-08	-1.46698	-1.02378
9427519	chr16:9427519:A:G	5.30177e-08	-1.49835e-10	-1.24598
9427628	chr16:9427628:C:T	5.44717e-08	-1.49835e-10	-1.21892
9428063	chr16:9428063:A:G	1.70933e-07	-0.0753316	-2.9698e-10
9428195	chr16:9428195:C:A	1.40254e-08	-1.33877	-1.23696
9428403	chr16:9428403:C:G	1.57013e-08	-1.23395	-1.22891
9428484	chr16:9428484:C:T	5.41837e-08	-1.49835e-10	-1.22422
9428732	chr16:9428732:G:C	2.45968e-07	1.26872	-0.980121
9428803	chr16:9428803:A:G	3.92931e-08	-1.61664	0.071087
9428922	chr16:9428922:T:G	5.56781e-08	-1.49835e-10	-1.19701
9429037	chr16:9429037:T:G	1.13726e-08	-1.54001	-1.24538
9429338	chr16:9429338:T:C	5.49187e-08	-1.49835e-10	-1.21075
9429360	chr16:9429360:C:T	2.25355e-08	-0.836434	-1.26507
9429485	chr16:9429485:C:T	5.53443e-08	-1.49835e-10	-1.20303
9429717	chr16:9429717:C:T	1.45808e-08	-1.44641	-1.09048
9429946	chr16:9429946:T:G	1.76545e-08	-1.35724	-0.988367
9429973	chr16:9429973:C:T	6.51544e-08	-1.49835e-10	-1.03984
9429981	chr16:9429981:C:T	1.83574e-08	-1.48737	-0.819198
9430010	chr16:9430010:T:C	5.15138e-08	-1.49835e-10	-1.27475
9430092	chr16:9430092:G:C	1.00555e-07	-1.57367	0.967773
9430168	chr16:9430168:G:A	1.61866e-08	-1.30589	-1.12652
9430254	chr16:9430254:C:A	1.44725e-08	-1.43269	-1.11166
9430904	chr16:9430904:A:G	5.98891e-08	-1.49835e-10	-1.12411
9430969	chr16:9430969:A:T	2.90601e-08	-1.65194	-0.195292
9430979	chr16:9430979:G:A	1.47538e-08	-1.43406	-1.09104
9431024	chr16:9431024:A:G	6.01188e-08	-1.49835e-10	-1.12028
9431199	chr16:9431199:C:T	1.50265e-08	-1.41847	-1.08831
9431261	chr16:9431261:C:T	5.27144e-08	-1.49835e-10	-1.25171
9431350	chr16:9431350:C:T	1.54818e-08	-1.39964	-1.07729
9431557	chr16:9431557:C:A	1.48736e-08	-1.42484	-1.09218
9431797	chr16:9431797:G:A	1.49316e-08	-1.44679	-1.06633
9432103	chr16:9432103:G:A	7.51096e-08	-1.49835e-10	-0.897653
9432300	chr16:9432300:G:C	3.78499e-07	-1.49835e-10	0.719613
9433129	chr16:9433129:C:T	2.40816e-08	-0.98245	-1.0527
9433155	chr16:9433155:ATCT:A	5.33893e-08	-1.49835e-10	-1.23899
9433378	chr16:9433378:TA:T	1.86639e-07	0.0674073	-0.0548339
9433587	chr16:9433587:T:C	8.6264e-08	-1.49835e-10	-0.759189
9433621	chr16:9433621:A:G	3.59228e-07	1.87081	-1.20345
9433654	chr16:9433654:A:T	1.78132e-07	0.542741	-0.576817
9433673	chr16:9433673:A:T	5.70685e-08	-1.49835e-10	-1.17235
9433933	chr16:9433933:T:C	5.2358e-08	-1.49835e-10	-1.2585
9434420	chr16:9434420:A:G	2.25244e-08	-0.975644	-1.12636
9435089	chr16:9435089:G:A	2.1525e-08	-1.01645	-1.13093
9436613	chr16:9436613:T:G	6.36789e-08	-1.49835e-10	-1.06275
9437084	chr16:9437084:G:A	4.28438e-08	-1.36325	-0.0957949
9437201	chr16:9437201:AAAAG:A	6.45205e-08	-1.49835e-10	-1.04962
9437421	chr16:9437421:C:T	3.34653e-08	-1.70609	-2.9698e-10
9437550	chr16:9437550:G:A	5.20485e-08	-1.44811	0.183686
9437611	chr16:9437611:C:T	4.62219e-08	-1.38315	-2.9698e-10
9437639	chr16:9437639:A:G	4.42898e-08	-1.47835	0.0525049
9437782	chr16:9437782:C:T	2.82549e-08	-0.598326	-1.27701
9437830	chr16:9437830:G:A	2.73891e-08	-0.62955	-1.2769
9438061	chr16:9438061:C:T	2.12701e-08	-0.928429	-1.23087
9438271	chr16:9438271:G:T	4.01753e-08	-1.52335	-2.9698e-10
9438792	chr16:9438792:G:T	7.91911e-08	-1.49835e-10	-0.844737
9439121	chr16:9439121:C:T	1.89005e-07	0.687196	-0.662024
9439797	chr16:9439797:G:A	4.02445e-08	-1.53823	0.0166012
9440208	chr16:9440208:A:G	8.07494e-08	-1.49835e-10	-0.82525
9440342	chr16:9440342:G:A	2.64306e-08	-0.70003	-1.24205
9440508	chr16:9440508:C:G	5.8247e-08	-1.49835e-10	-1.15191
9440548	chr16:9440548:C:A	2.74827e-08	-0.62914	-1.27391
9440775	chr16:9440775:A:AC	5.28901e-08	-1.49835e-10	-1.24839
9440802	chr16:9440802:G:C	5.23394e-08	0.00810201	-1.26695
9440947	chr16:9440947:G:T	7.20425e-08	-1.49835e-10	-0.939345
9441524	chr16:9441524:A:C	1.53073e-08	-1.57161	-0.916658
9441661	chr16:9441661:G:T	3.42879e-07	0.676006	-0.0552278
9441858	chr16:9441858:C:T	2.92594e-08	-0.771035	-1.06937
9442254	chr16:9442254:GCA:G	3.07508e-07	0.768919	-0.25702
9442321	chr16:9442321:G:A	5.25822e-08	-1.49835e-10	-1.25422
9442386	chr16:9442386:C:T	2.91893e-08	-0.849329	-0.993471
9442614	chr16:9442614:G:A	3.10503e-08	-0.750987	-1.03001
9442770	chr16:9442770:C:T	3.3711e-08	-1.69878	-2.9698e-10
9442774	chr16:9442774:A:G	3.00737e-08	-0.835921	-0.977028
9442990	chr16:9442990:G:C	2.04546e-07	1.27322	-1.16903
9443364	chr16:9443364:C:T	3.04126e-08	-0.530595	-1.27115
9443469	chr16:9443469:A:T	2.63824e-08	-0.827938	-1.11597
9443508	chr16:9443508:C:T	2.19846e-08	-1.09968	-1.02658
9443528	chr16:9443528:G:A	2.9121e-08	-0.861786	-0.983357
9443826	chr16:9443826:C:T	2.94848e-08	-0.753248	-1.07948
9444000	chr16:9444000:C:T	5.19489e-08	-1.49835e-10	-1.26634
9444023	chr16:9444023:T:G	2.55553e-08	-0.926276	-1.04948
9444120	chr16:9444120:C:T	5.23353e-08	-1.49835e-10	-1.25893
9444402	chr16:9444402:T:C	2.32135e-08	-0.928076	-1.14379
9444809	chr16:9444809:A:C	8.15525e-08	-0.815355	-2.9698e-10
9444828	chr16:9444828:G:T	2.33479e-08	-0.826306	-1.23979
9444870	chr16:9444870:G:C	6.085e-08	-1.49835e-10	-1.10819
9445441	chr16:9445441:C:T	5.07152e-08	-1.29038	-2.9698e-10
9445442	chr16:9445442:A:G	5.88735e-08	-1.49835e-10	-1.14121
9445514	chr16:9445514:A:G	3.33717e-08	-1.70889	-2.9698e-10
9445576	chr16:9445576:G:A	2.21699e-08	-0.946257	-1.17161
9445704	chr16:9445704:A:G	7.1901e-08	-1.49835e-10	-0.941311
9445729	chr16:9445729:G:A	2.26646e-08	-0.955101	-1.14069
9446048	chr16:9446048:G:C	1.80022e-07	-1.49835e-10	-0.0235241
9446051	chr16:9446051:A:G	7.64772e-08	-1.49835e-10	-0.879608
9446244	chr16:9446244:T:C	2.35745e-08	-1.38622	-0.670215
9446382	chr16:9446382:A:T	7.79529e-08	-1.49835e-10	-0.860496
9446905	chr16:9446905:G:A	1.30622e-08	-1.37276	-1.27412
9446981	chr16:9446981:A:G	1.39868e-07	-1.49835e-10	-0.275904
9447191	chr16:9447191:A:G	5.73539e-08	-1.49835e-10	-1.16736
9447226	chr16:9447226:G:A	5.23335e-08	-1.49835e-10	-1.25897
9447519	chr16:9447519:A:T	1.2711e-07	-1.49835e-10	-0.371549
9447739	chr16:9447739:G:A	1.26461e-07	-1.49835e-10	-0.376664
9447860	chr16:9447860:A:G	1.81601e-08	-1.35568	-0.961699
9448403	chr16:9448403:A:G	8.04392e-08	-0.306743	-0.522357
9448404	chr16:9448404:C:A	1.18896e-07	-1.49835e-10	-0.438352
9448433	chr16:9448433:C:T	1.14458e-07	-1.49835e-10	-0.476395
9448451	chr16:9448451:G:C	2.19366e-08	-0.853225	-1.27522
9448760	chr16:9448760:A:G	5.15248e-08	-1.49835e-10	-1.27454
9448893	chr16:9448893:A:G	7.11769e-08	-1.49835e-10	-0.951433
9449582	chr16:9449582:G:A	6.07636e-08	-1.10961	-2.9698e-10
9449961	chr16:9449961:C:T	4.48429e-08	-1.41344	-2.9698e-10
9450476	chr16:9450476:G:A	2.66566e-07	1.63565	-1.26663
9450534	chr16:9450534:A:G	7.01653e-08	-1.49835e-10	-0.965748
9450666	chr16:9450666:T:G	1.57474e-07	1.05395	-1.21129
9450933	chr16:9450933:C:T	6.86996e-08	-1.49835e-10	-0.986857
9451168	chr16:9451168:T:C	7.01653e-08	-1.49835e-10	-0.965748
9451202	chr16:9451202:C:T	1.58492e-07	1.05748	-1.20837
9451740	chr16:9451740:A:C	7.2437e-08	-0.933884	-2.9698e-10
9451969	chr16:9451969:A:G	1.03011e-07	-1.49835e-10	-0.581765
9452209	chr16:9452209:A:T	3.18675e-08	-0.478168	-1.27685
9452225	chr16:9452225:T:C	1.01462e-08	-1.63823	-1.26127
9452658	chr16:9452658:A:G	7.00555e-08	-1.49835e-10	-0.967313
9452675	chr16:9452675:A:G	3.81304e-08	-1.01172	-0.563868
9452761	chr16:9452761:C:T	1.39658e-07	-1.49835e-10	-0.277408
9452775	chr16:9452775:T:C	7.18324e-08	-1.49835e-10	-0.942266
9453028	chr16:9453028:A:G	1.71215e-07	1.16472	-1.2384
9453206	chr16:9453206:G:C	3.5349e-08	-1.65133	-2.9698e-10
9453408	chr16:9453408:C:T	1.65685e-07	1.12093	-1.22744
9453506	chr16:9453506:G:A	9.35379e-08	-1.49835e-10	-0.678235
9453929	chr16:9453929:G:A	3.3344e-08	-1.70972	-2.9698e-10
9454107	chr16:9454107:G:A	1.06011e-08	-1.70896	-1.14668
9454186	chr16:9454186:C:A	6.91757e-08	-1.49835e-10	-0.979952
9454189	chr16:9454189:C:T	1.97614e-07	1.26278	-1.19306
9454374	chr16:9454374:A:G	3.39193e-08	-1.69262	-2.9698e-10
9454614	chr16:9454614:G:A	2.06624e-08	-0.918062	-1.27022
9454650	chr16:9454650:G:A	5.14662e-08	-1.49835e-10	-1.27568
9454806	chr16:9454806:A:C	2.20813e-08	-1.05789	-1.06398
9454848	chr16:9454848:C:A	1.04404e-07	-1.49835e-10	-0.568335
9454964	chr16:9454964:C:G	1.1152e-07	-1.49835e-10	-0.502393
9455081	chr16:9455081:A:G	2.02722e-07	1.28609	-1.19086
9455102	chr16:9455102:C:T	1.8103e-08	-1.13557	-1.18495
9455253	chr16:9455253:T:A	1.16877e-07	-1.49835e-10	-0.455475
9455428	chr16:9455428:G:A	8.45205e-08	-1.49835e-10	-0.779607
9456118	chr16:9456118:C:T	1.27647e-07	0.354113	-0.721446
9456455	chr16:9456455:C:T	7.14264e-08	-1.49835e-10	-0.947933
9457009	chr16:9457009:G:A	1.68759e-07	1.18666	-1.27479
9457267	chr16:9457267:A:G	1.81992e-07	1.25811	-1.27075
9457280	chr16:9457280:C:T	9.25609e-08	-1.49835e-10	-0.688735
9457308	chr16:9457308:A:C	4.96706e-08	-1.31119	-2.9698e-10
9457312	chr16:9457312:T:C	1.70288e-07	1.19468	-1.27379
9457539	chr16:9457539:T:C	6.96065e-08	-1.49835e-10	-0.973743
9457633	chr16:9457633:C:T	4.4667e-08	-1.41737	-2.9698e-10
9458062	chr16:9458062:G:A	6.44346e-08	-1.49835e-10	-1.05095
9458263	chr16:9458263:G:C	7.23023e-08	-1.49835e-10	-0.935746
9458377	chr16:9458377:C:T	7.22678e-08	-1.49835e-10	-0.936222
9458464	chr16:9458464:A:C	6.47566e-08	-1.49835e-10	-1.04597
9458476	chr16:9458476:C:T	1.78173e-07	-0.0338439	-2.9698e-10
9458702	chr16:9458702:G:A	6.89323e-08	-1.49835e-10	-0.983476
9458833	chr16:9458833:G:A	8.97402e-08	-1.49835e-10	-0.719683
9458995	chr16:9458995:T:C	1.24731e-07	0.848993	-1.23944
9459015	chr16:9459015:G:A	1.409e-07	0.946662	-1.21521
9459512	chr16:9459512:G:A	6.94737e-08	-1.49835e-10	-0.975653
9459970	chr16:9459970:G:A	1.09413e-08	-1.59088	-1.23318
9460244	chr16:9460244:A:C	9.60112e-09	-1.70025	-1.25448
9460963	chr16:9460963:G:A	2.00948e-07	1.2635	-1.17706
9461146	chr16:9461146:G:A	6.72427e-08	-1.49835e-10	-1.00829
9461159	chr16:9461159:C:T	5.39359e-08	-1.49835e-10	-1.22881
9461409	chr16:9461409:A:T	6.72427e-08	-1.49835e-10	-1.00829
9461466	chr16:9461466:C:T	5.32079e-08	-1.49835e-10	-1.2424
9461478	chr16:9461478:T:A	6.69751e-08	-1.49835e-10	-1.01228
9461512	chr16:9461512:T:A	1.01972e-07	0.144694	-0.736595
9461632	chr16:9461632:C:T	1.62043e-08	-1.19606	-1.23526
9461847	chr16:9461847:C:G	1.49824e-08	-1.30632	-1.20341
9461896	chr16:9461896:G:A	1.03623e-06	2.28959	-0.562843
9462012	chr16:9462012:A:G	1.01076e-06	2.28231	-0.580452
9462158	chr16:9462158:G:C	1.85854e-07	1.17158	-1.16322
9462218	chr16:9462218:C:T	6.73193e-08	-1.49835e-10	-1.00715
9462253	chr16:9462253:T:A	8.68416e-07	2.20837	-0.658298
9462292	chr16:9462292:C:G	2.02405e-07	1.27722	-1.18355
9462372	chr16:9462372:C:T	5.1618e-08	-1.49835e-10	-1.27273
9462880	chr16:9462880:A:G	5.22251e-08	-1.49835e-10	-1.26104
9462886	chr16:9462886:C:T	6.13694e-07	2.03124	-0.828348
9462952	chr16:9462952:T:C	5.84548e-08	-1.49835e-10	-1.14835
9463056	chr16:9463056:A:C	2.62149e-08	-0.67349	-1.27678
9463150	chr16:9463150:T:C	2.11166e-08	-1.19312	-0.973423
9463210	chr16:9463210:T:C	2.4469e-08	-0.835904	-1.18329
9463383	chr16:9463383:A:G	2.87737e-08	-1.15443	-0.702708
9463398	chr16:9463398:G:A	6.76061e-08	-1.49835e-10	-1.0029
9463407	chr16:9463407:A:G	6.74062e-08	-1.49835e-10	-1.00586
9463436	chr16:9463436:A:G	4.6151e-08	-1.38468	-2.9698e-10
9463475	chr16:9463475:A:C	5.14271e-08	-1.49835e-10	-1.27644
9463493	chr16:9463493:A:G	6.64865e-08	-1.49835e-10	-1.0196
9463504	chr16:9463504:A:T	1.44509e-07	0.940276	-1.18354
9463685	chr16:9463685:A:G	6.64395e-08	-0.692178	-0.328132
9463872	chr16:9463872:T:A	7.37711e-08	0.0461294	-0.961763
9464135	chr16:9464135:C:T	7.78471e-08	-1.49835e-10	-0.861854
9464167	chr16:9464167:A:G	3.96564e-08	-1.53635	-2.9698e-10
9464182	chr16:9464182:T:C	6.53256e-07	2.1242	-0.858834
9464299	chr16:9464299:A:G	1.35714e-07	0.917088	-1.22314
9464357	chr16:9464357:T:C	5.19214e-08	-0.698634	-0.568236
9464824	chr16:9464824:A:G	7.20591e-08	-1.49835e-10	-0.939114
9465016	chr16:9465016:C:G	5.66159e-08	-1.49835e-10	-1.18031
9465063	chr16:9465063:A:G	1.55487e-08	-1.21045	-1.26218
9465227	chr16:9465227:T:C	6.8286e-08	-1.49835e-10	-0.992896
9465455	chr16:9465455:T:A	5.27582e-08	-1.49835e-10	-1.25088
9465550	chr16:9465550:A:G	1.39341e-07	0.967247	-1.24692
9465861	chr16:9465861:A:T	1.52023e-07	1.01118	-1.20375
9466079	chr16:9466079:A:G	8.90243e-08	0.155872	-0.883564
9466400	chr16:9466400:T:G	1.50879e-08	-1.69965	-0.803062
9466417	chr16:9466417:G:GA	7.93827e-07	2.18559	-0.725323
9466461	chr16:9466461:C:G	6.35764e-08	-1.49835e-10	-1.06436
9466594	chr16:9466594:A:G	5.86677e-08	-1.49835e-10	-1.14471
9466728	chr16:9466728:G:A	5.60301e-08	-1.49835e-10	-1.19071
9466729	chr16:9466729:A:G	6.46109e-08	-0.592852	-0.455366
9467108	chr16:9467108:T:G	1.98716e-07	1.33702	-1.26174
9467459	chr16:9467459:A:T	3.76249e-08	-0.380073	-1.20886
9467465	chr16:9467465:A:G	8.01231e-08	-1.49835e-10	-0.833036
9467927	chr16:9467927:T:C	8.57052e-08	-0.371484	-0.394204
9468114	chr16:9468114:A:T	3.38589e-07	1.76598	-1.15779
9468145	chr16:9468145:T:G	6.66565e-07	2.43466	-1.14913
9468485	chr16:9468485:GC:G	2.84118e-08	-0.81642	-1.05337
9468511	chr16:9468511:G:A	1.32332e-07	0.944669	-1.27595
9468667	chr16:9468667:C:T	1.86968e-07	1.27426	-1.25992
9468725	chr16:9468725:A:C	2.30829e-08	-1.22663	-0.85088
9468732	chr16:9468732:C:T	2.17227e-07	1.43255	-1.26821
9469088	chr16:9469088:C:G	6.73302e-07	-1.49835e-10	1.29559
9469117	chr16:9469117:A:G	5.75656e-08	-1.49835e-10	-1.16368
9469668	chr16:9469668:A:T	5.7694e-07	1.35998	-0.218848
9469888	chr16:9469888:T:G	5.97423e-08	-1.49835e-10	-1.12656
9470120	chr16:9470120:T:C	7.53201e-08	-1.49835e-10	-0.894854
9470165	chr16:9470165:C:T	1.27035e-07	-1.49835e-10	-0.372139
9470318	chr16:9470318:G:A	4.89538e-07	2.15626	-1.1794
9470504	chr16:9470504:G:A	1.09956e-07	-1.49835e-10	-0.516518
9470607	chr16:9470607:A:T	1.44541e-07	-0.24304	-2.9698e-10
9471364	chr16:9471364:G:C	7.77446e-08	-1.49835e-10	-0.863172
9471667	chr16:9471667:C:T	6.02452e-08	-1.49835e-10	-1.11818
9471709	chr16:9471709:T:A	7.5312e-08	-1.49835e-10	-0.894961
9471827	chr16:9471827:C:T	1.16522e-07	-1.49835e-10	-0.458522
9472030	chr16:9472030:C:G	8.55856e-07	-1.49835e-10	1.5355
9472217	chr16:9472217:G:A	1.55584e-07	1.09556	-1.26498
9472254	chr16:9472254:G:C	1.56075e-07	0.811055	-0.977322
9472527	chr16:9472527:G:A	9.65285e-08	-1.49835e-10	-0.646763
9472936	chr16:9472936:C:T	9.99108e-07	2.42976	-0.739494
9473181	chr16:9473181:T:C	4.22004e-08	-1.47417	-2.9698e-10
9473322	chr16:9473322:G:A	1.30279e-07	0.806498	-1.15342
9473636	chr16:9473636:A:G	3.1967e-07	1.32791	-0.777222
9474187	chr16:9474187:ATTTACATACAT:A	6.23349e-08	-1.49835e-10	-1.08408
9474373	chr16:9474373:C:A	4.43957e-08	-1.42346	-2.9698e-10
9474400	chr16:9474400:G:A	1.36269e-08	-1.70497	-0.899589
9474569	chr16:9474569:A:G	5.66585e-08	-1.49835e-10	-1.17956
9474686	chr16:9474686:A:G	5.17332e-08	-1.49835e-10	-1.2705
9474702	chr16:9474702:T:C	3.77453e-08	-1.66345	0.0777108
9474710	chr16:9474710:A:G	7.07905e-08	-1.49835e-10	-0.956877
9474735	chr16:9474735:C:T	5.44272e-08	-1.49835e-10	-1.21974
9474763	chr16:9474763:G:A	4.06479e-08	-1.51165	-2.9698e-10
9474792	chr16:9474792:C:T	1.94227e-07	0.563532	-0.511107
9474948	chr16:9474948:G:T	1.36508e-08	-1.67448	-0.928319
9475158	chr16:9475158:A:G	5.64553e-08	-1.49835e-10	-1.18315
9475312	chr16:9475312:G:A	9.90053e-08	-1.49835e-10	-0.621427
9475427	chr16:9475427:C:G	1.39834e-07	-1.49835e-10	-0.276146
9475469	chr16:9475469:G:C	9.58278e-07	2.32959	-0.681048
9475622	chr16:9475622:T:C	1.00706e-07	-1.49835e-10	-0.604399
9475701	chr16:9475701:A:G	5.57239e-08	-1.49835e-10	-1.19619
9476000	chr16:9476000:C:G	7.09889e-08	-1.49835e-10	-0.954077
9476017	chr16:9476017:G:A	1.04377e-07	-1.49835e-10	-0.568596
9476042	chr16:9476042:T:A	6.42e-08	-1.0546	-2.9698e-10
9476126	chr16:9476126:G:T	5.76037e-08	-1.49835e-10	-1.16301
9476436	chr16:9476436:A:G	1.3535e-07	-1.49835e-10	-0.308739
9476758	chr16:9476758:C:G	3.03127e-07	1.044	-0.546448
9476767	chr16:9476767:G:A	1.53143e-07	-1.49835e-10	-0.185229
9476798	chr16:9476798:A:C	1.44617e-07	-1.49835e-10	-0.242514
9476809	chr16:9476809:A:G	2.51255e-07	0.914049	-0.604181
9476982	chr16:9476982:C:A	3.3345e-08	-1.70969	-2.9698e-10
9477332	chr16:9477332:A:G	3.80767e-07	0.836373	-0.110787
9477551	chr16:9477551:A:T	9.35472e-08	-1.49835e-10	-0.678135
9477842	chr16:9477842:A:G	9.05541e-07	-1.49835e-10	1.59193
9477981	chr16:9477981:G:A	1.57237e-08	-1.70735	-0.754082
9478132	chr16:9478132:G:A	8.12692e-08	-1.49835e-10	-0.818834
9478173	chr16:9478173:T:C	1.04087e-07	-1.49835e-10	-0.571375
9478535	chr16:9478535:C:A	1.07066e-07	-1.49835e-10	-0.543153
9478610	chr16:9478610:C:T	1.03637e-07	-1.49835e-10	-0.575706
9478613	chr16:9478613:A:G	2.43559e-07	1.54231	-1.26355
9478641	chr16:9478641:TTTTGTA:T	3.45567e-08	-1.674	-2.9698e-10
9478979	chr16:9478979:A:G	7.07377e-08	-1.49835e-10	-0.957623
9479177	chr16:9479177:C:T	1.08959e-07	-1.49835e-10	-0.525634
9479358	chr16:9479358:A:G	5.86514e-08	-1.49835e-10	-1.14499
9479369	chr16:9479369:A:T	3.0851e-07	1.56134	-1.04619
9479412	chr16:9479412:T:G	1.22792e-07	-1.49835e-10	-0.406107
9479481	chr16:9479481:A:G	1.03014e-07	-1.49835e-10	-0.58174
9479714	chr16:9479714:C:T	3.42737e-08	-1.68222	-2.9698e-10
9479715	chr16:9479715:G:A	4.47331e-08	-1.41589	-2.9698e-10
9479858	chr16:9479858:T:C	1.04275e-07	-1.49835e-10	-0.569572
9479889	chr16:9479889:G:A	7.84073e-08	-1.49835e-10	-0.854685
9479992	chr16:9479992:A:G	6.8196e-08	-1.49835e-10	-0.994216
9480003	chr16:9480003:A:G	1.07214e-07	-1.49835e-10	-0.541773
9480071	chr16:9480071:A:C	1.06547e-07	-1.49835e-10	-0.548012
9480174	chr16:9480174:G:A	4.93013e-07	0.730992	0.252942
9480234	chr16:9480234:A:G	4.89213e-08	-1.70096	0.37457
9480333	chr16:9480333:G:A	1.06458e-07	-1.49835e-10	-0.548853
9480342	chr16:9480342:G:A	7.75546e-08	-1.49835e-10	-0.865619
9480473	chr16:9480473:G:A	5.40901e-07	0.979184	0.0974511
9480500	chr16:9480500:A:G	5.14452e-08	-1.49835e-10	-1.27608
9480558	chr16:9480558:A:T	1.09392e-07	-1.49835e-10	-0.521665
9480888	chr16:9480888:T:C	7.87318e-08	-1.49835e-10	-0.850554
9481295	chr16:9481295:C:T	9.26145e-08	-1.49835e-10	-0.688156
9481300	chr16:9481300:T:A	5.15025e-08	-1.49835e-10	-1.27497
9481307	chr16:9481307:G:A	3.70792e-07	0.674046	0.0249949
9481355	chr16:9481355:C:G	8.06629e-08	-1.49835e-10	-0.826322
9481429	chr16:9481429:G:A	1.08025e-07	-1.49835e-10	-0.534238
9481441	chr16:9481441:G:T	1.10858e-07	-1.49835e-10	-0.508354
9481494	chr16:9481494:C:T	8.34761e-08	-1.49835e-10	-0.792041
9481847	chr16:9481847:A:G	4.55383e-07	2.18025	-1.27571
9481955	chr16:9481955:C:T	9.50014e-08	-1.49835e-10	-0.662709
9482054	chr16:9482054:C:T	7.78979e-08	-1.49835e-10	-0.861202
9482266	chr16:9482266:T:C	7.99952e-08	-1.49835e-10	-0.834635
9482671	chr16:9482671:C:T	5.74256e-08	-1.49835e-10	-1.16611
9482755	chr16:9482755:G:A	2.24456e-07	1.27671	-1.07963
9483111	chr16:9483111:G:A	8.0362e-08	-1.49835e-10	-0.830059
9483252	chr16:9483252:G:A	3.6142e-07	1.92309	-1.24965
9483456	chr16:9483456:T:C	4.04252e-07	2.0603	-1.27487
9483649	chr16:9483649:A:G	2.96528e-08	-1.03253	-0.794516
9483783	chr16:9483783:A:G	4.00958e-07	2.01778	-1.24052
9483931	chr16:9483931:C:T	3.92482e-08	-1.5467	-2.9698e-10
9484008	chr16:9484008:A:G	3.29207e-07	1.82913	-1.24904
9484152	chr16:9484152:C:T	1.71781e-08	-1.43939	-0.933572
9484393	chr16:9484393:C:A	5.14091e-08	-1.49835e-10	-1.27679
9484397	chr16:9484397:A:G	1.57822e-07	0.651587	-0.806723
9484789	chr16:9484789:C:T	2.59714e-07	0.752948	-0.409967
9485020	chr16:9485020:A:C	5.21175e-08	-1.49835e-10	-1.2631
9485080	chr16:9485080:C:T	9.13744e-08	-1.49835e-10	-0.701636
9485816	chr16:9485816:G:A	8.85367e-08	-1.49835e-10	-0.733184
9485857	chr16:9485857:G:A	2.7287e-07	0.761618	-0.369225
9486384	chr16:9486384:G:A	6.679e-08	-1.49835e-10	-1.01505
9486691	chr16:9486691:G:A	6.76469e-08	-1.49835e-10	-1.0023
9486946	chr16:9486946:A:G	1.00536e-08	-1.70319	-1.20548
9486975	chr16:9486975:G:A	2.46919e-08	-1.70229	-0.30784
9487562	chr16:9487562:G:A	8.31702e-08	-1.49835e-10	-0.795712
9487605	chr16:9487605:C:T	7.851e-08	-1.49835e-10	-0.853375
9487944	chr16:9487944:T:C	5.2127e-08	-1.49835e-10	-1.26292
9488028	chr16:9488028:A:G	1.05578e-07	-1.49835e-10	-0.557153
9488209	chr16:9488209:C:T	8.0133e-07	2.63973	-1.17006
9488335	chr16:9488335:A:G	6.68787e-08	-1.49835e-10	-1.01372
9488359	chr16:9488359:G:A	3.33356e-08	-1.70998	-2.9698e-10
9488931	chr16:9488931:G:C	2.75442e-07	0.812914	-0.411138
9489299	chr16:9489299:G:C	1.15474e-07	-0.467555	-2.9698e-10
9489370	chr16:9489370:TCAGA:T	5.45081e-08	-1.49835e-10	-1.21825
9489621	chr16:9489621:G:A	1.0662e-08	-1.57291	-1.27701
9490238	chr16:9490238:C:T	5.26461e-08	-1.49835e-10	-1.25301
9490439	chr16:9490439:G:T	5.14753e-08	-1.49835e-10	-1.2755
9490494	chr16:9490494:TTTG:T	7.53263e-08	-1.49835e-10	-0.894772
9490632	chr16:9490632:A:C	5.93678e-08	0.144012	-1.27686
9491219	chr16:9491219:C:A	1.1836e-07	-1.49835e-10	-0.442869
9492171	chr16:9492171:C:T	1.02564e-08	-1.70776	-1.18094
9492902	chr16:9492902:G:T	7.87701e-08	-1.49835e-10	-0.850068
9493169	chr16:9493169:G:C	4.70151e-07	2.01863	-1.08217
9493777	chr16:9493777:A:G	5.15841e-08	-1.49835e-10	-1.27339
9493994	chr16:9493994:T:C	3.89851e-08	-1.55342	-2.9698e-10
9494093	chr16:9494093:T:G	5.51016e-08	-1.49835e-10	-1.20742
9494200	chr16:9494200:G:A	6.52225e-08	-1.49835e-10	-1.0388
9494358	chr16:9494358:A:T	4.77576e-07	2.16265	-1.21053
9494417	chr16:9494417:C:T	5.04326e-08	-1.29596	-2.9698e-10
9495009	chr16:9495009:C:T	1.31242e-08	-1.48733	-1.15481
9495191	chr16:9495191:A:T	1.07729e-07	-1.49835e-10	-0.536979
9495769	chr16:9495769:CTAAT:C	6.21861e-07	2.27343	-1.05731
9495996	chr16:9495996:C:T	4.10538e-07	1.40607	-0.605205
9496169	chr16:9496169:G:C	7.68778e-07	1.32293	0.105267
9496205	chr16:9496205:T:C	6.17159e-07	1.4224	-0.213875
9496260	chr16:9496260:C:T	7.74781e-08	-1.49835e-10	-0.866605
9496960	chr16:9496960:A:T	6.67145e-07	2.43265	-1.14625
9497062	chr16:9497062:G:C	4.23505e-07	1.98909	-1.15713
9497118	chr16:9497118:G:A	6.0693e-08	-1.11077	-2.9698e-10
9497227	chr16:9497227:C:G	5.29941e-08	-1.49835e-10	-1.24642
9497847	chr16:9497847:G:A	1.08195e-08	-1.63436	-1.20088
9498039	chr16:9498039:C:G	3.32701e-07	0.743398	-0.152753
9498815	chr16:9498815:A:G	2.9616e-08	-1.7066	-0.121682
9498899	chr16:9498899:G:A	2.08612e-07	1.26143	-1.13755
9499304	chr16:9499304:G:A	7.79548e-08	-1.49835e-10	-0.860472
9499306	chr16:9499306:G:A	7.87444e-08	-1.49835e-10	-0.850394
9499318	chr16:9499318:A:T	1.87796e-07	0.941439	-0.922685
9499730	chr16:9499730:G:T	5.29846e-08	-1.49835e-10	-1.2466
9500131	chr16:9500131:G:T	6.03554e-08	-1.49835e-10	-1.11635
9500798	chr16:9500798:A:C	7.84815e-08	-1.49835e-10	-0.853738
9500815	chr16:9500815:T:G	2.47831e-08	-1.00881	-0.997633
9501137	chr16:9501137:G:T	7.80513e-08	-1.49835e-10	-0.859234
9501167	chr16:9501167:G:A	1.14612e-07	-0.475046	-2.9698e-10
9501550	chr16:9501550:G:A	3.50386e-07	1.87252	-1.23009
9501685	chr16:9501685:A:G	5.20967e-08	-1.49835e-10	-1.2635
9502702	chr16:9502702:A:G	5.29101e-08	-1.49835e-10	-1.24801
9502858	chr16:9502858:G:A	1.08299e-08	-1.59912	-1.23517
9503192	chr16:9503192:C:T	3.3874e-08	-1.69395	-2.9698e-10
```
