## Supplementary material for "Characterization of shared and ancestry-specific signals driving complex traits using multi-ancestry fine-mapping": susiex_nc3.cs80.cs

```
CS_ID	SNP	BP	REF_ALLELE	ALT_ALLELE	REF_FRQ	BETA	SE	-LOG10P	CS_PIP	OVRL_PIP
1	chr16:8933494:A:G	8933494	G,G	A,A	1,1	inf,inf	inf,inf	7.2673,2.25604	0.527129	0.527129
1	chr16:8935151:T:C	8935151	C,C	T,T	1,1	inf,inf	inf,inf	7.06567,1.67638	0.112845	0.112845
1	chr16:8937136:G:C	8937136	C,C	G,G	1,1	inf,inf	inf,inf	6.43162,2.18337	0.075543	0.075543
1	chr16:8932543:G:A	8932543	A,A	G,G	1,1	-inf,-inf	inf,inf	7.14874,1.05919	0.0466866	0.0466866
1	chr16:8949358:T:C	8949358	C,C	T,T	1,1	inf,inf	inf,inf	6.23768,2.08126	0.0408574	0.0408574
```
