## Supplementary material for "Characterization of shared and ancestry-specific signals driving complex traits using multi-ancestry fine-mapping": susiex_nc3.cs80.snp

```
BP	SNP	PIP(CS1)	LogBF(CS1,Pop1)	LogBF(CS1,Pop2)
8503326	chr16:8503326:C:T	1.26533e-08	-1.65846	-1.01432
8503440	chr16:8503440:T:C	3.35895e-08	-1.47222	-0.224251
8503445	chr16:8503445:G:A	6.19867e-08	-1.49835e-10	-1.08377
8503597	chr16:8503597:A:G	1.28678e-08	-1.6547	-1.00126
8504248	chr16:8504248:C:T	1.5796e-08	-1.36112	-1.08981
8504292	chr16:8504292:T:A	5.12775e-08	-1.49835e-10	-1.27344
8504552	chr16:8504552:C:T	2.30984e-08	-1.48491	-0.58602
8504568	chr16:8504568:A:C	1.4709e-08	-1.38564	-1.13659
8504808	chr16:8504808:T:C	5.10955e-08	-1.49835e-10	-1.27699
8504866	chr16:8504866:T:C	9.87465e-08	-1.49835e-10	-0.618134
8504873	chr16:8504873:T:C	1.14846e-07	-1.49835e-10	-0.467094
8504878	chr16:8504878:G:A	5.17856e-08	-1.49835e-10	-1.26358
8505007	chr16:8505007:G:A	8.00817e-08	-1.49835e-10	-0.827643
8505413	chr16:8505413:T:C	1.95152e-07	0.0630861	-2.9698e-10
8505872	chr16:8505872:G:A	1.66229e-08	-1.38881	-1.01109
8506009	chr16:8506009:A:G	9.75021e-08	-1.49835e-10	-0.630816
8506254	chr16:8506254:C:G	5.40159e-08	-1.49835e-10	-1.22141
8506418	chr16:8506418:A:G	6.47373e-08	-1.49835e-10	-1.04035
8506603	chr16:8506603:C:T	5.14192e-08	-1.49835e-10	-1.27068
8506609	chr16:8506609:G:T	5.70305e-08	-1.49835e-10	-1.1671
8506615	chr16:8506615:AAGC:A	1.64235e-08	-1.59636	-0.815624
8506857	chr16:8506857:T:G	3.54659e-08	-1.64212	-2.9698e-10
8507177	chr16:8507177:A:G	5.18161e-08	-1.49835e-10	-1.26299
8507183	chr16:8507183:T:C	7.08494e-08	-0.950134	-2.9698e-10
8507694	chr16:8507694:G:A	1.44706e-08	-1.42291	-1.11567
8507715	chr16:8507715:A:G	8.79822e-08	-1.49835e-10	-0.733556
8507943	chr16:8507943:T:G	5.38121e-08	-1.49835e-10	-1.22519
8507965	chr16:8507965:G:T	1.68199e-08	-1.38754	-1.00059
8508350	chr16:8508350:T:C	1.54141e-08	-1.39346	-1.08195
8508423	chr16:8508423:C:T	9.00964e-08	-1.49835e-10	-0.70981
8508467	chr16:8508467:G:A	8.9976e-08	-1.49835e-10	-0.711147
8508668	chr16:8508668:G:A	1.79789e-08	-1.63083	-0.690663
8508699	chr16:8508699:T:C	9.12333e-08	-1.49835e-10	-0.69727
8508760	chr16:8508760:C:A	9.11864e-08	-1.49835e-10	-0.697784
8508778	chr16:8508778:A:T	1.62528e-08	-1.67487	-0.747554
8509067	chr16:8509067:T:A	2.01296e-07	-1.54824	1.64233
8509097	chr16:8509097:G:T	1.0528e-08	-1.58442	-1.27224
8509136	chr16:8509136:C:G	6.49553e-08	-1.49835e-10	-1.03699
8509526	chr16:8509526:G:A	9.60614e-08	-1.49835e-10	-0.645703
8509686	chr16:8509686:A:G	1.57668e-08	-1.49603	-0.956755
8509832	chr16:8509832:C:T	1.20834e-08	-1.45422	-1.26464
8510068	chr16:8510068:A:G	6.62325e-08	-1.49835e-10	-1.01752
8510523	chr16:8510523:A:C	3.35008e-08	-1.69912	-2.9698e-10
8510623	chr16:8510623:C:T	3.4903e-08	-1.65812	-2.9698e-10
8510916	chr16:8510916:A:C	5.62546e-08	-1.49835e-10	-1.1808
8511072	chr16:8511072:T:C	5.31714e-08	-1.49835e-10	-1.23717
8511155	chr16:8511155:A:C	7.44956e-08	-1.49835e-10	-0.899949
8511336	chr16:8511336:A:G	5.27445e-08	-1.49835e-10	-1.24523
8511337	chr16:8511337:G:C	4.15065e-08	-1.18558	-0.299258
8511555	chr16:8511555:T:C	5.12572e-08	-1.49835e-10	-1.27383
8511578	chr16:8511578:T:G	5.46915e-08	-1.49835e-10	-1.20898
8511718	chr16:8511718:T:A	5.32632e-08	-1.49835e-10	-1.23544
8511805	chr16:8511805:T:A	3.09827e-08	-1.10144	-0.675826
8511973	chr16:8511973:T:C	3.96184e-08	-1.5314	-2.9698e-10
8512092	chr16:8512092:A:G	1.667e-08	-1.602	-0.795076
8512453	chr16:8512453:A:C	7.02464e-08	-1.49835e-10	-0.958682
8512543	chr16:8512543:G:C	5.325e-08	-1.49835e-10	-1.23569
8512592	chr16:8512592:A:G	3.51552e-08	-1.65092	-2.9698e-10
8512669	chr16:8512669:T:A	4.67289e-08	-1.36633	-2.9698e-10
8512759	chr16:8512759:T:C	2.38193e-08	-1.61622	-0.423978
8512984	chr16:8512984:C:G	1.70434e-08	-1.58681	-0.788119
8513093	chr16:8513093:A:C	4.51837e-08	-1.49751	0.0975538
8513313	chr16:8513313:A:G	5.37476e-08	-1.49835e-10	-1.22639
8513315	chr16:8513315:A:G	5.37476e-08	-1.49835e-10	-1.22639
8513481	chr16:8513481:T:G	7.35375e-08	-1.49835e-10	-0.912895
8513559	chr16:8513559:C:T	5.30488e-08	-1.49835e-10	-1.23948
8513828	chr16:8513828:G:T	2.45549e-08	-1.61945	-0.390336
8513845	chr16:8513845:G:A	1.55137e-08	-1.60984	-0.859122
8513972	chr16:8513972:T:C	1.18736e-07	-1.49835e-10	-0.433787
8514208	chr16:8514208:A:C	9.81505e-08	-1.49835e-10	-0.624188
8514315	chr16:8514315:T:A	2.45918e-08	-1.62211	-0.386164
8514316	chr16:8514316:C:A	2.48807e-08	-1.61978	-0.376821
8514370	chr16:8514370:T:C	2.99056e-08	-0.764695	-1.04795
8514429	chr16:8514429:T:C	7.15558e-08	-0.940212	-2.9698e-10
8514486	chr16:8514486:C:T	2.96727e-08	-0.763326	-1.05714
8514495	chr16:8514495:G:A	3.07846e-08	-0.759752	-1.02392
8514536	chr16:8514536:T:C	3.36463e-07	-1.49835e-10	0.607798
8514573	chr16:8514573:A:C	1.64996e-08	-1.13471	-1.27264
8514594	chr16:8514594:C:T	3.19271e-08	-0.742139	-1.0051
8514814	chr16:8514814:T:C	1.48362e-08	-1.59899	-0.914629
8514992	chr16:8514992:A:G	1.78842e-07	-1.49835e-10	-0.0241859
8515104	chr16:8515104:A:G	2.99111e-08	-0.670047	-1.14241
8515108	chr16:8515108:T:G	1.64778e-08	-1.6206	-0.788076
8515121	chr16:8515121:C:T	1.16752e-07	-1.49835e-10	-0.450641
8515496	chr16:8515496:G:T	3.38938e-08	-1.68746	-2.9698e-10
8515510	chr16:8515510:T:A	3.48292e-08	-0.689765	-0.970469
8515819	chr16:8515819:T:A	1.95287e-08	-1.02903	-1.20977
8515980	chr16:8515980:A:C	9.10533e-08	-1.49835e-10	-0.699245
8516016	chr16:8516016:A:G	5.65803e-08	-1.49835e-10	-1.17503
8516195	chr16:8516195:A:C	3.47364e-07	-1.49835e-10	0.639682
8516299	chr16:8516299:T:G	1.62279e-08	-1.60913	-0.814825
8516350	chr16:8516350:A:T	1.88963e-08	-1.04184	-1.22989
8516628	chr16:8516628:G:A	1.90858e-08	-1.0416	-1.22014
8516670	chr16:8516670:C:A	1.60777e-08	-1.6193	-0.813958
8516736	chr16:8516736:A:G	1.64032e-08	-1.64023	-0.772991
8517395	chr16:8517395:C:G	2.80809e-08	-1.61402	-0.261582
8517420	chr16:8517420:T:A	3.39217e-08	-1.68664	-2.9698e-10
8517661	chr16:8517661:C:G	5.50394e-08	-1.49835e-10	-1.20264
8517849	chr16:8517849:G:A	1.95993e-08	-0.965908	-1.26929
8518163	chr16:8518163:G:A	1.68569e-08	-1.14243	-1.2435
8518171	chr16:8518171:A:G	5.08472e-08	-1.28186	-2.9698e-10
8518678	chr16:8518678:G:T	1.69746e-08	-1.10227	-1.2767
8518992	chr16:8518992:G:A	6.05976e-08	-1.49835e-10	-1.10643
8519046	chr16:8519046:T:C	1.87254e-08	-1.29981	-0.981002
8519492	chr16:8519492:C:G	5.83291e-08	-1.49835e-10	-1.14459
8519601	chr16:8519601:C:G	7.52167e-08	-1.51816	0.62784
8520179	chr16:8520179:G:C	5.3701e-08	-1.52264	0.295384
8520463	chr16:8520463:G:A	8.19798e-08	-1.49835e-10	-0.804218
8521186	chr16:8521186:T:C	1.93017e-08	-0.993396	-1.2571
8521348	chr16:8521348:G:C	4.06673e-08	-0.359693	-1.14557
8521387	chr16:8521387:G:A	3.61326e-08	-0.425693	-1.1978
8521681	chr16:8521681:C:T	1.4019e-07	-1.34222	1.07453
8521876	chr16:8521876:T:G	6.76804e-08	-0.995893	-2.9698e-10
8521970	chr16:8521970:A:G	4.91315e-08	-0.451691	-0.864499
8522156	chr16:8522156:C:A	4.57098e-08	-1.59842	0.210037
8522198	chr16:8522198:A:G	6.40863e-08	-1.49835e-10	-1.05046
8522244	chr16:8522244:C:T	2.37451e-08	-1.5381	-0.505212
8522547	chr16:8522547:T:G	5.07593e-08	-1.2836	-2.9698e-10
8522555	chr16:8522555:T:C	7.55153e-08	-1.34101	0.454657
8522626	chr16:8522626:G:A	3.41901e-08	-1.67875	-2.9698e-10
8522803	chr16:8522803:T:A	6.3446e-08	-1.49835e-10	-1.0605
8522839	chr16:8522839:C:T	5.10963e-08	-1.49835e-10	-1.27698
8522909	chr16:8522909:A:G	5.19371e-08	-1.49835e-10	-1.26066
8522966	chr16:8522966:G:C	3.34078e-08	-1.7019	-2.9698e-10
8523083	chr16:8523083:C:T	5.73066e-08	-1.49835e-10	-1.16227
8523538	chr16:8523538:G:C	4.10965e-08	-1.49477	-2.9698e-10
8523736	chr16:8523736:G:C	5.4849e-08	-1.49835e-10	-1.20611
8523917	chr16:8523917:T:C	1.20492e-07	-1.49835e-10	-0.419111
8524337	chr16:8524337:C:T	4.24843e-08	-1.46156	-2.9698e-10
8524775	chr16:8524775:T:C	8.30597e-08	-1.46337	0.672236
8524789	chr16:8524789:T:C	6.0654e-08	-1.49835e-10	-1.1055
8524804	chr16:8524804:T:C	5.48575e-08	-1.49835e-10	-1.20595
8524836	chr16:8524836:T:C	5.6453e-08	-1.49835e-10	-1.17728
8524854	chr16:8524854:G:A	5.96884e-08	-1.49835e-10	-1.12155
8525169	chr16:8525169:A:T	5.86339e-08	-1.49835e-10	-1.13938
8525429	chr16:8525429:T:C	6.58475e-08	-1.49835e-10	-1.02335
8525441	chr16:8525441:AC:A	4.2325e-08	-1.70629	0.240975
8525792	chr16:8525792:C:T	2.25188e-08	-1.03945	-1.05689
8526081	chr16:8526081:T:C	5.39912e-08	-1.49835e-10	-1.22187
8526090	chr16:8526090:G:T	1.36015e-07	0.0667621	-0.364684
8526430	chr16:8526430:T:G	5.29364e-08	-1.49835e-10	-1.2416
8526640	chr16:8526640:G:C	1.79296e-08	-1.048	-1.27624
8526668	chr16:8526668:T:C	2.57682e-08	-0.724439	-1.23711
8526775	chr16:8526775:C:T	2.12836e-08	-0.908459	-1.24429
8527161	chr16:8527161:C:G	2.02743e-08	-0.924916	-1.27642
8527416	chr16:8527416:T:C	5.63372e-08	-1.49835e-10	-1.17934
8527663	chr16:8527663:G:C	6.81458e-08	-1.49835e-10	-0.989041
8527804	chr16:8527804:A:G	1.80017e-08	-1.06351	-1.25671
8527814	chr16:8527814:T:C	1.1059e-08	-1.53574	-1.27171
8527815	chr16:8527815:G:A	1.91588e-08	-1.07501	-1.18292
8528028	chr16:8528028:C:T	5.79085e-08	-1.49835e-10	-1.15183
8528248	chr16:8528248:A:G	1.74937e-08	-1.22	-1.12885
8528328	chr16:8528328:G:A	9.13707e-08	0.401618	-1.09738
8528343	chr16:8528343:C:T	1.08481e-08	-1.56292	-1.26378
8528532	chr16:8528532:A:G	1.13714e-08	-1.50575	-1.27384
8528687	chr16:8528687:T:C	5.11493e-08	-1.49835e-10	-1.27594
8528720	chr16:8528720:T:C	6.25637e-08	-1.49835e-10	-1.07451
8528825	chr16:8528825:G:A	8.51185e-08	-0.766646	-2.9698e-10
8529544	chr16:8529544:T:C	1.87814e-08	-1.0019	-1.27592
8529580	chr16:8529580:G:A	7.54304e-08	-0.88748	-2.9698e-10
8529648	chr16:8529648:T:C	7.51695e-08	-1.49835e-10	-0.890945
8529883	chr16:8529883:A:C	5.16528e-08	-1.49835e-10	-1.26615
8529955	chr16:8529955:A:G	9.58171e-08	0.375893	-1.02414
8529997	chr16:8529997:T:C	6.90128e-08	-1.49835e-10	-0.976398
8530203	chr16:8530203:T:C	8.21854e-08	-1.49835e-10	-0.801713
8530278	chr16:8530278:AG:A	3.67323e-08	-1.60703	-2.9698e-10
8530754	chr16:8530754:T:C	6.95944e-08	0.2151	-1.18311
8530980	chr16:8530980:T:C	1.26248e-08	-1.50197	-1.17305
8530999	chr16:8530999:A:G	1.52245e-08	-1.21556	-1.27223
8531222	chr16:8531222:G:A	5.11969e-08	-1.49835e-10	-1.27501
8531482	chr16:8531482:G:C	1.1277e-08	-1.52112	-1.26681
8531574	chr16:8531574:T:C	2.02676e-08	-0.924771	-1.2769
8531797	chr16:8531797:C:T	1.75169e-08	-1.07072	-1.27681
8532292	chr16:8532292:T:C	7.58936e-08	-1.49835e-10	-0.881358
8532839	chr16:8532839:G:A	6.17646e-08	-1.49835e-10	-1.08736
8532902	chr16:8532902:T:C	1.7593e-08	-1.06774	-1.27545
8532917	chr16:8532917:C:A	6.65081e-08	-1.49835e-10	-1.01337
8532941	chr16:8532941:T:G	1.89836e-08	-1.03613	-1.23098
8533190	chr16:8533190:T:C	7.12877e-08	-1.49835e-10	-0.943966
8533484	chr16:8533484:C:A	2.04407e-08	-1.04292	-1.15025
8533556	chr16:8533556:A:G	8.13563e-08	-1.49835e-10	-0.811852
8533744	chr16:8533744:T:C	4.94828e-08	-1.30906	-2.9698e-10
8533763	chr16:8533763:T:C	2.29994e-08	-0.854513	-1.22071
8533901	chr16:8533901:T:C	1.02657e-08	-1.60496	-1.27692
8534133	chr16:8534133:C:T	6.61579e-08	0.138575	-1.15722
8534222	chr16:8534222:C:T	6.66713e-08	-1.49835e-10	-1.01091
8534231	chr16:8534231:C:T	1.98254e-08	-0.979153	-1.24457
8534381	chr16:8534381:T:C	6.23943e-08	0.069814	-1.14703
8534602	chr16:8534602:A:G	1.90573e-08	-1.01296	-1.25029
8534663	chr16:8534663:T:C	1.0659e-08	-1.59917	-1.24512
8534675	chr16:8534675:T:C	7.01491e-08	-0.960068	-2.9698e-10
8534789	chr16:8534789:C:T	2.28428e-08	-0.850321	-1.23173
8534836	chr16:8534836:G:C	1.11258e-08	-1.57803	-1.2234
8534844	chr16:8534844:T:C	1.10427e-08	-1.6479	-1.16101
8534874	chr16:8534874:C:T	5.47493e-08	-1.49835e-10	-1.20793
8535079	chr16:8535079:G:C	2.12887e-08	-0.882241	-1.27027
8535085	chr16:8535085:G:A	1.86564e-08	-1.02497	-1.25953
8535236	chr16:8535236:TA:T	6.63875e-08	0.141853	-1.15703
8535308	chr16:8535308:C:T	2.06227e-08	-0.912104	-1.2722
8535418	chr16:8535418:C:T	2.1515e-08	-0.867873	-1.27407
8535631	chr16:8535631:T:C	5.48445e-08	-1.49835e-10	-1.20619
8535801	chr16:8535801:G:A	1.42049e-08	-1.2802	-1.2769
8535868	chr16:8535868:G:T	1.88224e-07	1.07515	-1.04821
8535953	chr16:8535953:C:T	1.95687e-08	-1.26453	-0.972232
8535991	chr16:8535991:C:T	8.47465e-08	0.500524	-1.27155
8536024	chr16:8536024:G:A	6.89732e-08	-1.49835e-10	-0.976972
8536054	chr16:8536054:C:T	3.92905e-08	-1.53971	-2.9698e-10
8536055	chr16:8536055:G:A	6.32825e-08	-1.49835e-10	-1.06308
8536243	chr16:8536243:T:C	1.614e-07	1.02381	-1.15062
8536631	chr16:8536631:T:C	7.78943e-08	-0.855338	-2.9698e-10
8536704	chr16:8536704:T:C	5.71931e-08	-1.49835e-10	-1.16426
8536753	chr16:8536753:A:G	5.2859e-08	-1.49835e-10	-1.24306
8536851	chr16:8536851:T:G	5.38985e-08	-1.49835e-10	-1.22359
8536899	chr16:8536899:C:G	1.34509e-08	-1.63686	-0.974788
8537120	chr16:8537120:C:T	7.2284e-08	-1.49835e-10	-0.930088
8537188	chr16:8537188:G:A	5.23533e-08	-1.49835e-10	-1.25267
8537686	chr16:8537686:G:A	1.01945e-07	0.500544	-1.0868
8537705	chr16:8537705:C:T	1.47922e-08	-1.53626	-0.980328
8537742	chr16:8537742:C:T	4.12648e-08	-0.257409	-1.23327
8537925	chr16:8537925:C:T	1.36903e-08	-1.66117	-0.932834
8538020	chr16:8538020:T:C	8.9686e-08	-1.49835e-10	-0.714375
8538024	chr16:8538024:C:T	1.22171e-08	-1.59941	-1.10844
8538121	chr16:8538121:T:A	1.21796e-08	-1.50031	-1.21062
8538295	chr16:8538295:A:T	1.12674e-08	-1.53982	-1.24896
8538468	chr16:8538468:A:G	1.15071e-08	-1.58079	-1.18694
8538612	chr16:8538612:A:T	5.18026e-08	-1.49835e-10	-1.26325
8538617	chr16:8538617:C:T	6.79549e-08	-1.49835e-10	-0.991847
8538632	chr16:8538632:C:G	5.16088e-08	-1.49835e-10	-1.267
8538712	chr16:8538712:T:C	9.44234e-09	-1.70386	-1.26162
8538716	chr16:8538716:C:T	5.88818e-08	-1.49835e-10	-1.13516
8539163	chr16:8539163:G:A	9.22369e-08	-1.49835e-10	-0.68633
8539395	chr16:8539395:G:A	9.2342e-08	-1.49835e-10	-0.685191
8539542	chr16:8539542:G:A	8.97038e-08	-1.49835e-10	-0.714177
8539715	chr16:8539715:G:T	1.87162e-08	-1.13142	-1.14988
8539808	chr16:8539808:T:C	7.84395e-08	0.418997	-1.26736
8539819	chr16:8539819:T:A	2.60074e-08	-0.958542	-0.993767
8539866	chr16:8539866:G:T	1.88725e-07	-1.49835e-10	0.0296013
8539945	chr16:8539945:A:G	1.88446e-08	-1.11086	-1.16361
8539965	chr16:8539965:A:G	6.9695e-08	0.149224	-1.11579
8540019	chr16:8540019:C:T	2.22642e-08	-0.894428	-1.21328
8540299	chr16:8540299:T:C	1.85907e-07	-1.49835e-10	0.0145581
8540320	chr16:8540320:C:G	7.73883e-08	-1.49835e-10	-0.861854
8540446	chr16:8540446:T:A	1.85647e-08	-1.12849	-1.16094
8540643	chr16:8540643:T:C	5.3224e-08	-1.49835e-10	-1.23618
8540659	chr16:8540659:T:C	3.72557e-07	0.709699	-2.9698e-10
8540730	chr16:8540730:G:A	9.57405e-09	-1.69321	-1.25842
8540871	chr16:8540871:G:A	4.29487e-08	-0.934699	-0.515984
8541126	chr16:8541126:T:G	2.7807e-08	-1.08307	-0.802329
8541234	chr16:8541234:G:A	1.73804e-08	-1.14954	-1.20581
8541271	chr16:8541271:T:A	1.96121e-08	-1.09715	-1.1374
8541494	chr16:8541494:C:T	6.71343e-08	-1.49835e-10	-1.004
8541610	chr16:8541610:G:C	1.01267e-07	-1.49835e-10	-0.592927
8541647	chr16:8541647:A:G	5.92095e-08	-1.49835e-10	-1.12961
8541666	chr16:8541666:T:C	7.6286e-08	-1.49835e-10	-0.876201
8541684	chr16:8541684:C:T	1.70105e-07	-1.49835e-10	-0.0742735
8541820	chr16:8541820:G:A	4.27179e-08	-0.628136	-0.827936
8541983	chr16:8541983:G:T	2.1016e-08	-1.30442	-0.860983
8541994	chr16:8541994:C:T	1.75357e-08	-1.10966	-1.23679
8542042	chr16:8542042:C:T	5.38226e-08	-1.49835e-10	-1.225
8542356	chr16:8542356:A:T	2.10875e-08	-1.69476	-0.467253
8543255	chr16:8543255:T:C	5.41557e-08	-1.49835e-10	-1.21883
8543312	chr16:8543312:C:T	8.76449e-08	0.177167	-0.914564
8543440	chr16:8543440:ACTTGCGTCATGCAATGGTGCAC:A	1.07134e-08	-1.5647	-1.2745
8543507	chr16:8543507:C:T	5.39013e-08	-1.49835e-10	-1.22354
8543776	chr16:8543776:A:G	5.33161e-08	-1.49835e-10	-1.23445
8543882	chr16:8543882:T:C	5.4138e-08	-1.49835e-10	-1.21915
8544006	chr16:8544006:A:G	8.04851e-08	0.169517	-0.992136
8544054	chr16:8544054:C:A	9.05146e-08	0.172791	-0.87797
8544109	chr16:8544109:T:C	5.15108e-08	-1.49835e-10	-1.2689
8544172	chr16:8544172:A:C	7.30725e-08	-1.49835e-10	-0.919238
8544222	chr16:8544222:G:T	6.38818e-08	-0.224411	-0.829245
8544287	chr16:8544287:G:C	3.36066e-08	-1.69597	-2.9698e-10
8544315	chr16:8544315:G:A	5.35836e-08	-1.49835e-10	-1.22945
8544862	chr16:8544862:G:T	1.15379e-08	-1.70967	-1.05537
8544992	chr16:8544992:A:G	9.69302e-08	-1.49835e-10	-0.636699
8545161	chr16:8545161:G:T	4.04001e-08	-1.51186	-2.9698e-10
8545171	chr16:8545171:C:T	1.9475e-08	-0.965862	-1.27569
8545187	chr16:8545187:C:G	5.82268e-08	-1.49835e-10	-1.14634
8545294	chr16:8545294:G:T	5.7734e-08	-1.49835e-10	-1.15484
8545492	chr16:8545492:T:G	1.08649e-08	-1.66085	-1.16431
8545733	chr16:8545733:T:G	1.55136e-08	-1.40605	-1.06293
8545757	chr16:8545757:T:A	6.62973e-08	0.195085	-1.21163
8545854	chr16:8545854:C:T	1.99053e-08	-0.943728	-1.27598
8545907	chr16:8545907:G:T	2.32157e-07	-1.49835e-10	0.236725
8545933	chr16:8545933:A:G	1.19983e-07	-1.49835e-10	-0.423342
8546002	chr16:8546002:C:T	5.52482e-08	-1.49835e-10	-1.19885
8546003	chr16:8546003:T:A	1.53447e-08	-1.3621	-1.11781
8546034	chr16:8546034:G:C	3.81167e-08	-1.66079	0.0907571
8546105	chr16:8546105:C:A	9.40611e-09	-1.69281	-1.27652
8546302	chr16:8546302:C:T	2.41856e-08	-1.6663	-0.358633
8546469	chr16:8546469:C:T	1.97839e-08	-1.66845	-0.55737
8546539	chr16:8546539:G:A	5.50531e-08	-1.49835e-10	-1.20239
8546614	chr16:8546614:T:A	7.12882e-08	-1.49835e-10	-0.943959
8546629	chr16:8546629:C:T	1.27658e-08	-1.46212	-1.2018
8546998	chr16:8546998:G:A	2.3967e-08	-1.67001	-0.364004
8547080	chr16:8547080:C:T	1.5691e-08	-1.3408	-1.1168
8547157	chr16:8547157:G:A	1.58349e-08	-1.32634	-1.12213
8547158	chr16:8547158:G:A	4.36801e-08	-1.4338	-2.9698e-10
8547310	chr16:8547310:T:C	1.35713e-08	-1.66386	-0.938872
8547393	chr16:8547393:TTTC:T	1.95364e-08	-1.04634	-1.19206
8547575	chr16:8547575:T:C	5.81854e-08	-1.49835e-10	-1.14706
8547606	chr16:8547606:T:A	5.68001e-08	-1.49835e-10	-1.17115
8547699	chr16:8547699:C:T	2.49538e-08	-0.861747	-1.13192
8547726	chr16:8547726:G:A	9.94036e-09	-1.70977	-1.20432
8547816	chr16:8547816:C:T	1.04336e-07	-1.49835e-10	-0.56307
8548027	chr16:8548027:G:A	9.63945e-09	-1.6735	-1.27132
8548049	chr16:8548049:A:C	1.94304e-08	-0.997327	-1.24652
8548051	chr16:8548051:A:G	1.89672e-08	-1.02124	-1.24674
8548081	chr16:8548081:C:T	6.01245e-08	-1.49835e-10	-1.11427
8548089	chr16:8548089:A:G	5.52958e-08	-1.49835e-10	-1.19799
8548233	chr16:8548233:G:C	1.18594e-07	-1.49835e-10	-0.434983
8548268	chr16:8548268:G:A	3.42935e-08	-1.67574	-2.9698e-10
8548545	chr16:8548545:G:C	1.5322e-08	-1.41021	-1.07119
8548610	chr16:8548610:G:C	1.78127e-08	-1.0879	-1.24288
8548649	chr16:8548649:T:C	2.77379e-08	-0.6304	-1.25749
8548901	chr16:8548901:C:T	7.65194e-08	-1.49835e-10	-0.873146
8548918	chr16:8548918:C:T	5.57955e-08	-1.49835e-10	-1.189
8549138	chr16:8549138:T:C	9.45557e-09	-1.70271	-1.26137
8549151	chr16:8549151:C:T	1.38612e-07	-1.49835e-10	-0.279013
8549154	chr16:8549154:C:A	7.65405e-08	-1.49835e-10	-0.87287
8549242	chr16:8549242:A:G	9.28218e-09	-1.70586	-1.27673
8549329	chr16:8549329:G:A	5.12473e-08	-1.49835e-10	-1.27403
8549442	chr16:8549442:GTGAGCCACGAT:G	8.05469e-08	-1.49835e-10	-0.82185
8549617	chr16:8549617:G:A	9.50556e-09	-1.69615	-1.26267
8549653	chr16:8549653:T:C	9.42546e-09	-1.69439	-1.27289
8549878	chr16:8549878:G:C	5.41321e-08	-1.49835e-10	-1.21926
8549927	chr16:8549927:G:C	1.17973e-07	-1.49835e-10	-0.440232
8549995	chr16:8549995:G:T	1.94594e-08	-1.01977	-1.2226
8550010	chr16:8550010:T:G	9.57413e-09	-1.67944	-1.27218
8550127	chr16:8550127:C:A	2.17629e-08	-0.916567	-1.21392
8550467	chr16:8550467:TCA:T	2.04997e-08	-0.914596	-1.27568
8550835	chr16:8550835:T:C	1.60858e-08	-1.29141	-1.14134
8550859	chr16:8550859:C:A	9.55383e-09	-1.70239	-1.25136
8551087	chr16:8551087:G:A	2.16074e-08	-0.935777	-1.20188
8551157	chr16:8551157:A:G	9.40049e-09	-1.69676	-1.27316
8551195	chr16:8551195:A:C	8.77677e-08	-1.49835e-10	-0.735997
8551344	chr16:8551344:C:T	7.20621e-08	-1.49835e-10	-0.933162
8551432	chr16:8551432:T:A	7.17595e-08	-1.49835e-10	-0.937369
8551540	chr16:8551540:C:T	7.08492e-08	-1.49835e-10	-0.950136
8551545	chr16:8551545:G:A	1.35418e-07	-1.49835e-10	-0.302326
8551560	chr16:8551560:G:C	6.09741e-08	-1.49835e-10	-1.10024
8551607	chr16:8551607:A:G	2.09977e-08	-0.961346	-1.20493
8551640	chr16:8551640:C:A	9.68666e-08	-1.49835e-10	-0.637355
8551690	chr16:8551690:G:A	5.43456e-08	-1.49835e-10	-1.21533
8551722	chr16:8551722:A:G	9.46267e-09	-1.69057	-1.27277
8551763	chr16:8551763:C:T	2.1139e-08	-0.953774	-1.20579
8551795	chr16:8551795:A:T	1.31529e-08	-1.36254	-1.27151
8551816	chr16:8551816:A:T	1.02967e-08	-1.69344	-1.18543
8551959	chr16:8551959:T:C	6.0989e-08	-1.49835e-10	-1.1
8552035	chr16:8552035:C:G	8.67882e-08	-1.49835e-10	-0.74722
8552076	chr16:8552076:A:G	9.55999e-09	-1.67649	-1.27662
8552113	chr16:8552113:A:T	5.25596e-08	-1.49835e-10	-1.24874
8552196	chr16:8552196:A:T	2.7768e-08	-0.668659	-1.21815
8552201	chr16:8552201:C:G	1.01464e-08	-1.70019	-1.19338
8552255	chr16:8552255:G:A	1.00884e-08	-1.69828	-1.20102
8552417	chr16:8552417:C:G	1.32047e-07	-1.49835e-10	-0.327528
8552486	chr16:8552486:T:A	1.00338e-08	-1.69924	-1.20549
8552746	chr16:8552746:AC:A	3.15741e-08	-0.519934	-1.23842
8553397	chr16:8553397:C:T	1.07603e-08	-1.67084	-1.16399
8553744	chr16:8553744:G:A	1.10806e-08	-1.66491	-1.14058
8553778	chr16:8553778:C:G	2.24109e-08	-0.824246	-1.2769
8553937	chr16:8553937:G:T	6.23192e-08	-1.49835e-10	-1.07842
8553957	chr16:8553957:C:A	3.76376e-07	-1.49835e-10	0.719898
8553972	chr16:8553972:A:G	1.17123e-08	-1.50782	-1.24222
8554154	chr16:8554154:G:A	1.11263e-08	-1.64041	-1.16097
8554175	chr16:8554175:C:T	1.1342e-08	-1.63904	-1.14313
8554233	chr16:8554233:A:G	6.28732e-08	-1.49835e-10	-1.06957
8554268	chr16:8554268:G:T	1.27606e-08	-1.47557	-1.18876
8554284	chr16:8554284:A:C	1.01222e-08	-1.62136	-1.27459
8554323	chr16:8554323:A:T	2.29583e-08	-0.808113	-1.2689
8554470	chr16:8554470:C:T	4.16378e-08	-1.48168	-2.9698e-10
8554477	chr16:8554477:A:C	1.13212e-08	-1.64801	-1.13601
8554501	chr16:8554501:A:G	1.00805e-08	-1.62366	-1.27643
8554700	chr16:8554700:G:T	7.07035e-08	-1.49835e-10	-0.952194
8554766	chr16:8554766:T:C	1.86708e-08	-1.03821	-1.24551
8554853	chr16:8554853:A:G	1.07019e-08	-1.65757	-1.1827
8554976	chr16:8554976:T:C	5.4704e-08	-1.49835e-10	-1.20875
8555032	chr16:8555032:T:G	8.08952e-08	-1.49835e-10	-0.817535
8555183	chr16:8555183:G:C	3.34063e-08	-1.70195	-2.9698e-10
8555368	chr16:8555368:G:A	1.19597e-08	-1.48559	-1.24356
8555472	chr16:8555472:G:A	1.14274e-08	-1.58516	-1.18951
8555514	chr16:8555514:T:C	1.06079e-08	-1.67349	-1.1756
8555618	chr16:8555618:C:T	7.09369e-08	-1.49835e-10	-0.948899
8555624	chr16:8555624:T:C	1.06693e-08	-1.68037	-1.16295
8555645	chr16:8555645:T:C	5.87195e-08	-1.49835e-10	-1.13792
8555740	chr16:8555740:C:T	1.20672e-08	-1.67597	-1.04423
8555900	chr16:8555900:T:C	1.46833e-08	-1.28402	-1.23996
8555906	chr16:8555906:C:A	9.33506e-09	-1.70376	-1.27315
8555975	chr16:8555975:G:A	1.53489e-08	-1.24945	-1.2302
8556090	chr16:8556090:T:C	1.81632e-08	-1.07215	-1.23915
8556127	chr16:8556127:C:T	3.55513e-08	-1.63971	-2.9698e-10
8556150	chr16:8556150:C:T	8.59119e-08	-1.49835e-10	-0.757368
8556265	chr16:8556265:C:T	5.63369e-08	-1.49835e-10	-1.17934
8556512	chr16:8556512:T:C	5.12737e-08	-1.49835e-10	-1.27351
8556647	chr16:8556647:A:G	9.56056e-09	-1.67772	-1.27533
8557062	chr16:8557062:A:G	9.2456e-09	-1.7099	-1.27665
8557191	chr16:8557191:A:T	1.07295e-08	-1.56143	-1.27626
8557324	chr16:8557324:A:C	1.28029e-08	-1.40106	-1.25996
8557396	chr16:8557396:G:C	1.04977e-07	-1.49835e-10	-0.556947
8557612	chr16:8557612:T:C	1.51776e-08	-1.25158	-1.23929
8557638	chr16:8557638:C:A	7.30778e-08	-1.49835e-10	-0.919165
8557664	chr16:8557664:C:T	5.15115e-08	-1.49835e-10	-1.26889
8557667	chr16:8557667:A:G	5.13568e-08	-1.49835e-10	-1.27189
8557937	chr16:8557937:C:T	7.73308e-08	-1.49835e-10	-0.862598
8558006	chr16:8558006:C:G	1.32389e-08	-1.35745	-1.27008
8558020	chr16:8558020:A:G	1.03842e-08	-1.67962	-1.19078
8558294	chr16:8558294:G:A	1.07882e-08	-1.55968	-1.27256
8558504	chr16:8558504:G:A	1.04962e-08	-1.68468	-1.175
8558654	chr16:8558654:T:C	5.10976e-08	-1.49835e-10	-1.27695
8558912	chr16:8558912:T:G	1.27307e-08	-1.41073	-1.25594
8558990	chr16:8558990:A:G	1.10023e-08	-1.67842	-1.13416
8559146	chr16:8559146:G:A	1.15229e-08	-1.70928	-1.05707
8559227	chr16:8559227:G:C	5.18075e-08	-1.49835e-10	-1.26316
8559266	chr16:8559266:C:T	6.37327e-08	-1.49835e-10	-1.05599
8559292	chr16:8559292:C:G	5.27044e-08	-1.49835e-10	-1.24599
8559606	chr16:8559606:G:C	5.35621e-08	-1.49835e-10	-1.22985
8559780	chr16:8559780:A:G	5.54021e-08	-1.49835e-10	-1.19607
8559967	chr16:8559967:T:C	1.54473e-08	-1.54369	-0.929569
8560075	chr16:8560075:C:T	5.58824e-08	-1.49835e-10	-1.18744
8560510	chr16:8560510:G:A	5.26522e-08	-1.49835e-10	-1.24698
8560663	chr16:8560663:TCTC:T	6.21481e-08	-1.49835e-10	-1.08117
8560964	chr16:8560964:T:C	1.08077e-07	-1.49835e-10	-0.527846
8560979	chr16:8560979:G:C	4.00204e-08	-1.5213	-2.9698e-10
8561374	chr16:8561374:C:G	2.13774e-08	-0.911296	-1.23706
8561461	chr16:8561461:C:T	1.26377e-07	-1.49835e-10	-0.371422
8561800	chr16:8561800:ATGAG:A	6.62608e-08	-1.49835e-10	-1.01709
8562010	chr16:8562010:G:T	1.09084e-08	-1.55914	-1.26202
8562079	chr16:8562079:A:AGTGC	5.15419e-08	-1.49835e-10	-1.2683
8565284	chr16:8565284:A:T	9.697e-09	-1.70681	-1.23206
8565343	chr16:8565343:G:A	9.29772e-09	-1.70712	-1.2738
8565608	chr16:8565608:C:T	1.029e-08	-1.60399	-1.27552
8565616	chr16:8565616:G:T	1.24006e-08	-1.70049	-0.992457
8565721	chr16:8565721:G:C	5.217e-08	-1.49835e-10	-1.25618
8565738	chr16:8565738:T:A	1.36954e-08	-1.39487	-1.19876
8565747	chr16:8565747:C:A	1.38161e-08	-1.40662	-1.17824
8565776	chr16:8565776:T:C	1.15088e-08	-1.66305	-1.10452
8565982	chr16:8565982:A:G	9.57935e-09	-1.68435	-1.26673
8565983	chr16:8565983:C:G	9.99815e-09	-1.70722	-1.20106
8566257	chr16:8566257:G:T	7.80428e-08	-0.853432	-2.9698e-10
8566292	chr16:8566292:A:C	1.36788e-07	-1.49835e-10	-0.292259
8566569	chr16:8566569:C:T	1.20446e-08	-1.69808	-1.02399
8566627	chr16:8566627:T:A	1.51234e-08	-1.36577	-1.12868
8566986	chr16:8566986:C:G	1.45663e-08	-1.59999	-0.931987
8567079	chr16:8567079:T:G	1.09753e-08	-1.7095	-1.10554
8567100	chr16:8567100:G:C	1.24673e-08	-1.41069	-1.27689
8567711	chr16:8567711:G:A	1.0007e-08	-1.69843	-1.20897
8567749	chr16:8567749:A:C	1.46472e-08	-1.62952	-0.896918
8567938	chr16:8567938:A:G	9.28402e-08	-1.49835e-10	-0.67981
8567988	chr16:8567988:A:G	2.1773e-07	-1.49835e-10	0.172566
8568048	chr16:8568048:A:G	5.69852e-08	-1.49835e-10	-1.1679
8568053	chr16:8568053:C:T	1.85469e-08	-1.19983	-1.09056
8568509	chr16:8568509:C:T	1.49665e-08	-1.24938	-1.2555
8568514	chr16:8568514:G:A	5.12878e-08	-1.49835e-10	-1.27324
8568754	chr16:8568754:T:C	1.54131e-08	-1.31106	-1.16441
8569136	chr16:8569136:C:G	4.94598e-08	-1.30953	-2.9698e-10
8569213	chr16:8569213:C:T	1.7219e-08	-1.48871	-0.875971
8569289	chr16:8569289:T:C	2.92323e-08	-0.666609	-1.16881
8569297	chr16:8569297:C:T	1.97401e-08	-1.17514	-1.05289
8569347	chr16:8569347:TC:T	5.50487e-08	-1.49835e-10	-1.20247
8569748	chr16:8569748:C:T	1.25452e-08	-1.62901	-1.05235
8570012	chr16:8570012:G:C	1.86459e-08	-1.13739	-1.14768
8570124	chr16:8570124:T:A	1.17265e-08	-1.51088	-1.23796
8570179	chr16:8570179:C:T	5.28779e-08	-1.49835e-10	-1.2427
8570387	chr16:8570387:C:T	1.49259e-07	-1.49835e-10	-0.205006
8570469	chr16:8570469:A:C	4.22287e-08	-1.46759	-2.9698e-10
8570499	chr16:8570499:T:C	5.52522e-08	-1.49835e-10	-1.19878
8570619	chr16:8570619:T:C	5.16388e-08	-1.49835e-10	-1.26642
8570636	chr16:8570636:C:T	1.41585e-07	-1.49835e-10	-0.257789
8570649	chr16:8570649:C:T	7.42711e-08	-1.49835e-10	-0.902968
8570728	chr16:8570728:T:A	5.72335e-08	-1.49835e-10	-1.16355
8571087	chr16:8571087:G:C	1.70638e-08	-1.31151	-1.06222
8571308	chr16:8571308:T:C	5.52272e-08	-1.49835e-10	-1.19923
8571768	chr16:8571768:C:T	9.90852e-09	-1.68579	-1.2315
8572883	chr16:8572883:G:A	9.30443e-09	-1.705	-1.2752
8573090	chr16:8573090:C:G	9.42065e-09	-1.69093	-1.27686
8573814	chr16:8573814:G:A	1.30803e-08	-1.68794	-0.951639
8574026	chr16:8574026:G:C	1.08052e-08	-1.61818	-1.21249
8574055	chr16:8574055:C:A	9.57222e-09	-1.70368	-1.24815
8574116	chr16:8574116:G:A	3.28667e-08	-0.901327	-0.816904
8574229	chr16:8574229:A:G	5.75975e-08	-1.49835e-10	-1.15721
8575004	chr16:8575004:C:T	5.11985e-08	-1.49835e-10	-1.27498
8575112	chr16:8575112:A:C	7.62078e-08	-1.49835e-10	-0.877227
8575270	chr16:8575270:C:G	6.13179e-08	-1.49835e-10	-1.09462
8575415	chr16:8575415:C:T	5.20349e-08	-1.49835e-10	-1.25878
8575474	chr16:8575474:A:G	6.36024e-08	-1.49835e-10	-1.05804
8575544	chr16:8575544:C:T	5.33558e-08	-1.49835e-10	-1.23371
8575558	chr16:8575558:G:A	5.43928e-08	-1.49835e-10	-1.21446
8575803	chr16:8575803:C:G	1.0967e-08	-1.58476	-1.23104
8575894	chr16:8575894:C:A	5.31513e-08	-1.49835e-10	-1.23755
8576080	chr16:8576080:A:G	1.26545e-08	-1.70047	-0.972205
8576421	chr16:8576421:C:A	5.3062e-08	-1.49835e-10	-1.23923
8577134	chr16:8577134:C:A	1.21201e-08	-1.49312	-1.2227
8577135	chr16:8577135:T:C	6.93259e-08	-0.971872	-2.9698e-10
8577852	chr16:8577852:G:A	3.78872e-08	-1.57608	-2.9698e-10
8578097	chr16:8578097:G:T	1.9096e-08	-1.69931	-0.561899
8578562	chr16:8578562:G:T	6.86621e-08	-1.49835e-10	-0.981493
8578804	chr16:8578804:C:T	9.26928e-09	-1.70713	-1.27686
8578832	chr16:8578832:A:G	1.74453e-08	-1.68834	-0.663281
8578842	chr16:8578842:G:A	7.00439e-08	-1.49835e-10	-0.961567
8579145	chr16:8579145:A:T	6.86355e-08	-1.49835e-10	-0.98188
8579159	chr16:8579159:G:A	1.44039e-07	-1.49835e-10	-0.240604
8579548	chr16:8579548:A:G	1.75358e-08	-1.67148	-0.674965
8579954	chr16:8579954:G:A	5.87295e-08	-1.49835e-10	-1.13775
8579966	chr16:8579966:C:T	7.66874e-08	-1.49835e-10	-0.870953
8580106	chr16:8580106:C:T	1.35771e-08	-1.70287	-0.899434
8580253	chr16:8580253:A:G	5.33e-08	-1.49835e-10	-1.23475
8580294	chr16:8580294:G:A	7.21827e-08	-0.93149	-2.9698e-10
8581061	chr16:8581061:G:A	1.77354e-08	-1.66629	-0.668834
8581125	chr16:8581125:A:G	1.98388e-08	-1.50381	-0.719242
8581253	chr16:8581253:G:A	3.32834e-08	-1.70563	-2.9698e-10
8581775	chr16:8581775:T:A	3.36591e-08	-1.6605	-0.0339078
8582003	chr16:8582003:C:T	5.38869e-08	-1.49835e-10	-1.2238
8583076	chr16:8583076:G:A	6.19156e-08	-1.49835e-10	-1.08492
8583327	chr16:8583327:G:C	5.35238e-08	-1.49835e-10	-1.23056
8583618	chr16:8583618:C:T	5.84315e-08	-1.49835e-10	-1.14284
8583640	chr16:8583640:T:C	6.33099e-08	-1.65393	0.59128
8583701	chr16:8583701:T:C	1.26294e-08	-1.70878	-0.965881
8583709	chr16:8583709:C:A	8.07531e-08	-1.66833	0.849037
8583846	chr16:8583846:G:T	9.57538e-08	-1.49835e-10	-0.648909
8583897	chr16:8583897:C:G	1.38636e-07	-1.49835e-10	-0.278835
8584778	chr16:8584778:C:T	1.83098e-08	-1.70121	-0.602039
8585091	chr16:8585091:G:A	2.14815e-08	-1.33769	-0.805812
8585103	chr16:8585103:G:A	5.12484e-08	-1.49835e-10	-1.27401
8585199	chr16:8585199:T:C	1.71587e-08	-1.50574	-0.862439
8585447	chr16:8585447:A:G	9.67901e-09	-1.69552	-1.24522
8585654	chr16:8585654:G:T	1.62848e-08	-1.68242	-0.738037
8585959	chr16:8585959:G:A	5.1148e-08	-1.49835e-10	-1.27597
8586231	chr16:8586231:A:G	7.2092e-08	-1.49835e-10	-0.932747
8586374	chr16:8586374:G:T	8.1042e-08	-1.49835e-10	-0.815723
8586818	chr16:8586818:A:G	7.26119e-08	-1.49835e-10	-0.925561
8586922	chr16:8586922:C:G	8.33282e-08	-0.787903	-2.9698e-10
8587251	chr16:8587251:C:T	9.43731e-08	-1.49835e-10	-0.663434
8587532	chr16:8587532:A:G	6.13005e-08	-1.49835e-10	-1.0949
8587553	chr16:8587553:A:G	8.02016e-08	-0.826147	-2.9698e-10
8587757	chr16:8587757:T:C	9.89536e-09	-1.70915	-1.20947
8587848	chr16:8587848:A:G	1.00691e-07	-1.49835e-10	-0.598634
8588246	chr16:8588246:C:T	5.26677e-08	-1.49835e-10	-1.24669
8588369	chr16:8588369:C:T	1.4894e-08	-1.38771	-1.12202
8588371	chr16:8588371:C:A	3.35919e-08	-1.69641	-2.9698e-10
8588486	chr16:8588486:T:C	3.46007e-08	-1.66682	-2.9698e-10
8588935	chr16:8588935:G:A	7.95832e-08	-1.49835e-10	-0.833887
8589347	chr16:8589347:C:A	2.09871e-08	-0.945186	-1.2216
8589463	chr16:8589463:T:C	1.09077e-07	-1.49835e-10	-0.518636
8589674	chr16:8589674:A:G	5.81348e-08	-1.49835e-10	-1.14793
8589862	chr16:8589862:G:A	1.14954e-08	-1.67919	-1.08955
8590096	chr16:8590096:G:A	1.68627e-08	-1.12811	-1.25748
8590205	chr16:8590205:G:A	1.8458e-08	-1.01917	-1.27602
8590742	chr16:8590742:G:T	1.73782e-08	-1.69705	-0.658426
8590786	chr16:8590786:C:T	1.54609e-08	-1.46613	-1.00624
8590874	chr16:8590874:C:T	6.40488e-08	-1.49835e-10	-1.05105
8590890	chr16:8590890:C:T	5.91135e-08	-1.49835e-10	-1.13123
8591868	chr16:8591868:C:G	5.34108e-08	-1.49835e-10	-1.23268
8591971	chr16:8591971:A:G	1.01473e-07	-1.49835e-10	-0.590899
8592230	chr16:8592230:G:C	1.07927e-07	-1.49835e-10	-0.529238
8592286	chr16:8592286:G:A	2.80862e-08	-1.45442	-0.420995
8592360	chr16:8592360:G:C	5.11084e-08	-1.49835e-10	-1.27674
8592442	chr16:8592442:C:A	6.30772e-08	-1.49835e-10	-1.06633
8592718	chr16:8592718:G:A	3.64989e-08	-0.58625	-1.02716
8593757	chr16:8593757:T:C	6.88312e-08	-1.49835e-10	-0.979033
8593821	chr16:8593821:G:C	6.91326e-08	-1.49835e-10	-0.974663
8593835	chr16:8593835:C:T	1.16908e-08	-1.52559	-1.22629
8593908	chr16:8593908:T:C	5.28188e-08	-1.49835e-10	-1.24382
8594622	chr16:8594622:A:G	5.5156e-08	-1.49835e-10	-1.20052
8594642	chr16:8594642:C:G	5.58985e-08	-1.49835e-10	-1.18715
8594830	chr16:8594830:G:T	5.45966e-08	-1.49835e-10	-1.21072
8595315	chr16:8595315:A:G	5.61865e-08	-1.49835e-10	-1.18201
8595590	chr16:8595590:T:G	8.38957e-08	-1.49835e-10	-0.781116
8595919	chr16:8595919:G:T	5.3932e-08	-1.49835e-10	-1.22297
8596177	chr16:8596177:G:C	8.15245e-08	-1.49835e-10	-0.809786
8596248	chr16:8596248:T:C	5.15242e-08	-1.49835e-10	-1.26864
8596547	chr16:8596547:G:A	2.03401e-08	-1.33476	-0.863336
8596568	chr16:8596568:C:A	7.30205e-08	-1.49835e-10	-0.91995
8596682	chr16:8596682:A:G	2.64103e-08	-1.1126	-0.824339
8596737	chr16:8596737:A:G	3.64827e-08	-0.362844	-1.25101
8597000	chr16:8597000:A:G	4.21127e-08	-0.546802	-0.923539
8597273	chr16:8597273:C:T	6.19213e-08	-1.49835e-10	-1.08483
8597475	chr16:8597475:A:G	2.35969e-08	-1.43396	-0.615612
8597496	chr16:8597496:G:A	5.4832e-08	-1.49835e-10	-1.20642
8597560	chr16:8597560:G:A	1.47114e-08	-1.25571	-1.26635
8597804	chr16:8597804:C:T	3.6422e-08	-1.61552	-2.9698e-10
8597979	chr16:8597979:G:A	5.41731e-08	-1.49835e-10	-1.21851
8598569	chr16:8598569:A:C	5.30535e-08	-1.49835e-10	-1.23939
8598881	chr16:8598881:G:C	1.77466e-08	-1.37225	-0.962249
8598894	chr16:8598894:T:C	5.3561e-08	-1.49835e-10	-1.22987
8598971	chr16:8598971:C:T	1.54081e-08	-1.49807	-0.977732
8599659	chr16:8599659:C:A	1.53619e-07	-1.49835e-10	-0.176214
8599753	chr16:8599753:C:G	1.31343e-08	-1.396	-1.23946
8599806	chr16:8599806:G:A	1.61792e-08	-1.60431	-0.822649
8599884	chr16:8599884:T:C	7.70348e-08	-1.49835e-10	-0.866433
8599920	chr16:8599920:C:T	6.60098e-08	-1.49835e-10	-1.02089
8600002	chr16:8600002:C:T	2.09806e-08	-1.04739	-1.1197
8600414	chr16:8600414:C:T	3.38876e-08	-1.68764	-2.9698e-10
8600427	chr16:8600427:T:C	6.31741e-08	-1.49835e-10	-1.0648
8600777	chr16:8600777:T:C	1.67443e-08	-1.11563	-1.277
8600912	chr16:8600912:G:A	2.65013e-08	-0.780308	-1.15319
8601364	chr16:8601364:G:A	1.04157e-07	-0.564794	-2.9698e-10
8602094	chr16:8602094:A:G	2.16574e-08	-1.6402	-0.495146
8602521	chr16:8602521:A:G	1.77397e-08	-1.39763	-0.937256
8602913	chr16:8602913:T:G	5.7858e-08	-1.49835e-10	-1.1527
8602966	chr16:8602966:C:T	5.11226e-08	-1.49835e-10	-1.27646
8603001	chr16:8603001:A:G	5.72482e-08	-1.49835e-10	-1.16329
8603219	chr16:8603219:A:G	1.75239e-08	-1.66869	-0.678435
8603270	chr16:8603270:T:C	6.06768e-08	-1.49835e-10	-1.10513
8603448	chr16:8603448:C:T	2.35845e-08	-1.66088	-0.389216
8603487	chr16:8603487:C:T	1.93683e-08	-1.65405	-0.593005
8604118	chr16:8604118:G:A	1.99166e-08	-1.70352	-0.51562
8604273	chr16:8604273:CT:C	3.33601e-08	-1.70333	-2.9698e-10
8604532	chr16:8604532:A:G	2.45348e-08	-0.733885	-1.27671
8605611	chr16:8605611:A:G	3.99174e-08	-1.52388	-2.9698e-10
8605798	chr16:8605798:C:T	5.11728e-08	-1.49835e-10	-1.27548
8606254	chr16:8606254:A:T	2.46472e-08	-1.39114	-0.614888
8606372	chr16:8606372:G:A	6.67282e-08	-1.49835e-10	-1.01006
8606671	chr16:8606671:C:T	1.53898e-08	-1.63285	-0.844142
8606960	chr16:8606960:G:A	6.26184e-08	-1.49835e-10	-1.07363
8607072	chr16:8607072:C:T	8.90181e-08	-1.49835e-10	-0.72185
8607073	chr16:8607073:G:A	4.19252e-08	-1.4748	-2.9698e-10
8607321	chr16:8607321:C:T	5.27507e-08	-1.49835e-10	-1.24511
8607779	chr16:8607779:G:A	3.5313e-08	-1.31524	-0.331201
8607870	chr16:8607870:G:A	2.1593e-08	-1.66349	-0.474825
8608079	chr16:8608079:C:T	2.53398e-08	-1.65723	-0.321083
8608179	chr16:8608179:T:C	6.18504e-08	-1.49835e-10	-1.08597
8608449	chr16:8608449:C:T	5.96234e-08	-1.49835e-10	-1.12264
8608974	chr16:8608974:G:A	1.83325e-08	-1.63773	-0.66429
8609290	chr16:8609290:C:T	2.00519e-08	-1.67558	-0.536791
8609400	chr16:8609400:C:T	1.48403e-08	-1.64894	-0.864404
8609859	chr16:8609859:C:T	9.33101e-08	-1.49835e-10	-0.674762
8610007	chr16:8610007:G:A	1.41098e-08	-1.67637	-0.88745
8610131	chr16:8610131:T:C	1.88904e-08	-1.03152	-1.24052
8610222	chr16:8610222:C:T	2.18141e-08	-1.68104	-0.447093
8611690	chr16:8611690:G:A	6.72684e-08	-0.431181	-0.57082
8611807	chr16:8611807:A:G	1.09762e-08	-1.54725	-1.26771
8612512	chr16:8612512:G:A	3.17603e-08	-0.932596	-0.819877
8612762	chr16:8612762:ATG:A	5.86591e-08	-1.49835e-10	-1.13895
8612834	chr16:8612834:T:A	1.65415e-08	-1.26193	-1.14289
8612836	chr16:8612836:T:A	6.30069e-08	-1.49835e-10	-1.06745
8612989	chr16:8612989:C:A	1.18908e-08	-1.4865	-1.24843
8613518	chr16:8613518:C:T	2.63975e-08	-0.670703	-1.26672
8614008	chr16:8614008:A:G	5.78484e-08	-1.49835e-10	-1.15286
8614526	chr16:8614526:T:C	3.42222e-08	-0.666009	-1.01181
8614556	chr16:8614556:T:C	5.20577e-08	-1.49835e-10	-1.25834
8615005	chr16:8615005:G:A	1.28856e-08	-1.58428	-1.0703
8615411	chr16:8615411:G:T	1.08109e-08	-1.57682	-1.25332
8615563	chr16:8615563:A:G	1.77225e-08	-1.55034	-0.78551
8616027	chr16:8616027:C:T	1.05135e-08	-1.58354	-1.27449
8616164	chr16:8616164:A:G	5.53896e-08	0.071637	-1.26793
8616208	chr16:8616208:A:G	6.84386e-08	-1.49835e-10	-0.984753
8616227	chr16:8616227:C:T	6.35193e-08	-1.49835e-10	-1.05935
8616228	chr16:8616228:A:G	1.05907e-08	-1.58009	-1.27063
8616315	chr16:8616315:C:T	6.11649e-08	-1.49835e-10	-1.09712
8616428	chr16:8616428:G:A	1.04137e-08	-1.59308	-1.27449
8616735	chr16:8616735:A:C	1.04709e-08	-1.58761	-1.27449
8616899	chr16:8616899:AAAAT:A	1.01893e-08	-1.61509	-1.27427
8617028	chr16:8617028:G:C	5.79721e-08	-1.49835e-10	-1.15073
8617110	chr16:8617110:G:A	1.01564e-08	-1.61886	-1.27373
8617318	chr16:8617318:A:G	1.02038e-08	-1.61919	-1.26874
8617428	chr16:8617428:C:T	5.46559e-08	-1.49835e-10	-1.20963
8617433	chr16:8617433:T:G	1.01675e-08	-1.624	-1.26749
8617691	chr16:8617691:T:C	1.04473e-08	-1.58771	-1.27664
8617811	chr16:8617811:A:C	1.02384e-08	-1.61649	-1.26806
8617826	chr16:8617826:C:T	1.03215e-08	-1.59982	-1.27664
8617827	chr16:8617827:G:T	5.33124e-08	-1.49835e-10	-1.23452
8617874	chr16:8617874:C:T	1.03449e-08	-1.5972	-1.27699
8617953	chr16:8617953:C:T	5.32811e-08	-1.49835e-10	-1.23511
8618566	chr16:8618566:G:A	8.44455e-08	-1.49835e-10	-0.774584
8618591	chr16:8618591:C:G	5.26715e-08	-1.49835e-10	-1.24661
8618639	chr16:8618639:G:A	5.23497e-08	-1.49835e-10	-1.25274
8618806	chr16:8618806:A:G	1.15787e-08	-1.50706	-1.25446
8618842	chr16:8618842:G:A	1.18222e-08	-1.52035	-1.22036
8619053	chr16:8619053:G:A	5.46579e-08	-1.49835e-10	-1.2096
8619154	chr16:8619154:G:A	5.54577e-08	-1.49835e-10	-1.19507
8619164	chr16:8619164:G:A	5.40094e-08	-1.49835e-10	-1.22153
8619376	chr16:8619376:A:C	5.3366e-08	-1.49835e-10	-1.23352
8619397	chr16:8619397:T:C	5.56655e-08	-1.49835e-10	-1.19133
8619468	chr16:8619468:T:G	1.14138e-08	-1.58053	-1.19534
8619519	chr16:8619519:G:A	1.15142e-08	-1.57177	-1.19534
8620044	chr16:8620044:T:A	8.69112e-08	-1.49835e-10	-0.745803
8620305	chr16:8620305:A:C	1.02148e-08	-1.64894	-1.23792
8620685	chr16:8620685:T:C	1.41079e-07	-0.261371	-2.9698e-10
8620729	chr16:8620729:C:T	3.70517e-08	-0.435329	-1.16305
8620779	chr16:8620779:A:G	6.92172e-08	-1.49835e-10	-0.973441
8620917	chr16:8620917:T:C	1.00563e-08	-1.66384	-1.23865
8620936	chr16:8620936:C:A	4.14748e-08	-1.4856	-2.9698e-10
8620981	chr16:8620981:T:C	7.2958e-08	-1.49835e-10	-0.920807
8622184	chr16:8622184:G:T	1.02121e-08	-1.66465	-1.22247
8622243	chr16:8622243:C:T	5.65306e-08	-1.49835e-10	-1.17591
8622250	chr16:8622250:A:C	1.14721e-08	-1.65954	-1.11123
8622271	chr16:8622271:A:G	4.93571e-08	-0.121684	-1.18992
8622442	chr16:8622442:A:G	1.68165e-08	-1.65207	-0.736258
8622641	chr16:8622641:A:G	1.13713e-08	-1.66383	-1.11577
8622653	chr16:8622653:G:A	5.10949e-08	-1.49835e-10	-1.277
8622752	chr16:8622752:T:C	1.61963e-08	-1.66897	-0.756937
8622767	chr16:8622767:C:T	1.12748e-08	-1.6707	-1.11741
8622865	chr16:8622865:G:T	8.33703e-08	-1.49835e-10	-0.787398
8623091	chr16:8623091:A:G	5.28386e-08	-1.49835e-10	-1.24345
8623165	chr16:8623165:T:C	8.19665e-08	-1.49835e-10	-0.80438
8623255	chr16:8623255:G:A	5.22927e-08	-1.49835e-10	-1.25383
8623349	chr16:8623349:A:G	7.03004e-08	-1.49835e-10	-0.957912
8623611	chr16:8623611:A:G	6.10258e-08	-1.09939	-2.9698e-10
8623750	chr16:8623750:G:A	5.11107e-08	-1.49835e-10	-1.2767
8623909	chr16:8623909:C:G	6.9256e-08	-1.49835e-10	-0.972881
8624050	chr16:8624050:G:A	1.43969e-08	-1.53834	-1.00533
8624086	chr16:8624086:G:A	5.14646e-08	-1.49835e-10	-1.2698
8624208	chr16:8624208:C:T	5.17906e-08	-1.49835e-10	-1.26348
8624375	chr16:8624375:T:A	5.63465e-08	-1.49835e-10	-1.17917
8624756	chr16:8624756:T:C	5.19565e-08	-1.49835e-10	-1.26028
8624757	chr16:8624757:G:T	5.22604e-08	-1.49835e-10	-1.25445
8625069	chr16:8625069:T:A	5.77522e-08	-1.49835e-10	-1.15453
8625132	chr16:8625132:T:C	3.47965e-08	-1.66117	-2.9698e-10
8625346	chr16:8625346:A:G	5.77335e-08	-1.49835e-10	-1.15485
8625528	chr16:8625528:T:C	2.01849e-08	-1.59652	-0.609238
8625752	chr16:8625752:G:A	9.8621e-08	-1.49835e-10	-0.619406
8625791	chr16:8625791:G:A	6.11041e-08	-1.49835e-10	-1.09811
8626035	chr16:8626035:C:T	5.64134e-08	-1.49835e-10	-1.17798
8626045	chr16:8626045:G:T	5.67012e-08	-1.49835e-10	-1.17289
8626479	chr16:8626479:C:T	5.15773e-08	-1.49835e-10	-1.26761
8627038	chr16:8627038:C:G	5.19174e-08	-1.49835e-10	-1.26104
8627234	chr16:8627234:G:C	5.32258e-08	-1.49835e-10	-1.23615
8627504	chr16:8627504:A:G	8.57339e-08	-1.49835e-10	-0.759442
8627540	chr16:8627540:A:C	6.25521e-08	-1.49835e-10	-1.07469
8627680	chr16:8627680:C:G	5.13708e-08	-1.49835e-10	-1.27162
8627682	chr16:8627682:G:A	5.96638e-08	-1.49835e-10	-1.12196
8627727	chr16:8627727:A:G	6.12648e-08	-1.49835e-10	-1.09548
8627772	chr16:8627772:G:T	6.0139e-08	-1.49835e-10	-1.11403
8627777	chr16:8627777:A:T	6.01713e-08	-1.49835e-10	-1.11349
8627927	chr16:8627927:A:G	5.98978e-08	-1.49835e-10	-1.11805
8628073	chr16:8628073:T:C	6.76443e-08	-1.49835e-10	-0.996426
8628139	chr16:8628139:C:T	5.96583e-08	-1.49835e-10	-1.12206
8628195	chr16:8628195:A:G	9.96972e-09	-1.66585	-1.24529
8628196	chr16:8628196:A:G	6.05736e-08	-1.49835e-10	-1.10683
8628466	chr16:8628466:A:G	5.19856e-08	-1.49835e-10	-1.25972
8628526	chr16:8628526:G:A	6.02852e-08	-1.49835e-10	-1.1116
8628785	chr16:8628785:A:G	5.86962e-08	-1.49835e-10	-1.13832
8628875	chr16:8628875:T:C	6.0212e-08	-1.49835e-10	-1.11282
8629078	chr16:8629078:C:T	5.11796e-08	-1.49835e-10	-1.27535
8629191	chr16:8629191:C:T	5.85027e-08	-1.49835e-10	-1.14162
8629341	chr16:8629341:G:A	6.1351e-08	-1.49835e-10	-1.09408
8629375	chr16:8629375:T:C	5.99216e-08	-1.49835e-10	-1.11765
8629418	chr16:8629418:C:G	1.75253e-08	-1.25842	-1.08862
8629626	chr16:8629626:G:A	5.11803e-08	-1.49835e-10	-1.27533
8629693	chr16:8629693:C:G	5.98809e-08	-1.49835e-10	-1.11833
8629723	chr16:8629723:C:G	5.82856e-08	-1.49835e-10	-1.14534
8629776	chr16:8629776:A:G	2.42813e-08	-1.58814	-0.432842
8629900	chr16:8629900:A:G	6.14973e-08	-1.49835e-10	-1.0917
8630027	chr16:8630027:AT:A	5.86752e-08	-1.49835e-10	-1.13867
8630200	chr16:8630200:GCAAA:G	2.67225e-08	-1.56697	-0.358214
8630316	chr16:8630316:C:T	5.97821e-08	-1.49835e-10	-1.11998
8630720	chr16:8630720:C:A	5.97821e-08	-1.49835e-10	-1.11998
8630814	chr16:8630814:C:T	5.93383e-08	-1.49835e-10	-1.12743
8631078	chr16:8631078:C:T	6.08935e-08	-1.49835e-10	-1.10156
8631255	chr16:8631255:C:T	6.08935e-08	-1.49835e-10	-1.10156
8631468	chr16:8631468:C:T	6.0252e-08	-1.49835e-10	-1.11215
8631541	chr16:8631541:G:A	3.82993e-08	-1.56526	-2.9698e-10
8631571	chr16:8631571:G:A	6.04709e-08	-1.49835e-10	-1.10853
8631625	chr16:8631625:G:A	6.08138e-08	-1.49835e-10	-1.10287
8631711	chr16:8631711:G:A	3.49867e-08	-1.65572	-2.9698e-10
8631737	chr16:8631737:A:C	1.14748e-06	1.83463	-2.9698e-10
8631795	chr16:8631795:C:T	6.08935e-08	-1.49835e-10	-1.10156
8631942	chr16:8631942:T:G	1.97674e-08	-1.62218	-0.604475
8631949	chr16:8631949:C:G	6.08935e-08	-1.49835e-10	-1.10156
8632201	chr16:8632201:T:C	6.08935e-08	-1.49835e-10	-1.10156
8632321	chr16:8632321:C:T	6.11064e-08	-1.49835e-10	-1.09807
8632387	chr16:8632387:A:T	5.14302e-08	-1.49835e-10	-1.27047
8632407	chr16:8632407:C:T	6.08935e-08	-1.49835e-10	-1.10156
8632566	chr16:8632566:T:C	6.08935e-08	-1.49835e-10	-1.10156
8632699	chr16:8632699:T:G	1.15374e-07	-1.49835e-10	-0.462511
8632816	chr16:8632816:C:T	6.07464e-08	-1.49835e-10	-1.10398
8632849	chr16:8632849:C:G	5.95274e-08	-1.49835e-10	-1.12425
8633355	chr16:8633355:T:C	6.11634e-08	-1.49835e-10	-1.09714
8633733	chr16:8633733:G:C	6.08935e-08	-1.49835e-10	-1.10156
8633826	chr16:8633826:A:G	6.08935e-08	-1.49835e-10	-1.10156
8633911	chr16:8633911:T:G	6.08935e-08	-1.49835e-10	-1.10156
8633976	chr16:8633976:G:A	2.08227e-07	-1.49835e-10	0.12794
8634153	chr16:8634153:A:G	1.09921e-07	-1.49835e-10	-0.510933
8634248	chr16:8634248:A:G	5.97053e-08	-1.49835e-10	-1.12127
8634431	chr16:8634431:C:T	5.36495e-08	-1.49835e-10	-1.22822
8634761	chr16:8634761:T:C	5.27835e-08	-1.49835e-10	-1.24449
8634814	chr16:8634814:A:G	6.26236e-08	-1.49835e-10	-1.07355
8634907	chr16:8634907:C:G	2.48478e-08	-1.56097	-0.436946
8634915	chr16:8634915:C:T	6.12031e-08	-1.49835e-10	-1.09649
8635096	chr16:8635096:C:T	6.06266e-08	-1.49835e-10	-1.10596
8635142	chr16:8635142:G:A	3.89481e-08	-1.54846	-2.9698e-10
8635267	chr16:8635267:G:A	1.17805e-07	-0.572729	0.131066
8635363	chr16:8635363:A:G	3.67553e-08	-1.60641	-2.9698e-10
8635418	chr16:8635418:T:C	6.39243e-08	-1.49835e-10	-1.05299
8635466	chr16:8635466:A:T	6.39243e-08	-1.49835e-10	-1.05299
8636116	chr16:8636116:C:G	5.97151e-08	-1.49835e-10	-1.12111
8636180	chr16:8636180:G:A	6.23628e-08	-1.49835e-10	-1.07772
8636420	chr16:8636420:C:T	6.25087e-08	-1.49835e-10	-1.07538
8636424	chr16:8636424:G:C	6.19739e-08	-1.08398	-2.9698e-10
8636625	chr16:8636625:C:G	6.20109e-08	-1.49835e-10	-1.08338
8636929	chr16:8636929:A:G	6.23628e-08	-1.49835e-10	-1.07772
8637188	chr16:8637188:C:G	6.32851e-08	-1.49835e-10	-1.06304
8637384	chr16:8637384:T:C	1.35286e-08	-1.46452	-1.14137
8637391	chr16:8637391:TAATAGCAGAC:T	7.05173e-08	-1.49835e-10	-0.954832
8637404	chr16:8637404:TA:T	7.28135e-08	-1.49835e-10	-0.922788
8637406	chr16:8637406:A:T	7.30098e-08	-1.49835e-10	-0.920096
8637496	chr16:8637496:T:C	5.18155e-08	-1.49835e-10	-1.263
8637686	chr16:8637686:T:C	6.16278e-08	-1.49835e-10	-1.08958
8637784	chr16:8637784:C:T	6.23463e-08	-1.49835e-10	-1.07799
8637792	chr16:8637792:C:T	9.34772e-08	-1.49835e-10	-0.672973
8637874	chr16:8637874:A:G	1.47989e-08	-1.43761	-1.07853
8637950	chr16:8637950:C:T	5.45218e-08	-1.49835e-10	-1.21209
8637955	chr16:8637955:C:T	6.31238e-08	-1.49835e-10	-1.06559
8638168	chr16:8638168:G:A	5.48148e-08	-1.49835e-10	-1.20673
8638360	chr16:8638360:C:A	6.23628e-08	-1.49835e-10	-1.07772
8638375	chr16:8638375:T:C	6.11604e-08	-1.49835e-10	-1.09719
8638705	chr16:8638705:A:G	6.23628e-08	-1.49835e-10	-1.07772
8638822	chr16:8638822:T:C	6.23628e-08	-1.49835e-10	-1.07772
8639025	chr16:8639025:CA:C	6.23628e-08	-1.49835e-10	-1.07772
8639214	chr16:8639214:A:G	6.41573e-08	-1.49835e-10	-1.04935
8639297	chr16:8639297:G:A	6.2018e-08	-1.49835e-10	-1.08327
8639343	chr16:8639343:G:T	6.23628e-08	-1.49835e-10	-1.07772
8639409	chr16:8639409:C:T	6.23628e-08	-1.49835e-10	-1.07772
8639508	chr16:8639508:A:G	5.38277e-08	-1.49835e-10	-1.2249
8639518	chr16:8639518:C:G	1.54445e-08	-1.31865	-1.15479
8639833	chr16:8639833:A:C	6.22627e-08	-1.49835e-10	-1.07933
8639961	chr16:8639961:T:C	6.17682e-08	-1.49835e-10	-1.0873
8640107	chr16:8640107:T:C	5.33056e-08	-1.49835e-10	-1.23465
8640246	chr16:8640246:A:G	5.51785e-08	-1.49835e-10	-1.20012
8640250	chr16:8640250:T:C	6.23628e-08	-1.49835e-10	-1.07772
8640307	chr16:8640307:T:G	5.21143e-08	-1.49835e-10	-1.25725
8640353	chr16:8640353:C:T	5.23086e-08	-1.49835e-10	-1.25353
8640496	chr16:8640496:G:A	2.16262e-08	-1.21761	-0.91917
8641263	chr16:8641263:T:C	3.44897e-08	-1.32331	-0.346719
8641388	chr16:8641388:C:T	6.20109e-08	-1.49835e-10	-1.08338
8641498	chr16:8641498:A:G	6.21077e-08	-1.49835e-10	-1.08182
8641724	chr16:8641724:G:A	2.6273e-08	-1.38986	-0.55229
8641805	chr16:8641805:C:T	6.18158e-08	-1.49835e-10	-1.08653
8641839	chr16:8641839:T:C	5.5215e-08	-1.49835e-10	-1.19946
8642171	chr16:8642171:T:C	6.20109e-08	-1.49835e-10	-1.08338
8642262	chr16:8642262:T:C	8.23091e-08	-1.49835e-10	-0.800208
8642389	chr16:8642389:G:A	6.20109e-08	-1.49835e-10	-1.08338
8642414	chr16:8642414:G:A	5.88804e-08	-1.49835e-10	-1.13518
8642642	chr16:8642642:C:T	6.0708e-08	-1.49835e-10	-1.10461
8642800	chr16:8642800:G:A	6.20109e-08	-1.49835e-10	-1.08338
8642832	chr16:8642832:A:G	7.56138e-08	-1.49835e-10	-0.885052
8642881	chr16:8642881:G:T	5.96634e-08	-1.49835e-10	-1.12197
8642945	chr16:8642945:C:CT	5.89458e-08	-1.49835e-10	-1.13407
8643134	chr16:8643134:C:T	6.20109e-08	-1.49835e-10	-1.08338
8643206	chr16:8643206:C:T	6.19588e-08	-1.49835e-10	-1.08422
8643266	chr16:8643266:A:G	6.16345e-08	-1.49835e-10	-1.08947
8643438	chr16:8643438:T:C	6.20109e-08	-1.49835e-10	-1.08338
8643470	chr16:8643470:G:A	6.20109e-08	-1.49835e-10	-1.08338
8643697	chr16:8643697:G:T	9.42925e-08	-1.49835e-10	-0.664289
8643818	chr16:8643818:C:T	5.2887e-08	-1.49835e-10	-1.24253
8643874	chr16:8643874:A:C	1.44198e-08	-1.26849	-1.2736
8644041	chr16:8644041:C:G	6.20109e-08	-1.49835e-10	-1.08338
8644119	chr16:8644119:TTC:T	6.20109e-08	-1.49835e-10	-1.08338
8644179	chr16:8644179:T:C	1.53131e-08	-1.20533	-1.27665
8644337	chr16:8644337:G:A	6.20109e-08	-1.49835e-10	-1.08338
8644356	chr16:8644356:G:C	4.45656e-08	-1.60835	0.194624
8644381	chr16:8644381:G:T	1.28527e-06	-1.49835e-10	1.94803
8644493	chr16:8644493:C:T	1.73895e-08	-1.62518	-0.729647
8644541	chr16:8644541:A:G	6.20109e-08	-1.49835e-10	-1.08338
8644642	chr16:8644642:G:A	6.04912e-08	-1.49835e-10	-1.10819
8644722	chr16:8644722:A:G	6.20109e-08	-1.49835e-10	-1.08338
8644765	chr16:8644765:C:T	6.3105e-08	-1.49835e-10	-1.06589
8644784	chr16:8644784:A:G	6.39271e-08	-1.49835e-10	-1.05295
8644851	chr16:8644851:C:T	6.20109e-08	-1.49835e-10	-1.08338
8645160	chr16:8645160:C:G	7.36314e-08	-1.49835e-10	-0.911618
8645253	chr16:8645253:G:A	1.02529e-08	-1.62787	-1.25526
8645321	chr16:8645321:C:T	5.18824e-08	-1.49835e-10	-1.26171
8645416	chr16:8645416:G:A	6.20109e-08	-1.49835e-10	-1.08338
8645426	chr16:8645426:A:G	6.20109e-08	-1.49835e-10	-1.08338
8645453	chr16:8645453:G:A	6.20109e-08	-1.49835e-10	-1.08338
8645483	chr16:8645483:C:T	6.20109e-08	-1.49835e-10	-1.08338
8645503	chr16:8645503:C:T	2.70287e-08	-1.69898	-0.214812
8645543	chr16:8645543:T:C	6.51023e-08	-1.49835e-10	-1.03473
8645634	chr16:8645634:T:C	5.15065e-08	-1.49835e-10	-1.26898
8645821	chr16:8645821:C:T	5.4721e-08	-1.49835e-10	-1.20844
8645927	chr16:8645927:T:C	6.20109e-08	-1.49835e-10	-1.08338
8646120	chr16:8646120:A:G	4.97214e-07	0.99833	-2.9698e-10
8646294	chr16:8646294:G:A	1.36157e-08	-1.43096	-1.16851
8646378	chr16:8646378:T:C	1.98489e-08	-1.52707	-0.695469
8646435	chr16:8646435:C:T	3.35746e-08	-1.69692	-2.9698e-10
8646561	chr16:8646561:T:C	5.23208e-08	-1.49835e-10	-1.2533
8646646	chr16:8646646:G:A	6.12467e-08	-1.49835e-10	-1.09578
8646796	chr16:8646796:C:T	6.20949e-08	-1.49835e-10	-1.08203
8646901	chr16:8646901:A:G	6.12336e-08	-1.49835e-10	-1.09599
8647024	chr16:8647024:T:C	6.14831e-08	-1.49835e-10	-1.09193
8647063	chr16:8647063:C:T	1.06069e-08	-1.62833	-1.22085
8647081	chr16:8647081:G:A	6.12336e-08	-1.49835e-10	-1.09599
8647243	chr16:8647243:C:T	5.22381e-08	-1.49835e-10	-1.25488
8647408	chr16:8647408:T:C	1.49335e-08	-1.36073	-1.14635
8647510	chr16:8647510:C:T	6.09794e-08	-1.49835e-10	-1.10015
8647970	chr16:8647970:T:C	6.00537e-08	-1.49835e-10	-1.11545
8648014	chr16:8648014:G:C	6.19164e-08	-1.49835e-10	-1.0849
8648131	chr16:8648131:G:T	5.38958e-08	-1.49835e-10	-1.22364
8648206	chr16:8648206:G:A	5.90951e-08	-1.49835e-10	-1.13154
8648257	chr16:8648257:C:T	1.23097e-07	-0.397718	-2.9698e-10
8648292	chr16:8648292:C:T	6.12336e-08	-1.49835e-10	-1.09599
8648341	chr16:8648341:C:T	5.22831e-08	-1.49835e-10	-1.25402
8648580	chr16:8648580:C:T	6.12336e-08	-1.49835e-10	-1.09599
8648799	chr16:8648799:AAAG:A	7.00232e-08	-1.49835e-10	-0.961864
8648824	chr16:8648824:G:A	6.06508e-08	-1.49835e-10	-1.10556
8648853	chr16:8648853:C:T	6.17625e-08	-1.49835e-10	-1.08739
8648970	chr16:8648970:A:G	6.12336e-08	-1.49835e-10	-1.09599
8649047	chr16:8649047:A:C	6.00326e-08	-1.49835e-10	-1.1158
8649158	chr16:8649158:G:A	1.16698e-08	-1.49679	-1.25689
8649347	chr16:8649347:C:T	5.18835e-08	-1.49835e-10	-1.26169
8649370	chr16:8649370:T:C	1.32896e-08	-1.47407	-1.14964
8649612	chr16:8649612:T:C	2.45077e-08	-1.14223	-0.869477
8649620	chr16:8649620:C:T	6.04355e-08	-1.49835e-10	-1.10911
8649822	chr16:8649822:AAAAAC:A	5.89192e-08	-1.49835e-10	-1.13452
8650065	chr16:8650065:C:A	5.17526e-08	-1.49835e-10	-1.26422
8650191	chr16:8650191:T:G	5.99568e-08	-1.49835e-10	-1.11707
8650229	chr16:8650229:C:T	5.99053e-08	-1.49835e-10	-1.11792
8650367	chr16:8650367:C:G	6.12336e-08	-1.49835e-10	-1.09599
8650400	chr16:8650400:G:T	5.12828e-08	-1.49835e-10	-1.27334
8650581	chr16:8650581:C:G	5.19641e-08	-1.49835e-10	-1.26014
8650727	chr16:8650727:T:G	6.13552e-08	-1.49835e-10	-1.09401
8650895	chr16:8650895:G:A	6.12924e-08	-1.49835e-10	-1.09503
8650909	chr16:8650909:A:G	6.96383e-08	-1.49835e-10	-0.967375
8650917	chr16:8650917:T:A	6.12336e-08	-1.49835e-10	-1.09599
8651047	chr16:8651047:G:A	6.07252e-08	-1.49835e-10	-1.10433
8651113	chr16:8651113:C:T	1.432e-08	-1.41732	-1.13172
8651114	chr16:8651114:G:A	6.14508e-08	-1.49835e-10	-1.09245
8651118	chr16:8651118:T:A	7.18311e-08	-1.49835e-10	-0.936373
8651141	chr16:8651141:A:G	1.0309e-08	-1.64286	-1.23481
8651162	chr16:8651162:C:T	6.21325e-08	-1.49835e-10	-1.08142
8651215	chr16:8651215:G:A	6.18248e-08	-1.49835e-10	-1.08639
8651234	chr16:8651234:A:G	5.33213e-08	-1.49835e-10	-1.23435
8651295	chr16:8651295:T:G	6.17645e-08	-1.49835e-10	-1.08736
8651488	chr16:8651488:TAG:T	7.1953e-08	-1.49835e-10	-0.934677
8651566	chr16:8651566:A:G	5.22694e-08	-1.49835e-10	-1.25428
8651791	chr16:8651791:A:T	6.23168e-08	-1.49835e-10	-1.07846
8651940	chr16:8651940:T:G	5.35061e-08	-1.49835e-10	-1.2309
8652877	chr16:8652877:A:C	5.13535e-08	-1.49835e-10	-1.27196
8653144	chr16:8653144:C:G	6.3807e-08	-1.49835e-10	-1.05483
8653350	chr16:8653350:T:C	5.31939e-08	-1.49835e-10	-1.23675
8653762	chr16:8653762:TA:T	6.11931e-08	-1.49835e-10	-1.09666
8653867	chr16:8653867:C:T	3.3308e-08	-1.70489	-2.9698e-10
8653970	chr16:8653970:C:T	1.7043e-08	-1.16747	-1.20748
8653990	chr16:8653990:C:G	5.71165e-08	-1.49835e-10	-1.1656
8654071	chr16:8654071:C:G	6.48707e-08	-1.49835e-10	-1.03829
8654152	chr16:8654152:T:C	7.31356e-08	-0.918375	-2.9698e-10
8654616	chr16:8654616:A:G	6.87826e-08	-1.49835e-10	-0.979739
8654860	chr16:8654860:G:A	5.18241e-08	-1.49835e-10	-1.26283
8654936	chr16:8654936:G:A	5.15247e-08	-1.49835e-10	-1.26863
8655182	chr16:8655182:T:C	4.72889e-08	-1.35441	-2.9698e-10
8655287	chr16:8655287:C:T	5.12084e-08	-1.49835e-10	-1.27479
8655325	chr16:8655325:A:C	5.13797e-08	-1.49835e-10	-1.27145
8655424	chr16:8655424:C:G	6.03686e-08	-1.49835e-10	-1.11022
8655536	chr16:8655536:A:G	5.15018e-08	-1.49835e-10	-1.26907
8655807	chr16:8655807:A:G	5.31542e-08	-1.49835e-10	-1.23749
8655947	chr16:8655947:A:C	4.43833e-08	-0.311785	-1.10604
8655958	chr16:8655958:A:T	7.40971e-08	0.0257131	-0.931027
8656030	chr16:8656030:C:G	1.72381e-07	-1.49835e-10	-0.0609851
8656041	chr16:8656041:C:T	6.0515e-07	-1.49835e-10	1.19479
8656071	chr16:8656071:T:A	9.39792e-09	-1.70418	-1.26602
8656160	chr16:8656160:G:A	1.12173e-08	-1.6779	-1.11533
8656218	chr16:8656218:A:G	5.11101e-08	-1.49835e-10	-1.27671
8656509	chr16:8656509:G:A	5.14315e-08	-1.49835e-10	-1.27044
8656752	chr16:8656752:G:C	1.63448e-08	-1.22687	-1.18991
8656773	chr16:8656773:G:A	3.92045e-06	-1.49835e-10	3.06327
8656824	chr16:8656824:A:G	9.25e-09	-1.70986	-1.27621
8657366	chr16:8657366:A:G	9.92909e-09	-1.66884	-1.24638
8657442	chr16:8657442:G:A	5.17923e-08	-1.49835e-10	-1.26345
8657443	chr16:8657443:C:A	5.17678e-08	-1.49835e-10	-1.26392
8657693	chr16:8657693:G:A	5.16808e-08	-1.49835e-10	-1.2656
8657967	chr16:8657967:C:T	3.34497e-08	-1.70065	-2.9698e-10
8658042	chr16:8658042:C:T	1.04411e-08	-1.67229	-1.19265
8658164	chr16:8658164:T:C	1.29393e-08	-1.6869	-0.96352
8658176	chr16:8658176:A:G	1.40934e-08	-1.3448	-1.22019
8658264	chr16:8658264:T:C	5.17775e-08	-1.49835e-10	-1.26374
8658300	chr16:8658300:G:C	7.13095e-08	-1.49835e-10	-0.943661
8658690	chr16:8658690:T:G	1.03426e-08	-1.67933	-1.19508
8658709	chr16:8658709:G:T	4.01285e-08	-1.65189	0.13329
8658827	chr16:8658827:C:T	9.99127e-08	-1.49835e-10	-0.606393
8659097	chr16:8659097:A:G	1.52862e-08	-1.29427	-1.18946
8659229	chr16:8659229:G:T	1.04645e-08	-1.66754	-1.19516
8659286	chr16:8659286:G:A	1.60795e-08	-1.42526	-1.00789
8659291	chr16:8659291:T:A	1.04856e-08	-1.68345	-1.17724
8659322	chr16:8659322:A:G	9.50338e-09	-1.69191	-1.26713
8659533	chr16:8659533:A:C	9.56934e-09	-1.69779	-1.25434
8659640	chr16:8659640:G:T	5.21386e-08	-1.49835e-10	-1.25679
8659716	chr16:8659716:C:T	9.29393e-09	-1.70452	-1.27681
8659843	chr16:8659843:C:G	5.10997e-08	-1.49835e-10	-1.27691
8660057	chr16:8660057:GT:G	5.16197e-08	-1.49835e-10	-1.26679
8660098	chr16:8660098:A:G	5.11227e-08	-1.49835e-10	-1.27646
8660109	chr16:8660109:AT:A	9.56171e-09	-1.67844	-1.27448
8660163	chr16:8660163:T:G	9.62422e-09	-1.67111	-1.27529
8660645	chr16:8660645:T:C	9.87916e-09	-1.67768	-1.24258
8660960	chr16:8660960:A:C	2.24209e-08	-1.67783	-0.422868
8660963	chr16:8660963:C:T	5.16487e-08	-1.49835e-10	-1.26623
8661101	chr16:8661101:T:A	1.33799e-08	-1.59188	-1.02506
8661104	chr16:8661104:C:T	1.01355e-08	-1.70878	-1.18586
8661105	chr16:8661105:T:C	1.01303e-08	-1.7093	-1.18586
8661229	chr16:8661229:TAC:T	1.0085e-08	-1.70976	-1.18988
8661277	chr16:8661277:C:T	1.06449e-08	-1.68071	-1.1649
8661290	chr16:8661290:C:T	1.28811e-08	-1.58409	-1.07084
8661299	chr16:8661299:G:A	9.33442e-09	-1.70122	-1.27576
8661303	chr16:8661303:G:C	9.26533e-09	-1.70872	-1.27569
8661363	chr16:8661363:T:A	9.52156e-09	-1.68292	-1.27421
8661369	chr16:8661369:G:A	5.86749e-08	-1.49835e-10	-1.13868
8661413	chr16:8661413:A:G	9.95538e-09	-1.64457	-1.268
8662212	chr16:8662212:C:A	7.54323e-08	-1.49835e-10	-0.887455
8662830	chr16:8662830:A:G	5.50712e-08	-1.49835e-10	-1.20206
8663006	chr16:8663006:G:A	1.2792e-08	-1.70438	-0.957491
8663064	chr16:8663064:C:T	9.87458e-09	-1.64372	-1.27701
8663078	chr16:8663078:G:A	9.33452e-09	-1.69999	-1.27698
8663234	chr16:8663234:A:T	1.03315e-08	-1.69822	-1.17727
8663252	chr16:8663252:C:T	5.30021e-08	-1.49835e-10	-1.24036
8663762	chr16:8663762:T:C	5.28758e-08	-1.49835e-10	-1.24274
8663770	chr16:8663770:C:A	5.35586e-08	-1.49835e-10	-1.22991
8663838	chr16:8663838:TCAGCA:T	5.14134e-08	-1.49835e-10	-1.27079
8663844	chr16:8663844:C:T	8.09139e-08	-0.817304	-2.9698e-10
8663873	chr16:8663873:T:C	9.42733e-09	-1.7013	-1.26578
8663919	chr16:8663919:C:T	3.59846e-08	-1.6276	-2.9698e-10
8663923	chr16:8663923:G:A	1.83975e-08	-1.68791	-0.610569
8663936	chr16:8663936:G:A	7.60003e-08	-1.49835e-10	-0.879953
8664073	chr16:8664073:G:A	5.15576e-08	-1.49835e-10	-1.26799
8664223	chr16:8664223:A:G	1.17487e-08	-1.64091	-1.10604
8664719	chr16:8664719:C:G	1.00273e-08	-1.70624	-1.19914
8664753	chr16:8664753:G:A	1.13539e-08	-1.53843	-1.2427
8664868	chr16:8664868:C:T	2.26917e-07	0.213893	-2.9698e-10
8664918	chr16:8664918:T:C	1.10953e-08	-1.64124	-1.16293
8664932	chr16:8664932:G:A	6.23277e-08	-1.49835e-10	-1.07828
8665186	chr16:8665186:G:C	9.92205e-08	-1.49835e-10	-0.613346
8665220	chr16:8665220:C:T	5.11993e-08	-1.49835e-10	-1.27496
8665260	chr16:8665260:C:T	5.11617e-08	-1.49835e-10	-1.2757
8665382	chr16:8665382:G:A	1.09159e-08	-1.67603	-1.14443
8665574	chr16:8665574:T:A	7.71772e-08	-1.49835e-10	-0.864586
8665928	chr16:8665928:A:T	5.24905e-08	-1.49835e-10	-1.25006
8665970	chr16:8665970:T:G	1.26897e-08	-1.51338	-1.15652
8666446	chr16:8666446:A:G	5.13274e-08	-1.49835e-10	-1.27247
8666457	chr16:8666457:A:G	2.32866e-08	-1.48253	-0.580282
8666497	chr16:8666497:G:A	5.12994e-08	-1.49835e-10	-1.27301
8666847	chr16:8666847:T:C	9.51051e-09	-1.68461	-1.27368
8666865	chr16:8666865:C:T	7.99177e-08	-1.49835e-10	-0.829693
8666873	chr16:8666873:G:A	5.59035e-08	-1.49835e-10	-1.18706
8666876	chr16:8666876:T:C	1.23735e-07	-1.49835e-10	-0.392549
8666907	chr16:8666907:C:T	2.14324e-08	-1.53751	-0.608281
8666918	chr16:8666918:C:T	1.05099e-08	-1.68909	-1.16929
8667100	chr16:8667100:C:A	5.79986e-08	-1.15027	-2.9698e-10
8667417	chr16:8667417:G:A	1.06662e-08	-1.68539	-1.15822
8667421	chr16:8667421:A:G	7.01169e-08	-1.49835e-10	-0.960527
8667479	chr16:8667479:C:T	1.11087e-08	-1.63929	-1.16368
8667587	chr16:8667587:G:A	1.1594e-08	-1.60942	-1.15079
8667835	chr16:8667835:G:A	1.04402e-08	-1.59159	-1.27344
8667892	chr16:8667892:A:T	1.08464e-08	-1.59108	-1.23578
8668209	chr16:8668209:C:T	5.60234e-08	-1.49835e-10	-1.18492
8668469	chr16:8668469:C:T	1.06755e-08	-1.56602	-1.27672
8668509	chr16:8668509:C:A	1.54755e-08	-1.33233	-1.1391
8668566	chr16:8668566:T:C	7.0323e-08	-1.49835e-10	-0.957592
8668803	chr16:8668803:A:G	8.72995e-08	-1.49835e-10	-0.741345
8669024	chr16:8669024:AAGAAAGAAAGAC:A	1.14718e-07	-1.49835e-10	-0.468216
8669041	chr16:8669041:AG:A	5.17619e-08	-1.49835e-10	-1.26404
8669082	chr16:8669082:A:G	5.18583e-08	-1.49835e-10	-1.26218
8669106	chr16:8669106:T:G	9.18308e-08	-1.57024	0.879498
8669343	chr16:8669343:G:A	5.17178e-08	-1.49835e-10	-1.26489
8669373	chr16:8669373:A:AC	1.03965e-08	-1.66167	-1.20755
8669409	chr16:8669409:C:T	3.3242e-08	-1.70688	-2.9698e-10
8669431	chr16:8669431:T:C	2.68757e-08	-1.57214	-0.347324
8669555	chr16:8669555:G:A	1.06426e-08	-1.63774	-1.20809
8669574	chr16:8669574:C:T	1.05411e-08	-1.64743	-1.20798
8669711	chr16:8669711:G:A	7.10456e-08	-1.49835e-10	-0.947368
8669751	chr16:8669751:C:T	1.09451e-08	-1.58006	-1.23773
8669829	chr16:8669829:C:T	2.62801e-08	-1.54288	-0.398998
8669858	chr16:8669858:T:C	3.64576e-08	-1.30116	-0.313382
8669900	chr16:8669900:A:G	9.72927e-08	-1.49835e-10	-0.632966
8669963	chr16:8669963:C:T	5.48699e-08	-1.49835e-10	-1.20573
8670282	chr16:8670282:G:A	1.40353e-08	-1.6796	-0.889514
8670287	chr16:8670287:A:C	9.51025e-09	-1.68717	-1.27115
8670342	chr16:8670342:C:T	5.5127e-08	-1.4203	0.219246
8670461	chr16:8670461:C:T	1.20811e-08	-1.56844	-1.1506
8670571	chr16:8670571:T:C	1.61145e-08	-1.46895	-0.962021
8670696	chr16:8670696:C:A	9.29175e-09	-1.7059	-1.27566
8670940	chr16:8670940:T:C	5.13265e-08	-1.49835e-10	-1.27248
8671125	chr16:8671125:A:G	1.11162e-07	-1.49835e-10	-0.499703
8671159	chr16:8671159:A:T	1.50043e-07	-1.49835e-10	-0.199768
8671218	chr16:8671218:A:T	3.09768e-08	-1.37799	-0.399459
8671243	chr16:8671243:C:T	4.28924e-08	-1.40776	-0.0442311
8671248	chr16:8671248:C:T	7.27385e-08	-1.49835e-10	-0.923819
8671397	chr16:8671397:A:G	7.34633e-08	-1.49835e-10	-0.913904
8671478	chr16:8671478:A:G	6.91083e-08	-1.49835e-10	-0.975015
8671796	chr16:8671796:C:T	1.73144e-08	-1.16271	-1.19644
8671883	chr16:8671883:C:T	2.47422e-08	-1.0522	-0.949982
8671909	chr16:8671909:G:A	8.7858e-08	-1.49835e-10	-0.734968
8672003	chr16:8672003:TA:T	7.77303e-08	-1.49835e-10	-0.857445
8672282	chr16:8672282:T:C	2.02976e-08	-1.57773	-0.622453
8672287	chr16:8672287:T:A	7.31956e-08	-1.49835e-10	-0.917555
8672372	chr16:8672372:T:G	9.23141e-08	-1.13922	0.45373
8672553	chr16:8672553:ACCACAC:A	7.3197e-08	-1.49835e-10	-0.917536
8672852	chr16:8672852:A:G	2.13463e-08	-1.49573	-0.654084
8672917	chr16:8672917:A:G	1.15776e-08	-1.69425	-1.06736
8673136	chr16:8673136:G:A	3.68785e-08	-1.39153	-0.21153
8673229	chr16:8673229:A:C	2.23282e-08	-1.43315	-0.671692
8673354	chr16:8673354:G:A	4.96947e-08	-1.30479	-2.9698e-10
8674021	chr16:8674021:G:A	2.37887e-08	-1.27284	-0.768636
8674465	chr16:8674465:C:T	2.75184e-08	-1.31825	-0.577587
8674944	chr16:8674944:T:C	2.16538e-08	-1.23743	-0.898084
8675030	chr16:8675030:T:C	1.08144e-07	-1.49835e-10	-0.527226
8675337	chr16:8675337:T:A	1.63759e-07	-1.49835e-10	-0.112296
8675710	chr16:8675710:C:A	5.89781e-08	-1.7076	0.574073
8675711	chr16:8675711:A:C	5.89366e-08	-1.7069	0.572671
8675769	chr16:8675769:G:A	4.50983e-08	-1.53063	0.128783
8675776	chr16:8675776:G:A	2.05868e-08	-1.2868	-0.899245
8676172	chr16:8676172:G:A	1.12865e-08	-1.69322	-1.09386
8676245	chr16:8676245:G:A	3.46957e-08	-1.43503	-0.229044
8676335	chr16:8676335:A:T	1.11113e-08	-1.69444	-1.10829
8676995	chr16:8676995:A:T	1.27645e-08	-1.61895	-1.04507
8677470	chr16:8677470:C:T	9.94034e-09	-1.64601	-1.26808
8677592	chr16:8677592:G:A	2.00959e-08	-1.34252	-0.867657
8677911	chr16:8677911:C:T	1.03023e-08	-1.69438	-1.18395
8677938	chr16:8677938:A:G	3.08903e-08	-1.31499	-0.465259
8677975	chr16:8677975:C:A	1.22479e-07	-1.49835e-10	-0.402753
8678435	chr16:8678435:A:G	7.64422e-08	-1.49835e-10	-0.874155
8678460	chr16:8678460:A:T	7.90838e-08	-1.49835e-10	-0.840182
8678487	chr16:8678487:C:G	7.35457e-08	-1.49835e-10	-0.912783
8678496	chr16:8678496:G:A	1.10272e-07	-1.49835e-10	-0.507739
8678712	chr16:8678712:T:C	8.72095e-08	-1.49835e-10	-0.742377
8678720	chr16:8678720:T:C	9.3961e-09	-1.69363	-1.27676
8678756	chr16:8678756:G:A	1.0969e-08	-1.64417	-1.17145
8678936	chr16:8678936:A:C	9.52988e-09	-1.67945	-1.2768
8678938	chr16:8678938:A:G	9.52022e-09	-1.68047	-1.2768
8679092	chr16:8679092:C:G	9.99831e-09	-1.69296	-1.21531
8679214	chr16:8679214:A:T	8.17526e-08	-1.49835e-10	-0.806993
8679454	chr16:8679454:C:A	9.33565e-09	-1.701	-1.27585
8679455	chr16:8679455:C:T	7.75324e-08	-1.49835e-10	-0.859994
8679485	chr16:8679485:A:T	9.82173e-09	-1.696	-1.23009
8679828	chr16:8679828:G:A	1.90972e-08	-1.36642	-0.894728
8679883	chr16:8679883:T:C	9.49057e-09	-1.6879	-1.2725
8680302	chr16:8680302:T:C	9.40422e-09	-1.69476	-1.27477
8680669	chr16:8680669:C:T	1.06389e-07	-1.49835e-10	-0.543588
8680721	chr16:8680721:C:T	9.971e-09	-1.66017	-1.25084
8680928	chr16:8680928:G:A	3.71929e-07	-0.893805	1.60182
8681604	chr16:8681604:T:C	9.27365e-09	-1.70924	-1.27427
8681841	chr16:8681841:C:G	1.06972e-07	-1.49835e-10	-0.53812
8681982	chr16:8681982:C:T	8.91417e-08	-1.49835e-10	-0.720463
8682222	chr16:8682222:CACACAG:C	4.87897e-08	-1.32317	-2.9698e-10
8682224	chr16:8682224:CACAG:C	3.981e-08	-0.671054	-0.855518
8682245	chr16:8682245:G:C	3.23725e-07	-1.02842	1.59762
8682403	chr16:8682403:T:C	1.49513e-08	-1.65842	-0.847472
8682487	chr16:8682487:G:C	1.0576e-08	-1.59521	-1.2569
8682552	chr16:8682552:C:G	1.35974e-08	-1.70608	-0.894732
8682699	chr16:8682699:C:T	1.26994e-08	-1.70916	-0.959974
8682700	chr16:8682700:A:G	1.04765e-08	-1.70568	-1.15587
8682719	chr16:8682719:G:C	1.072e-07	-1.49835e-10	-0.535997
8683127	chr16:8683127:G:A	1.29707e-08	-1.70458	-0.943419
8683260	chr16:8683260:C:A	1.03136e-08	-1.70976	-1.16748
8683564	chr16:8683564:G:A	1.35354e-08	-1.62755	-0.977838
8683568	chr16:8683568:G:A	1.23174e-07	-1.49835e-10	-0.397093
8683570	chr16:8683570:G:A	8.13285e-08	-1.49835e-10	-0.812194
8683600	chr16:8683600:T:A	1.02871e-08	-1.70879	-1.17101
8683623	chr16:8683623:T:C	1.2073e-08	-1.62042	-1.0993
8683706	chr16:8683706:G:T	1.1064e-08	-1.64924	-1.15775
8683750	chr16:8683750:A:G	1.15206e-08	-1.64615	-1.1204
8683770	chr16:8683770:C:A	1.27243e-08	-1.63136	-1.03582
8683787	chr16:8683787:T:G	1.16197e-08	-1.64762	-1.11036
8683803	chr16:8683803:A:G	1.1654e-08	-1.64506	-1.10998
8683822	chr16:8683822:T:C	1.16557e-08	-1.64716	-1.10774
8683824	chr16:8683824:A:G	1.16524e-08	-1.64765	-1.10753
8684111	chr16:8684111:C:T	1.21896e-07	-1.49835e-10	-0.407521
8684122	chr16:8684122:T:C	1.19608e-07	-1.49835e-10	-0.42647
8684230	chr16:8684230:C:G	1.19182e-08	-1.64553	-1.08709
8684304	chr16:8684304:G:A	9.6774e-08	-1.49835e-10	-0.638311
8684492	chr16:8684492:G:C	5.37999e-08	-1.49835e-10	-1.22542
8684586	chr16:8684586:A:G	1.9552e-07	-1.49835e-10	0.0649741
8685384	chr16:8685384:T:C	9.33903e-09	-1.70532	-1.27117
8685389	chr16:8685389:C:T	3.45653e-08	-1.66784	-2.9698e-10
8685633	chr16:8685633:G:A	1.30283e-08	-1.54951	-1.09406
8685663	chr16:8685663:A:G	1.60797e-08	-1.58324	-0.849892
8685733	chr16:8685733:C:A	1.12825e-08	-1.67077	-1.11667
8685749	chr16:8685749:G:A	8.44429e-08	-1.49835e-10	-0.774615
8685828	chr16:8685828:C:G	9.56855e-09	-1.67893	-1.27328
8685940	chr16:8685940:A:C	1.96525e-08	-1.13803	-1.09446
8686287	chr16:8686287:A:G	1.04386e-08	-1.61179	-1.25339
8687043	chr16:8687043:G:A	5.25513e-08	-1.49835e-10	-1.2489
8687165	chr16:8687165:G:C	2.09414e-08	-1.39955	-0.769412
8687178	chr16:8687178:G:A	5.52603e-08	-1.49835e-10	-1.19864
8687503	chr16:8687503:C:T	1.05098e-07	-1.49835e-10	-0.5558
8687908	chr16:8687908:T:G	1.00435e-07	-0.601176	-2.9698e-10
8688274	chr16:8688274:G:T	5.86408e-08	-1.49835e-10	-1.13926
8688379	chr16:8688379:C:G	2.00502e-08	-1.15567	-1.05678
8688568	chr16:8688568:A:G	1.8527e-08	-1.56225	-0.729213
8688676	chr16:8688676:C:T	3.57035e-08	-1.63544	-2.9698e-10
8688705	chr16:8688705:A:G	5.35305e-08	-1.49835e-10	-1.23044
8688713	chr16:8688713:G:A	1.88241e-08	-1.05061	-1.22495
8688721	chr16:8688721:G:A	1.87697e-08	-1.04345	-1.235
8688835	chr16:8688835:T:C	6.36691e-08	-1.49835e-10	-1.05699
8688847	chr16:8688847:G:T	8.74176e-08	-1.49835e-10	-0.739994
8688971	chr16:8688971:T:A	1.67653e-08	-1.11446	-1.27692
8689100	chr16:8689100:T:C	4.5231e-08	-0.260244	-1.13866
8689114	chr16:8689114:G:A	4.259e-08	-0.182063	-1.27701
8689167	chr16:8689167:T:C	2.56476e-08	-1.33339	-0.632855
8689281	chr16:8689281:A:T	6.34969e-08	-1.0597	-2.9698e-10
8689486	chr16:8689486:G:T	1.0105e-07	-1.49835e-10	-0.595074
8689506	chr16:8689506:GAATTC:G	6.05428e-08	-1.49835e-10	-1.10734
8689634	chr16:8689634:T:C	4.00093e-08	-0.244624	-1.27695
8689660	chr16:8689660:G:C	1.79728e-08	-1.21164	-1.11019
8689741	chr16:8689741:A:C	1.84484e-08	-1.22904	-1.06668
8689795	chr16:8689795:C:T	1.81529e-07	-1.49835e-10	-0.00927484
8690191	chr16:8690191:A:G	9.12172e-08	-1.49835e-10	-0.697446
8690354	chr16:8690354:G:A	8.27338e-08	-1.49835e-10	-0.795062
8690609	chr16:8690609:C:T	1.8946e-08	-1.353	-0.916094
8690897	chr16:8690897:G:C	3.43385e-08	-1.67442	-2.9698e-10
8690904	chr16:8690904:T:C	1.70497e-08	-1.21382	-1.16074
8690990	chr16:8690990:C:T	3.79317e-08	-0.931698	-0.643205
8691348	chr16:8691348:C:T	6.10227e-08	-1.49835e-10	-1.09944
8691369	chr16:8691369:T:A	1.02857e-07	-1.49835e-10	-0.577351
8691604	chr16:8691604:A:T	4.27483e-08	-0.504296	-0.951065
8691704	chr16:8691704:GT:G	4.29329e-08	-0.492342	-0.95871
8692075	chr16:8692075:C:T	6.44599e-08	-1.49835e-10	-1.04465
8692143	chr16:8692143:C:T	3.5747e-08	-1.63422	-2.9698e-10
8692231	chr16:8692231:AT:A	8.87467e-08	-1.49835e-10	-0.724904
8692273	chr16:8692273:C:T	4.28975e-08	-0.21738	-1.2345
8692289	chr16:8692289:G:C	6.365e-08	-1.49835e-10	-1.05729
8692293	chr16:8692293:A:G	9.67608e-08	-0.638449	-2.9698e-10
8692354	chr16:8692354:C:T	8.67845e-08	-1.49835e-10	-0.747262
8692362	chr16:8692362:C:A	8.93631e-08	-1.49835e-10	-0.717982
8692566	chr16:8692566:A:G	1.14447e-07	-1.49835e-10	-0.470577
8692605	chr16:8692605:T:C	8.46735e-08	-1.49835e-10	-0.771887
8692729	chr16:8692729:C:G	5.81801e-08	-1.49835e-10	-1.14715
8692875	chr16:8692875:A:T	5.39346e-08	-1.49835e-10	-1.22292
8692892	chr16:8692892:T:C	8.42773e-08	-1.49835e-10	-0.776578
8692915	chr16:8692915:G:A	8.33735e-08	-1.49835e-10	-0.78736
8693071	chr16:8693071:TC:T	8.26775e-08	-1.49835e-10	-0.795743
8693104	chr16:8693104:C:T	2.27684e-08	-1.14812	-0.937194
8693115	chr16:8693115:A:G	8.31551e-08	-1.49835e-10	-0.789982
8693135	chr16:8693135:T:G	8.06152e-08	-1.49835e-10	-0.821003
8693143	chr16:8693143:C:G	8.15445e-08	-1.49835e-10	-0.809542
8693317	chr16:8693317:T:C	5.35155e-08	-1.49835e-10	-1.23072
8693532	chr16:8693532:G:A	1.07757e-07	-1.49835e-10	-0.530816
8693746	chr16:8693746:A:G	8.33143e-08	-1.49835e-10	-0.788069
8694158	chr16:8694158:T:C	8.21878e-08	-1.49835e-10	-0.801683
8694372	chr16:8694372:T:A	7.42132e-08	-1.49835e-10	-0.903748
8694553	chr16:8694553:T:C	1.53967e-08	-1.41032	-1.06622
8694592	chr16:8694592:G:A	7.10835e-08	-1.49835e-10	-0.946835
8694842	chr16:8694842:G:A	7.42944e-08	-1.49835e-10	-0.902654
8694886	chr16:8694886:C:G	1.16323e-07	-1.49835e-10	-0.454316
8695075	chr16:8695075:A:G	7.39387e-08	-1.49835e-10	-0.907454
8695367	chr16:8695367:T:C	7.07994e-08	-1.49835e-10	-0.95084
8695590	chr16:8695590:C:T	1.27682e-07	-1.49835e-10	-0.361146
8695806	chr16:8695806:A:G	8.16989e-08	-1.49835e-10	-0.807649
8695875	chr16:8695875:G:A	3.72816e-08	-1.59219	-2.9698e-10
8696024	chr16:8696024:C:T	1.00856e-07	-1.49835e-10	-0.596999
8696030	chr16:8696030:A:G	7.27903e-08	-1.49835e-10	-0.923107
8696066	chr16:8696066:C:T	7.30548e-08	-1.49835e-10	-0.91948
8696067	chr16:8696067:G:A	1.82e-08	-1.4134	-0.89587
8696177	chr16:8696177:A:G	7.36531e-08	-1.49835e-10	-0.911323
8696342	chr16:8696342:G:A	2.77433e-08	-0.838156	-1.04954
8696478	chr16:8696478:C:T	3.49398e-08	-1.65706	-2.9698e-10
8696489	chr16:8696489:G:A	5.02173e-08	-1.29433	-2.9698e-10
8696518	chr16:8696518:T:G	4.57885e-08	-1.27458	-0.112079
8696797	chr16:8696797:G:C	6.75281e-08	-0.998147	-2.9698e-10
8697027	chr16:8697027:C:T	1.72816e-08	-1.22201	-1.13904
8697067	chr16:8697067:C:T	7.29809e-08	-1.49835e-10	-0.920493
8697075	chr16:8697075:G:T	6.73132e-08	-1.49835e-10	-1.00133
8697508	chr16:8697508:G:T	5.5526e-08	-1.49835e-10	-1.19384
8697569	chr16:8697569:C:A	1.34919e-08	-1.3761	-1.23249
8698055	chr16:8698055:C:T	1.4023e-08	-1.30836	-1.26163
8698187	chr16:8698187:T:C	5.30221e-08	-1.49835e-10	-1.23998
8698200	chr16:8698200:G:A	1.28546e-08	-1.42499	-1.232
8698359	chr16:8698359:G:C	5.21479e-08	-1.49835e-10	-1.25661
8698485	chr16:8698485:C:T	8.8021e-08	-1.49835e-10	-0.733115
8698504	chr16:8698504:T:C	7.66367e-08	-0.871614	-2.9698e-10
8698735	chr16:8698735:A:G	2.2675e-08	-1.67736	-0.412071
8698822	chr16:8698822:T:G	2.76942e-08	-1.67903	-0.210432
8698977	chr16:8698977:T:C	5.22938e-08	-1.49835e-10	-1.25381
8699015	chr16:8699015:C:G	5.43697e-08	-1.49835e-10	-1.21488
8699229	chr16:8699229:T:C	8.15255e-08	-1.49835e-10	-0.809774
8699322	chr16:8699322:TA:T	2.88013e-08	-1.69472	-0.155551
8699353	chr16:8699353:G:A	8.27806e-08	-1.49835e-10	-0.794497
8699527	chr16:8699527:C:T	5.2223e-08	-1.49835e-10	-1.25517
8699536	chr16:8699536:T:C	5.19865e-08	-1.49835e-10	-1.25971
8699631	chr16:8699631:G:A	5.16611e-08	-1.49835e-10	-1.26599
8699684	chr16:8699684:C:A	5.96945e-08	-1.49835e-10	-1.12145
8700146	chr16:8700146:T:C	5.19211e-08	-1.49835e-10	-1.26096
8700153	chr16:8700153:C:T	1.41108e-08	-1.61545	-0.948297
8700156	chr16:8700156:AC:A	5.20814e-08	-1.49835e-10	-1.25788
8700377	chr16:8700377:G:A	5.20434e-08	-1.49835e-10	-1.25861
8700395	chr16:8700395:G:A	5.29459e-08	-1.49835e-10	-1.24142
8700435	chr16:8700435:C:T	5.38059e-08	-1.49835e-10	-1.22531
8700440	chr16:8700440:G:A	5.32828e-08	-1.49835e-10	-1.23508
8700517	chr16:8700517:T:C	5.22852e-08	-1.49835e-10	-1.25398
8700701	chr16:8700701:G:A	5.42007e-08	-1.49835e-10	-1.218
8700718	chr16:8700718:C:A	1.12242e-07	-1.49835e-10	-0.490034
8700783	chr16:8700783:A:T	5.98521e-08	-1.49835e-10	-1.11881
8700938	chr16:8700938:T:C	6.11836e-08	-1.49835e-10	-1.09681
8700943	chr16:8700943:T:G	5.17483e-08	-1.49835e-10	-1.2643
8701021	chr16:8701021:TCTG:T	6.76352e-08	-1.49835e-10	-0.996561
8701127	chr16:8701127:G:A	1.19478e-08	-1.68334	-1.0468
8701375	chr16:8701375:G:A	6.82773e-08	-1.49835e-10	-0.987113
8701577	chr16:8701577:C:T	5.77064e-08	-1.49835e-10	-1.15532
8701626	chr16:8701626:T:C	5.13594e-08	-1.49835e-10	-1.27184
8701884	chr16:8701884:C:T	5.17053e-08	-1.49835e-10	-1.26513
8702047	chr16:8702047:G:A	5.16393e-08	-1.49835e-10	-1.26641
8702072	chr16:8702072:A:C	2.3464e-08	-1.62576	-0.429459
8702505	chr16:8702505:G:A	2.79809e-08	-1.65548	-0.223685
8702532	chr16:8702532:C:A	4.28144e-08	-0.685537	-0.768279
8702715	chr16:8702715:T:TG	1.57277e-08	-1.23571	-1.21956
8702717	chr16:8702717:G:GT	5.30675e-08	-1.49835e-10	-1.23913
8702759	chr16:8702759:T:C	3.05529e-08	-1.61249	-0.178741
8702993	chr16:8702993:G:A	4.42649e-08	-1.4205	-2.9698e-10
8703103	chr16:8703103:G:C	5.11182e-08	-1.49835e-10	-1.27655
8703339	chr16:8703339:C:T	1.13711e-08	-1.54669	-1.23293
8703380	chr16:8703380:C:T	6.05227e-08	-1.49835e-10	-1.10767
8704064	chr16:8704064:T:C	5.3277e-08	-1.49835e-10	-1.23519
8704192	chr16:8704192:A:C	5.25778e-08	-1.49835e-10	-1.2484
8704243	chr16:8704243:T:C	1.17575e-07	-1.49835e-10	-0.443612
8704258	chr16:8704258:G:A	5.57921e-08	-1.49835e-10	-1.18906
8704379	chr16:8704379:C:T	5.12762e-08	-1.49835e-10	-1.27346
8704588	chr16:8704588:TC:T	2.35349e-08	-1.62749	-0.424712
8704671	chr16:8704671:C:A	1.1108e-08	-1.53778	-1.26525
8704680	chr16:8704680:A:G	1.56732e-08	-1.19588	-1.26286
8704899	chr16:8704899:T:C	7.00924e-08	-1.49835e-10	-0.960876
8705344	chr16:8705344:T:G	1.51571e-08	-1.61303	-0.879195
8705546	chr16:8705546:T:C	3.38959e-08	-1.63768	-0.0497133
8705615	chr16:8705615:G:C	3.80543e-08	-0.926841	-0.644836
8705698	chr16:8705698:G:T	5.52623e-08	-1.49835e-10	-1.1986
8705952	chr16:8705952:A:T	1.38915e-07	-1.49835e-10	-0.276826
8706144	chr16:8706144:G:A	5.60915e-08	-1.49835e-10	-1.18371
8706240	chr16:8706240:T:A	1.57573e-08	-1.3887	-1.06469
8706298	chr16:8706298:C:T	1.54484e-07	-1.49835e-10	-0.170602
8706408	chr16:8706408:A:AG	5.49927e-08	-1.49835e-10	-1.20349
8706486	chr16:8706486:G:T	2.31442e-08	-1.70516	-0.363782
8706721	chr16:8706721:G:C	3.31964e-08	-1.70825	-2.9698e-10
8707235	chr16:8707235:T:G	2.18551e-08	-0.968635	-1.15762
8707315	chr16:8707315:T:C	2.10409e-08	-0.998487	-1.16573
8707702	chr16:8707702:A:C	1.4205e-08	-1.48423	-1.07287
8707883	chr16:8707883:A:G	5.42139e-08	-1.49835e-10	-1.21775
8708094	chr16:8708094:T:C	5.11084e-08	-1.49835e-10	-1.27674
8708187	chr16:8708187:T:A	2.26703e-08	-0.858747	-1.23089
8708240	chr16:8708240:G:C	2.46617e-08	-1.70954	-0.295894
8708434	chr16:8708434:A:G	9.00625e-08	-1.49835e-10	-0.710186
8708530	chr16:8708530:A:G	1.87333e-08	-1.07893	-1.20146
8708590	chr16:8708590:C:T	1.17591e-08	-1.62298	-1.12309
8708596	chr16:8708596:T:G	5.20421e-08	-1.49835e-10	-1.25864
8708735	chr16:8708735:A:G	1.00143e-07	-1.49835e-10	-0.604095
8708895	chr16:8708895:C:T	2.07543e-08	-0.933899	-1.24404
8708926	chr16:8708926:A:G	2.11805e-08	-0.925788	-1.23182
8708975	chr16:8708975:C:T	1.36497e-08	-1.57674	-1.02023
8709147	chr16:8709147:A:G	1.97273e-08	-0.997398	-1.23129
8709208	chr16:8709208:C:T	2.06631e-08	-0.952316	-1.23002
8709238	chr16:8709238:C:CT	1.79136e-08	-1.05328	-1.27185
8709241	chr16:8709241:T:TC	5.20336e-08	-1.49835e-10	-1.2588
8709282	chr16:8709282:T:C	1.16983e-08	-1.63873	-1.11252
8709401	chr16:8709401:T:A	9.00059e-08	-0.710815	-2.9698e-10
8709447	chr16:8709447:C:T	4.9796e-08	-0.855766	-0.44699
8709465	chr16:8709465:C:T	5.62849e-08	-1.49835e-10	-1.18026
8709480	chr16:8709480:T:C	1.48337e-07	-1.49835e-10	-0.211206
8709526	chr16:8709526:A:T	1.40856e-08	-1.59414	-0.971392
8709764	chr16:8709764:A:C	2.01612e-08	-1.01245	-1.19448
8709885	chr16:8709885:G:A	2.29725e-08	-1.70979	-0.366603
8709888	chr16:8709888:A:G	2.17056e-08	-0.938637	-1.19448
8710032	chr16:8710032:T:C	1.12971e-08	-1.54847	-1.23767
8710056	chr16:8710056:G:A	5.94124e-08	-1.49835e-10	-1.12619
8710124	chr16:8710124:G:T	5.52812e-08	-1.49835e-10	-1.19826
8710235	chr16:8710235:A:C	3.88615e-08	-1.55069	-2.9698e-10
8710264	chr16:8710264:T:C	1.21979e-07	-1.49835e-10	-0.406843
8710332	chr16:8710332:T:C	4.78656e-08	-0.873454	-0.46884
8710472	chr16:8710472:T:C	2.12332e-08	-0.973674	-1.18145
8710510	chr16:8710510:G:A	1.69931e-08	-1.59288	-0.785008
8710565	chr16:8710565:C:T	1.37811e-08	-1.59853	-0.98886
8710814	chr16:8710814:A:T	4.4389e-08	-0.972354	-0.445345
8710826	chr16:8710826:C:T	9.56281e-09	-1.67913	-1.27368
8710909	chr16:8710909:A:G	1.26758e-07	-1.49835e-10	-0.368409
8711011	chr16:8711011:A:G	2.11271e-08	-0.973161	-1.18697
8711198	chr16:8711198:G:A	5.16958e-08	-1.49835e-10	-1.26531
8711326	chr16:8711326:CAGGT:C	5.20652e-08	-1.49835e-10	-1.25819
8711579	chr16:8711579:T:A	1.25782e-08	-1.62879	-1.04993
8711844	chr16:8711844:A:T	7.88789e-08	-0.842776	-2.9698e-10
8712564	chr16:8712564:T:C	2.01296e-08	-1.00137	-1.20713
8713048	chr16:8713048:G:A	5.10953e-08	-1.49835e-10	-1.277
8713065	chr16:8713065:A:G	1.00018e-08	-1.63108	-1.27685
8713211	chr16:8713211:T:C	1.50115e-08	-1.65054	-0.851337
8713458	chr16:8713458:C:T	1.25891e-08	-1.50986	-1.168
8713600	chr16:8713600:C:T	5.14623e-08	-1.49835e-10	-1.26984
8713714	chr16:8713714:C:T	1.26387e-08	-1.64208	-1.03185
8713841	chr16:8713841:C:T	5.25663e-08	-1.49835e-10	-1.24861
8714309	chr16:8714309:A:G	1.09194e-07	-1.49835e-10	-0.517562
8714316	chr16:8714316:A:G	1.13623e-07	-1.49835e-10	-0.477808
8714331	chr16:8714331:T:C	1.20462e-08	-1.44573	-1.27621
8714413	chr16:8714413:C:A	9.36821e-09	-1.69744	-1.27593
8714495	chr16:8714495:T:A	3.61718e-08	-0.367477	-1.25493
8714618	chr16:8714618:G:C	1.28575e-08	-1.40423	-1.25254
8714803	chr16:8714803:G:A	1.87722e-08	-1.57243	-0.705887
8714875	chr16:8714875:C:T	1.11568e-08	-1.70637	-1.09227
8715076	chr16:8715076:C:A	5.2433e-08	-1.49835e-10	-1.25115
8715088	chr16:8715088:A:G	9.2934e-09	-1.70683	-1.27455
8715098	chr16:8715098:G:A	7.61847e-08	-1.49835e-10	-0.877529
8715142	chr16:8715142:A:G	1.32425e-08	-1.49344	-1.13381
8715210	chr16:8715210:T:G	1.69995e-08	-1.17241	-1.2051
8715442	chr16:8715442:A:T	1.72781e-08	-1.17142	-1.18983
8715524	chr16:8715524:G:A	1.82516e-08	-1.11077	-1.19567
8715575	chr16:8715575:A:G	1.40836e-08	-1.62848	-0.937202
8715764	chr16:8715764:AT:A	5.26445e-08	-1.49835e-10	-1.24713
8715845	chr16:8715845:T:C	9.95107e-09	-1.63613	-1.27688
8715856	chr16:8715856:A:G	9.33281e-09	-1.70975	-1.26741
8715897	chr16:8715897:GA:G	1.93074e-08	-1.06064	-1.18956
8715951	chr16:8715951:G:C	5.27341e-08	-1.49835e-10	-1.24543
8716047	chr16:8716047:G:T	5.27128e-08	-1.49835e-10	-1.24583
8716186	chr16:8716186:C:A	7.55294e-08	-1.49835e-10	-0.886169
8716325	chr16:8716325:A:G	5.35505e-08	-1.49835e-10	-1.23006
8716328	chr16:8716328:T:C	6.3629e-08	-1.49835e-10	-1.05762
8716466	chr16:8716466:A:G	1.07387e-08	-1.57108	-1.26576
8716467	chr16:8716467:C:T	5.96941e-08	-1.49835e-10	-1.12146
8716710	chr16:8716710:G:A	5.46455e-08	-1.49835e-10	-1.20982
8716862	chr16:8716862:G:A	5.18887e-08	-1.49835e-10	-1.26159
8716974	chr16:8716974:A:T	5.13354e-08	-1.49835e-10	-1.27231
8717107	chr16:8717107:T:C	1.34023e-08	-1.66754	-0.947724
8717157	chr16:8717157:G:A	5.29141e-08	-1.49835e-10	-1.24202
8717172	chr16:8717172:C:T	3.2555e-07	0.574827	-2.9698e-10
8717222	chr16:8717222:G:A	5.11482e-08	-1.49835e-10	-1.27596
8717223	chr16:8717223:A:G	1.06352e-08	-1.59198	-1.25454
8717461	chr16:8717461:A:G	5.77193e-08	-1.49835e-10	-1.1551
8717582	chr16:8717582:A:T	1.15345e-08	-1.54265	-1.2227
8717745	chr16:8717745:C:T	6.16788e-08	-1.49835e-10	-1.08875
8717783	chr16:8717783:G:A	1.11793e-08	-1.57876	-1.21787
8717918	chr16:8717918:A:G	1.58501e-08	-1.46163	-0.985886
8717935	chr16:8717935:C:G	7.96528e-08	-1.49835e-10	-0.833013
8717985	chr16:8717985:C:T	2.28351e-08	-1.26129	-0.821101
8718129	chr16:8718129:C:T	6.69392e-08	-0.104449	-0.902456
8718335	chr16:8718335:A:G	5.22108e-08	-1.49835e-10	-1.2554
8718957	chr16:8718957:A:G	1.06427e-08	-1.62547	-1.22034
8719430	chr16:8719430:G:T	2.22565e-08	-1.38062	-0.727432
8719684	chr16:8719684:T:C	1.95305e-08	-1.12663	-1.11208
8719925	chr16:8719925:C:T	5.19342e-08	-1.49835e-10	-1.26071
8720065	chr16:8720065:G:A	1.36509e-08	-1.33116	-1.26573
8720315	chr16:8720315:T:C	1.54611e-08	-1.46268	-1.00968
8720370	chr16:8720370:T:C	1.53168e-08	-1.45585	-1.02589
8720565	chr16:8720565:A:G	6.62267e-08	-1.49835e-10	-1.01761
8720744	chr16:8720744:C:G	5.20875e-08	-1.49835e-10	-1.25777
8720909	chr16:8720909:G:A	8.12818e-08	-1.49835e-10	-0.812768
8721018	chr16:8721018:G:C	8.26441e-08	-1.49835e-10	-0.796147
8721020	chr16:8721020:G:T	9.28141e-08	-1.49835e-10	-0.680091
8721081	chr16:8721081:A:G	4.03515e-08	-1.27757	-0.235497
8721143	chr16:8721143:G:A	1.58438e-08	-1.65488	-0.793035
8721401	chr16:8721401:C:G	2.15672e-08	-1.5188	-0.62072
8721553	chr16:8721553:C:A	1.00097e-08	-1.64355	-1.26358
8721925	chr16:8721925:A:T	6.83622e-08	-1.49835e-10	-0.985871
8722105	chr16:8722105:T:C	2.15016e-08	-1.41271	-0.729855
8722278	chr16:8722278:C:T	9.24818e-09	-1.70957	-1.27669
8722523	chr16:8722523:T:C	5.11494e-08	-1.49835e-10	-1.27594
8722590	chr16:8722590:C:T	2.16616e-08	-1.15074	-0.984412
8722666	chr16:8722666:T:C	5.98036e-08	-1.49835e-10	-1.11962
8722704	chr16:8722704:G:A	5.20113e-08	-1.49835e-10	-1.25923
8722955	chr16:8722955:C:G	1.49515e-08	-1.45351	-1.05237
8723088	chr16:8723088:C:A	6.52078e-08	-1.49835e-10	-1.03311
8723525	chr16:8723525:C:T	6.04779e-08	-1.49835e-10	-1.10841
8724009	chr16:8724009:T:G	8.68151e-08	-0.746909	-2.9698e-10
8724268	chr16:8724268:A:G	5.61803e-08	-1.49835e-10	-1.18212
8724585	chr16:8724585:G:A	1.09882e-08	-1.57013	-1.24375
8724813	chr16:8724813:TGAA:T	7.94564e-08	-1.49835e-10	-0.835482
8724860	chr16:8724860:C:G	1.00304e-08	-1.63041	-1.27466
8725070	chr16:8725070:C:T	1.03403e-08	-1.66039	-1.21425
8725158	chr16:8725158:T:C	5.16967e-08	-1.49835e-10	-1.2653
8725418	chr16:8725418:T:C	1.70946e-08	-1.09493	-1.277
8725511	chr16:8725511:A:G	1.49283e-08	-1.29981	-1.20763
8725620	chr16:8725620:C:T	4.12376e-08	-1.53111	0.0397712
8725915	chr16:8725915:A:G	2.13524e-08	-1.66271	-0.486822
8725969	chr16:8725969:A:G	5.77493e-08	-1.49835e-10	-1.15458
8726310	chr16:8726310:G:A	9.65251e-09	-1.70872	-1.23475
8726441	chr16:8726441:T:TA	1.0404e-08	-1.70718	-1.16132
8726452	chr16:8726452:T:A	2.56909e-08	-1.01558	-0.948973
8726480	chr16:8726480:T:G	9.74142e-09	-1.68063	-1.25367
8726645	chr16:8726645:A:G	3.78595e-07	-1.70067	2.42645
8726760	chr16:8726760:A:G	1.28679e-08	-1.57715	-1.0788
8726797	chr16:8726797:C:T	3.09999e-08	-1.65057	-0.126132
8726845	chr16:8726845:C:T	5.43397e-08	-0.312629	-0.902805
8727101	chr16:8727101:G:C	1.52427e-06	-1.49835e-10	2.11858
8727160	chr16:8727160:G:A	2.65713e-07	-1.70959	2.08131
8727662	chr16:8727662:A:G	5.22931e-08	-1.49835e-10	-1.25382
8727847	chr16:8727847:T:C	3.3812e-08	-1.68987	-2.9698e-10
8727960	chr16:8727960:A:G	3.42625e-08	-1.67664	-2.9698e-10
8727972	chr16:8727972:G:A	5.14346e-08	-1.49835e-10	-1.27038
8728122	chr16:8728122:G:C	1.78668e-08	-1.65576	-0.671988
8728145	chr16:8728145:G:T	2.2723e-06	-1.49835e-10	2.51786
8728164	chr16:8728164:A:G	2.43574e-07	-1.70713	1.99186
8728187	chr16:8728187:G:A	4.98864e-07	-1.7039	2.70554
8728207	chr16:8728207:G:C	1.004e-08	-1.69627	-1.20785
8728416	chr16:8728416:T:C	4.91953e-07	-1.49835e-10	0.987692
8728445	chr16:8728445:C:T	5.12216e-08	-1.49835e-10	-1.27453
8728665	chr16:8728665:G:A	1.09518e-08	-1.67245	-1.14473
8728695	chr16:8728695:A:G	1.13226e-08	-1.66644	-1.11745
8729086	chr16:8729086:T:C	8.23226e-08	0.263837	-1.06388
8729122	chr16:8729122:C:T	5.91969e-08	-1.49835e-10	-1.12982
8729148	chr16:8729148:A:AAT	9.78082e-09	-1.68875	-1.24152
8729267	chr16:8729267:G:A	1.10036e-08	-1.66897	-1.14349
8729311	chr16:8729311:A:ACAAAAT	2.22143e-08	-0.840284	-1.26967
8729884	chr16:8729884:G:C	5.63549e-08	-1.49835e-10	-1.17902
8730293	chr16:8730293:T:C	1.58464e-08	-1.27813	-1.16962
8730686	chr16:8730686:G:C	9.90754e-09	-1.70848	-1.20892
8730803	chr16:8730803:G:A	5.89939e-08	-1.49835e-10	-1.13326
8730833	chr16:8730833:C:T	1.65478e-08	-1.44179	-0.962645
8731185	chr16:8731185:A:T	6.65368e-08	-1.49835e-10	-1.01293
8731427	chr16:8731427:G:C	1.6209e-06	-1.49835e-10	2.18005
8731670	chr16:8731670:G:C	1.10354e-08	-1.5405	-1.26907
8731811	chr16:8731811:C:T	5.47185e-08	-1.49835e-10	-1.20849
8731825	chr16:8731825:C:T	1.00406e-08	-1.64125	-1.26281
8731833	chr16:8731833:T:A	5.55543e-08	-1.49835e-10	-1.19333
8731837	chr16:8731837:T:TCA	5.55233e-08	-1.49835e-10	-1.19389
8731867	chr16:8731867:T:C	5.59287e-08	-1.49835e-10	-1.18661
8731906	chr16:8731906:T:G	2.65707e-07	1.64374	-1.27204
8732025	chr16:8732025:T:TTA	1.34331e-08	-1.34068	-1.27229
8732085	chr16:8732085:T:G	5.78045e-08	-1.49835e-10	-1.15362
8732327	chr16:8732327:T:C	6.95358e-08	-1.49835e-10	-0.968848
8732398	chr16:8732398:T:C	5.18363e-08	-1.49835e-10	-1.2626
8732680	chr16:8732680:T:G	1.55193e-07	-0.330515	0.164493
8732698	chr16:8732698:G:A	1.04324e-08	-1.63886	-1.22691
8733033	chr16:8733033:CCCCA:C	3.8407e-07	-1.49835e-10	0.740135
8733153	chr16:8733153:G:A	5.67598e-08	-1.49835e-10	-1.17186
8733363	chr16:8733363:G:A	7.9592e-08	-1.49835e-10	-0.833777
8733632	chr16:8733632:C:G	5.79335e-08	-1.49835e-10	-1.15139
8733714	chr16:8733714:G:A	1.26395e-07	0.849808	-1.22109
8733867	chr16:8733867:C:T	6.70403e-08	-1.49835e-10	-1.0054
8733892	chr16:8733892:T:C	1.14996e-07	-1.49835e-10	-0.465789
8733938	chr16:8733938:T:C	1.99679e-08	-1.0846	-1.13196
8734019	chr16:8734019:T:C	5.83388e-08	-1.49835e-10	-1.14442
8734061	chr16:8734061:C:T	1.16468e-07	-1.49835e-10	-0.453071
8734304	chr16:8734304:A:G	5.50857e-08	-1.49835e-10	-1.2018
8734341	chr16:8734341:T:A	5.73986e-08	-1.49835e-10	-1.16067
8734400	chr16:8734400:AAAAT:A	5.80115e-08	-1.49835e-10	-1.15005
8734421	chr16:8734421:T:A	5.49961e-08	-1.49835e-10	-1.20343
8734491	chr16:8734491:C:T	7.79441e-08	-1.49835e-10	-0.854698
8734553	chr16:8734553:T:C	5.425e-08	-1.49835e-10	-1.21709
8734676	chr16:8734676:T:A	9.85552e-09	-1.70851	-1.21415
8734760	chr16:8734760:T:G	1.37079e-07	-1.49835e-10	-0.290131
8734826	chr16:8734826:G:A	3.24039e-07	0.790775	-0.220601
8734842	chr16:8734842:G:A	1.32666e-07	0.838459	-1.16131
8735006	chr16:8735006:A:G	2.15577e-08	-0.864257	-1.2757
8735017	chr16:8735017:A:C	5.55421e-08	-1.49835e-10	-1.19355
8735249	chr16:8735249:TG:T	6.01155e-08	-1.49835e-10	-1.11442
8735313	chr16:8735313:G:A	5.12209e-08	-1.49835e-10	-1.27454
8735545	chr16:8735545:C:A	6.74209e-08	-0.999735	-2.9698e-10
8735869	chr16:8735869:G:A	9.57294e-08	-1.49835e-10	-0.649164
8736031	chr16:8736031:T:A	5.25558e-08	-1.49835e-10	-1.24881
8736165	chr16:8736165:A:G	1.79992e-08	-1.67563	-0.644727
8736261	chr16:8736261:T:C	8.79267e-08	0.173744	-0.907931
8736282	chr16:8736282:T:A	6.86955e-08	-1.49835e-10	-0.981007
8736324	chr16:8736324:G:A	1.965e-07	-1.49835e-10	0.0699738
8736363	chr16:8736363:A:G	2.04163e-08	-1.0326	-1.16176
8736415	chr16:8736415:G:A	8.06461e-08	-1.49835e-10	-0.820619
8736459	chr16:8736459:C:T	2.60946e-07	-1.49835e-10	0.353624
8736681	chr16:8736681:G:C	2.47622e-07	-1.49835e-10	0.301214
8736969	chr16:8736969:A:G	1.33661e-08	-1.65383	-0.964139
8737137	chr16:8737137:T:C	8.4403e-08	-1.49835e-10	-0.775087
8737226	chr16:8737226:C:T	3.44119e-08	-1.67229	-2.9698e-10
8737461	chr16:8737461:G:A	2.96921e-08	-0.857968	-0.961843
8737649	chr16:8737649:G:A	1.21856e-07	-1.49835e-10	-0.407853
8737823	chr16:8737823:G:A	2.72055e-07	-1.49835e-10	0.395315
8737853	chr16:8737853:A:G	1.05436e-08	-1.67486	-1.1803
8737900	chr16:8737900:C:T	9.46479e-09	-1.69016	-1.27295
8738124	chr16:8738124:C:T	1.1143e-08	-1.67837	-1.12151
8738335	chr16:8738335:G:A	5.7218e-08	-1.49835e-10	-1.16382
8738544	chr16:8738544:G:T	5.71968e-08	-1.49835e-10	-1.16419
8738658	chr16:8738658:C:T	3.72931e-08	-1.39098	-0.200902
8738778	chr16:8738778:G:C	5.79537e-08	-1.49835e-10	-1.15105
8738830	chr16:8738830:A:T	9.35253e-09	-1.69876	-1.27629
8739095	chr16:8739095:C:T	1.706e-08	-1.40418	-0.969773
8739223	chr16:8739223:C:G	1.4015e-07	-1.49835e-10	-0.267974
8739238	chr16:8739238:T:C	1.0255e-07	-1.49835e-10	-0.580341
8739239	chr16:8739239:T:C	6.3096e-08	-1.49835e-10	-1.06603
8739291	chr16:8739291:A:G	1.05613e-07	-1.49835e-10	-0.550911
8739294	chr16:8739294:G:A	5.18287e-08	-1.49835e-10	-1.26275
8739298	chr16:8739298:C:G	1.02603e-07	-1.49835e-10	-0.579825
8739335	chr16:8739335:T:G	1.70537e-08	-1.16629	-1.20803
8739357	chr16:8739357:T:G	1.87193e-08	-1.4336	-0.847541
8739434	chr16:8739434:T:A	4.01282e-08	-1.51861	-2.9698e-10
8739547	chr16:8739547:G:A	9.32811e-09	-1.70082	-1.27684
8739634	chr16:8739634:G:C	7.62715e-08	-1.49835e-10	-0.876391
8739762	chr16:8739762:AAACAG:A	1.31374e-08	-1.70269	-0.932536
8739780	chr16:8739780:T:A	1.18467e-08	-1.70215	-1.03649
8739985	chr16:8739985:G:A	2.42289e-08	-1.0521	-0.971046
8739988	chr16:8739988:T:C	9.25705e-09	-1.70877	-1.27654
8740063	chr16:8740063:T:G	9.45415e-09	-1.7055	-1.25873
8740133	chr16:8740133:A:G	8.55605e-08	-1.49835e-10	-0.761467
8740213	chr16:8740213:A:G	3.38388e-07	-1.49835e-10	0.613504
8740840	chr16:8740840:A:G	2.90199e-07	-1.49835e-10	0.459876
8740959	chr16:8740959:T:C	1.72033e-08	-1.13792	-1.22767
8740988	chr16:8740988:G:A	5.17485e-08	-1.49835e-10	-1.26429
8741243	chr16:8741243:G:A	3.46689e-08	-1.66485	-2.9698e-10
8741496	chr16:8741496:T:C	5.2225e-08	-1.49835e-10	-1.25513
8741594	chr16:8741594:T:C	9.83267e-09	-1.70068	-1.2243
8741698	chr16:8741698:G:A	1.03905e-08	-1.70484	-1.16495
8741942	chr16:8741942:T:G	5.61965e-08	-1.49835e-10	-1.18184
8742059	chr16:8742059:G:A	5.7979e-08	-1.49835e-10	-1.15061
8742103	chr16:8742103:C:G	5.12116e-08	-1.49835e-10	-1.27472
8742121	chr16:8742121:T:C	5.47667e-08	-1.49835e-10	-1.20761
8742132	chr16:8742132:G:T	2.98069e-07	-1.49835e-10	0.486635
8742140	chr16:8742140:A:G	2.98486e-07	-1.49835e-10	0.488034
8742282	chr16:8742282:T:A	1.46133e-07	-1.49835e-10	-0.226173
8742723	chr16:8742723:G:A	5.58599e-08	-1.49835e-10	-1.18784
8742804	chr16:8742804:T:C	5.20585e-08	-1.49835e-10	-1.25832
8742926	chr16:8742926:C:T	5.15544e-08	-1.49835e-10	-1.26805
8743014	chr16:8743014:A:G	5.4501e-08	-1.49835e-10	-1.21247
8743288	chr16:8743288:T:C	3.6061e-08	-1.26972	-0.355758
8743459	chr16:8743459:ATATAT:A	6.22913e-08	-1.49835e-10	-1.07887
8743524	chr16:8743524:T:A	1.89246e-07	-1.49835e-10	0.0323567
8743539	chr16:8743539:TTATAA:T	5.17457e-08	-1.49835e-10	-1.26435
8743645	chr16:8743645:TATA:T	1.20988e-08	-1.4627	-1.25488
8743684	chr16:8743684:GTTA:G	1.13073e-08	-1.58506	-1.20018
8743955	chr16:8743955:C:T	7.82805e-08	-1.49835e-10	-0.850392
8744019	chr16:8744019:A:G	5.77673e-08	-1.49835e-10	-1.15427
8744023	chr16:8744023:G:A	2.74548e-08	-0.713894	-1.18425
8744051	chr16:8744051:G:A	5.86429e-08	-1.49835e-10	-1.13922
8744160	chr16:8744160:A:G	6.24891e-08	-1.49835e-10	-1.0757
8744166	chr16:8744166:A:C	5.7465e-08	-1.49835e-10	-1.15951
8744265	chr16:8744265:T:C	5.11637e-08	-1.49835e-10	-1.27566
8744843	chr16:8744843:C:G	7.12612e-08	-1.49835e-10	-0.944338
8744974	chr16:8744974:G:A	9.31702e-09	-1.70266	-1.27618
8744980	chr16:8744980:T:C	5.12618e-08	-1.49835e-10	-1.27374
8745007	chr16:8745007:A:G	3.70479e-08	-1.59848	-2.9698e-10
8745013	chr16:8745013:C:T	1.43486e-08	-1.49249	-1.05454
8745079	chr16:8745079:C:T	5.11632e-08	-1.49835e-10	-1.27567
8745272	chr16:8745272:C:G	5.18661e-08	-1.49835e-10	-1.26203
8745461	chr16:8745461:T:G	5.16992e-08	-1.49835e-10	-1.26525
8745501	chr16:8745501:A:C	5.37424e-08	-1.49835e-10	-1.22649
8745798	chr16:8745798:T:G	2.70947e-08	-0.925223	-0.986129
8746059	chr16:8746059:G:A	6.58048e-08	-1.49835e-10	-1.024
8746110	chr16:8746110:A:G	3.9999e-08	-1.52183	-2.9698e-10
8746168	chr16:8746168:C:T	9.33953e-09	-1.70961	-1.26682
8746328	chr16:8746328:G:A	1.51275e-07	-1.49835e-10	-0.191589
8746452	chr16:8746452:C:G	1.15326e-08	-1.51175	-1.25376
8746692	chr16:8746692:G:A	9.28868e-09	-1.70702	-1.27487
8746770	chr16:8746770:C:A	9.26808e-09	-1.70872	-1.27539
8746822	chr16:8746822:T:C	9.42813e-09	-1.69037	-1.27662
8746841	chr16:8746841:G:A	7.67264e-08	-1.49835e-10	-0.870445
8746901	chr16:8746901:G:T	5.11182e-08	-1.49835e-10	-1.27655
8746985	chr16:8746985:G:T	5.10961e-08	-1.49835e-10	-1.27698
8747022	chr16:8747022:G:T	5.55054e-08	-1.49835e-10	-1.19421
8747057	chr16:8747057:A:G	5.85908e-08	-1.49835e-10	-1.14011
8747074	chr16:8747074:G:C	6.66197e-07	-1.49835e-10	1.2909
8747145	chr16:8747145:C:A	9.33636e-09	-1.70944	-1.26734
8747146	chr16:8747146:A:C	5.76528e-08	-1.49835e-10	-1.15625
8747219	chr16:8747219:A:G	7.83337e-08	-1.49835e-10	-0.849712
8747452	chr16:8747452:G:A	3.49481e-08	-1.37373	-0.283099
8747464	chr16:8747464:G:A	5.37965e-08	-1.49835e-10	-1.22548
8747556	chr16:8747556:A:G	5.79586e-08	-1.49835e-10	-1.15096
8747596	chr16:8747596:G:T	5.34973e-08	-1.49835e-10	-1.23106
8747633	chr16:8747633:G:A	5.88469e-08	-1.49835e-10	-1.13575
8747690	chr16:8747690:G:C	1.12751e-08	-1.60575	-1.18235
8747704	chr16:8747704:A:G	5.8888e-08	-1.49835e-10	-1.13505
8747782	chr16:8747782:C:G	6.07214e-08	-1.49835e-10	-1.10439
8747881	chr16:8747881:G:T	5.84959e-08	-1.49835e-10	-1.14173
8747901	chr16:8747901:A:G	6.1383e-08	-1.49835e-10	-1.09356
8747929	chr16:8747929:G:T	3.31876e-08	-1.70851	-2.9698e-10
8747937	chr16:8747937:T:G	9.39871e-09	-1.69327	-1.27685
8747991	chr16:8747991:ATATT:A	5.77373e-08	-1.49835e-10	-1.15479
8748030	chr16:8748030:G:A	2.75007e-08	-1.11161	-0.784867
8748103	chr16:8748103:T:C	9.28072e-09	-1.70851	-1.27424
8748297	chr16:8748297:A:G	9.28774e-09	-1.70508	-1.27692
8748328	chr16:8748328:G:A	5.86018e-08	-1.49835e-10	-1.13992
8748372	chr16:8748372:T:G	6.16916e-08	-1.49835e-10	-1.08854
8748598	chr16:8748598:C:G	1.18892e-08	-1.65476	-1.0803
8748686	chr16:8748686:G:GC	1.77391e-07	-1.49835e-10	-0.0323313
8748804	chr16:8748804:A:G	5.13529e-08	-1.49835e-10	-1.27197
8749181	chr16:8749181:G:A	5.19831e-08	-1.49835e-10	-1.25977
8749560	chr16:8749560:G:A	6.63805e-08	-1.49835e-10	-1.01529
8749676	chr16:8749676:G:A	5.30271e-08	-1.49835e-10	-1.23989
8750202	chr16:8750202:A:AAAT	1.34236e-08	-1.7099	-0.903778
8750297	chr16:8750297:C:G	6.10933e-08	-1.49835e-10	-1.09829
8750532	chr16:8750532:C:T	1.89944e-08	-1.14732	-1.11923
8750744	chr16:8750744:C:T	2.40839e-08	-0.91206	-1.11709
8751240	chr16:8751240:T:C	6.88839e-08	-0.22865	-0.749618
8751308	chr16:8751308:G:A	6.44285e-08	-1.49835e-10	-1.04513
8751598	chr16:8751598:G:C	5.97466e-08	-1.49835e-10	-1.12058
8751647	chr16:8751647:C:T	1.09493e-07	-1.29786	0.78303
8751661	chr16:8751661:G:A	9.5733e-09	-1.67492	-1.27679
8752002	chr16:8752002:G:A	6.00679e-08	-1.49835e-10	-1.11522
8752048	chr16:8752048:TC:T	6.21165e-08	-1.49835e-10	-1.08168
8752222	chr16:8752222:A:C	5.90599e-08	-1.49835e-10	-1.13214
8752271	chr16:8752271:T:A	5.91309e-08	-1.49835e-10	-1.13094
8752369	chr16:8752369:T:C	6.01992e-08	-1.49835e-10	-1.11303
8752378	chr16:8752378:C:T	5.98572e-08	-1.49835e-10	-1.11873
8752381	chr16:8752381:C:T	5.921e-08	-1.49835e-10	-1.1296
8752496	chr16:8752496:C:T	6.80096e-08	-1.49835e-10	-0.991041
8752502	chr16:8752502:T:C	5.98086e-08	-1.49835e-10	-1.11954
8752559	chr16:8752559:G:A	6.25564e-08	-1.49835e-10	-1.07462
8752589	chr16:8752589:C:A	5.90371e-08	-1.49835e-10	-1.13252
8752594	chr16:8752594:A:G	2.09741e-08	-1.11206	-1.05534
8752618	chr16:8752618:T:C	6.07626e-08	-1.49835e-10	-1.10372
8752835	chr16:8752835:G:A	1.29073e-07	-1.21762	0.867304
8752860	chr16:8752860:T:A	8.10321e-08	-1.49835e-10	-0.815844
8752876	chr16:8752876:A:G	1.49091e-08	-1.70891	-0.799814
8752885	chr16:8752885:T:G	2.74267e-08	-0.747571	-1.1516
8752965	chr16:8752965:C:T	5.90951e-08	-1.49835e-10	-1.13154
8753163	chr16:8753163:G:A	7.26446e-08	-1.49835e-10	-0.925111
8753286	chr16:8753286:G:A	1.00501e-07	-0.541488	-0.0590378
8753375	chr16:8753375:G:A	1.42126e-07	-1.49835e-10	-0.253978
8753431	chr16:8753431:C:T	6.16061e-08	-0.471918	-0.618011
8753645	chr16:8753645:A:G	6.43165e-08	-0.359665	-0.68721
8753734	chr16:8753734:C:A	5.88065e-08	-1.49835e-10	-1.13644
8753803	chr16:8753803:G:C	1.05956e-08	-1.67906	-1.17119
8753806	chr16:8753806:G:C	6.37861e-08	-0.455037	-0.600118
8753815	chr16:8753815:G:A	6.63552e-08	-0.401447	-0.614221
8753897	chr16:8753897:T:C	7.68522e-08	-0.413585	-0.455221
8753972	chr16:8753972:A:G	5.21462e-08	-1.49835e-10	-1.25664
8753993	chr16:8753993:A:G	2.26493e-08	-0.913041	-1.17752
8754099	chr16:8754099:C:G	6.84736e-08	-1.33394	0.349697
8754248	chr16:8754248:G:A	9.47757e-08	-1.18184	0.522662
8754455	chr16:8754455:C:T	6.27816e-08	-1.49835e-10	-1.07103
8755019	chr16:8755019:G:T	5.14895e-08	-1.49835e-10	-1.26931
8755264	chr16:8755264:T:G	1.99438e-07	-0.826899	0.911715
8755323	chr16:8755323:C:T	7.3483e-08	-0.913636	-2.9698e-10
8755469	chr16:8755469:C:G	3.40381e-08	-1.47892	-0.204288
8755574	chr16:8755574:T:G	1.95482e-08	-1.08574	-1.15207
8755599	chr16:8755599:A:T	2.44189e-08	-1.61805	-0.397283
8755634	chr16:8755634:G:A	1.92747e-08	-1.09857	-1.15333
8755699	chr16:8755699:G:C	9.05163e-08	-1.49835e-10	-0.70516
8755761	chr16:8755761:A:G	1.98756e-08	-1.05832	-1.16288
8755804	chr16:8755804:C:G	6.01922e-08	-1.49835e-10	-1.11315
8755877	chr16:8755877:G:A	1.12957e-08	-1.70866	-1.07761
8755909	chr16:8755909:C:T	8.50653e-08	-1.49835e-10	-0.767271
8755998	chr16:8755998:G:A	5.24357e-08	-1.49835e-10	-1.2511
8756030	chr16:8756030:C:A	9.0751e-08	-1.49835e-10	-0.702571
8756416	chr16:8756416:C:CT	6.35749e-08	-1.49835e-10	-1.05847
8756431	chr16:8756431:G:A	3.53069e-08	-0.967894	-0.678718
8756481	chr16:8756481:T:C	6.47189e-08	-1.49835e-10	-1.04064
8756619	chr16:8756619:G:A	3.70299e-08	-1.59897	-2.9698e-10
8756790	chr16:8756790:G:C	3.5074e-08	-0.662651	-0.990581
8757366	chr16:8757366:C:G	4.30471e-08	-1.4484	-2.9698e-10
8757435	chr16:8757435:TG:T	5.80076e-08	-1.49835e-10	-1.15012
8758077	chr16:8758077:G:A	5.13833e-08	-1.49835e-10	-1.27138
8758724	chr16:8758724:G:A	4.10883e-08	-1.41939	-0.0755793
8758755	chr16:8758755:T:A	1.25969e-08	-1.6284	-1.04884
8758764	chr16:8758764:T:A	6.12065e-08	-1.49835e-10	-1.09644
8758810	chr16:8758810:G:A	5.22049e-08	-1.49835e-10	-1.25551
8758861	chr16:8758861:G:C	2.2699e-08	-1.13362	-0.954753
8758886	chr16:8758886:G:A	1.5969e-08	-1.46258	-0.977459
8758952	chr16:8758952:G:A	1.58125e-08	-1.68605	-0.763844
8759026	chr16:8759026:C:T	7.52262e-08	-1.49835e-10	-0.89019
8759032	chr16:8759032:G:T	6.1369e-08	-1.49835e-10	-1.09378
8759043	chr16:8759043:A:G	1.66539e-08	-1.48515	-0.912897
8759108	chr16:8759108:T:A	5.71751e-08	-1.49835e-10	-1.16457
8759505	chr16:8759505:C:T	3.31422e-08	-1.70988	-2.9698e-10
8759686	chr16:8759686:G:T	5.5714e-08	-1.49835e-10	-1.19046
8759712	chr16:8759712:T:C	6.88967e-08	-1.49835e-10	-0.978082
8759763	chr16:8759763:C:T	2.05073e-08	-1.28114	-0.908767
8759794	chr16:8759794:T:C	5.19429e-08	-1.49835e-10	-1.26054
8759943	chr16:8759943:C:T	5.47123e-08	-1.49835e-10	-1.2086
8760086	chr16:8760086:A:G	9.35614e-09	-1.70616	-1.2685
8760130	chr16:8760130:T:C	1.40813e-08	-1.41127	-1.15457
8760174	chr16:8760174:G:C	5.15184e-08	-1.49835e-10	-1.26875
8760550	chr16:8760550:T:C	1.22087e-08	-1.5816	-1.12695
8760553	chr16:8760553:A:G	5.47038e-08	-1.49835e-10	-1.20876
8760663	chr16:8760663:C:G	8.01511e-08	-0.461771	-0.365006
8760791	chr16:8760791:C:T	3.88062e-08	-1.55211	-2.9698e-10
8760909	chr16:8760909:A:G	5.23774e-08	-1.49835e-10	-1.25222
8760969	chr16:8760969:C:T	5.30938e-08	-1.49835e-10	-1.23863
8760976	chr16:8760976:G:T	1.85957e-07	-1.49835e-10	0.0148262
8761216	chr16:8761216:G:C	1.95463e-07	-0.252339	0.31702
8761316	chr16:8761316:C:T	1.8053e-08	-1.17639	-1.14099
8761318	chr16:8761318:C:T	8.35793e-08	-1.49835e-10	-0.784894
8761556	chr16:8761556:C:T	8.22913e-08	-1.49835e-10	-0.800425
8762290	chr16:8762290:C:T	5.76232e-08	-1.49835e-10	-1.15676
8762319	chr16:8762319:C:G	2.95935e-08	-0.547647	-1.27549
8762332	chr16:8762332:TCTGCA:T	8.09333e-08	-1.49835e-10	-0.817065
8762650	chr16:8762650:C:T	6.52882e-08	-1.49835e-10	-1.03188
8762899	chr16:8762899:G:C	5.11234e-08	-1.49835e-10	-1.27645
8763605	chr16:8763605:T:C	4.09455e-08	-0.371333	-1.12712
8763674	chr16:8763674:G:A	5.336e-08	-1.49835e-10	-1.23363
8763679	chr16:8763679:C:T	3.99203e-07	-1.49835e-10	0.778779
8763849	chr16:8763849:A:T	4.88803e-08	-0.246114	-1.0752
8763892	chr16:8763892:A:G	5.30774e-08	-0.157822	-1.08112
8764023	chr16:8764023:G:T	6.16979e-08	-1.49835e-10	-1.08844
8764683	chr16:8764683:C:T	7.9982e-08	-1.49835e-10	-0.828889
8764723	chr16:8764723:T:A	7.58969e-08	0.224089	-1.1054
8764870	chr16:8764870:C:T	5.26341e-08	-1.49835e-10	-1.24733
8765225	chr16:8765225:A:G	1.15944e-08	-1.4886	-1.27156
8765351	chr16:8765351:A:C	3.96251e-08	-1.53123	-2.9698e-10
8765418	chr16:8765418:C:G	1.00378e-07	0.64577	-1.24752
8765421	chr16:8765421:C:T	1.12167e-07	0.760276	-1.25098
8765693	chr16:8765693:A:G	1.16161e-07	-1.49835e-10	-0.455712
8765963	chr16:8765963:T:A	1.04236e-07	-1.49835e-10	-0.564031
8765986	chr16:8765986:G:A	5.61362e-08	-1.49835e-10	-1.18291
8766273	chr16:8766273:G:A	2.786e-08	-0.621739	-1.26176
8766439	chr16:8766439:A:G	1.75404e-07	-1.49835e-10	-0.0435959
8766518	chr16:8766518:A:G	2.50024e-07	-1.49835e-10	0.310866
8766578	chr16:8766578:C:A	5.36221e-08	-1.49835e-10	-1.22873
8766647	chr16:8766647:T:C	5.40455e-08	-1.49835e-10	-1.22086
8766651	chr16:8766651:C:T	6.22611e-08	-1.49835e-10	-1.07935
8766790	chr16:8766790:G:A	3.3269e-08	-1.70606	-2.9698e-10
8766907	chr16:8766907:G:A	6.0758e-08	-1.49835e-10	-1.10379
8766920	chr16:8766920:G:A	6.35645e-08	-1.49835e-10	-1.05864
8767043	chr16:8767043:A:G	1.24633e-08	-1.4116	-1.27631
8767098	chr16:8767098:G:C	6.51922e-08	-1.49835e-10	-1.03335
8767177	chr16:8767177:C:G	1.00843e-07	-0.597126	-2.9698e-10
8767226	chr16:8767226:A:G	1.16011e-08	-1.49108	-1.26851
8767249	chr16:8767249:C:A	5.31455e-08	-1.49835e-10	-1.23766
8767385	chr16:8767385:G:A	3.45422e-08	-0.783194	-0.885313
8767809	chr16:8767809:A:G	1.17057e-08	-1.47945	-1.27116
8768355	chr16:8768355:C:T	5.85211e-07	-1.25736	2.41864
8768375	chr16:8768375:CA:C	6.52429e-08	-0.79565	-0.236923
8768414	chr16:8768414:G:T	3.70876e-06	-0.761795	3.76956
8768439	chr16:8768439:A:G	7.17015e-08	-1.67524	0.737063
8768558	chr16:8768558:A:G	8.63025e-08	-1.49835e-10	-0.752832
8768649	chr16:8768649:C:A	2.38659e-07	-1.49835e-10	0.264344
8768679	chr16:8768679:C:T	5.12028e-08	-1.49835e-10	-1.27489
8768787	chr16:8768787:C:G	6.74712e-08	-1.49835e-10	-0.99899
8768980	chr16:8768980:C:A	7.66478e-08	-1.49835e-10	-0.87147
8769099	chr16:8769099:G:T	1.7528e-08	-1.68596	-0.660937
8769133	chr16:8769133:G:A	2.09929e-08	-1.09002	-1.07648
8769140	chr16:8769140:G:C	8.52214e-08	-1.49835e-10	-0.765438
8769153	chr16:8769153:G:A	5.63357e-08	-1.49835e-10	-1.17936
8769790	chr16:8769790:T:A	2.27263e-07	0.215419	-2.9698e-10
8770135	chr16:8770135:G:A	4.08719e-08	-1.50025	-2.9698e-10
8770199	chr16:8770199:G:A	5.17712e-08	-1.49835e-10	-1.26386
8770200	chr16:8770200:C:T	9.54119e-09	-1.70974	-1.24533
8770208	chr16:8770208:G:C	5.14665e-08	-1.49835e-10	-1.26976
8770238	chr16:8770238:T:C	1.75598e-08	-1.50895	-0.836121
8770295	chr16:8770295:A:G	7.65279e-07	-1.49835e-10	1.42955
8770298	chr16:8770298:C:T	9.76933e-09	-1.6887	-1.24274
8770340	chr16:8770340:T:A	6.81736e-08	-1.49835e-10	-0.988632
8770379	chr16:8770379:C:T	5.60503e-08	-1.49835e-10	-1.18444
8770383	chr16:8770383:C:T	1.31672e-08	-1.56695	-1.06601
8770805	chr16:8770805:A:G	5.8755e-08	-1.49835e-10	-1.13731
8770831	chr16:8770831:G:A	3.10709e-08	-1.69692	-0.0775022
8770948	chr16:8770948:G:A	1.62094e-08	-1.70621	-0.718883
8770951	chr16:8770951:T:C	1.17128e-07	-1.49835e-10	-0.447421
8771023	chr16:8771023:C:T	9.84743e-09	-1.68628	-1.2372
8771181	chr16:8771181:G:A	1.00469e-08	-1.63814	-1.26529
8771210	chr16:8771210:A:G	1.0549e-08	-1.70789	-1.14677
8771316	chr16:8771316:C:A	1.13355e-08	-1.52514	-1.25761
8771364	chr16:8771364:G:A	1.01171e-08	-1.68082	-1.21564
8771402	chr16:8771402:T:C	1.10199e-08	-1.67823	-1.13276
8771561	chr16:8771561:T:C	1.1979e-08	-1.47021	-1.25733
8771844	chr16:8771844:C:T	1.15334e-07	-1.49835e-10	-0.462855
8771962	chr16:8771962:G:A	1.14408e-08	-1.52856	-1.24494
8772106	chr16:8772106:C:A	1.03857e-08	-1.63301	-1.23725
8772184	chr16:8772184:G:A	2.14012e-08	-1.27726	-0.86998
8772579	chr16:8772579:C:G	1.34004e-07	-1.68934	1.37652
8772725	chr16:8772725:G:A	1.0648e-08	-1.62833	-1.21699
8772774	chr16:8772774:A:G	5.30818e-08	-1.49835e-10	-1.23886
8773196	chr16:8773196:G:T	1.09474e-07	-1.49835e-10	-0.515001
8773263	chr16:8773263:T:C	1.33816e-08	-1.42271	-1.1941
8773338	chr16:8773338:G:A	5.93482e-08	-1.49835e-10	-1.12727
8773341	chr16:8773341:G:A	6.29174e-08	-1.49835e-10	-1.06887
8773500	chr16:8773500:G:A	5.19614e-08	-1.49835e-10	-1.26019
8773542	chr16:8773542:T:C	1.26892e-08	-1.41865	-1.25129
8773551	chr16:8773551:T:A	1.92272e-07	-1.66507	1.71329
8773566	chr16:8773566:A:T	9.49146e-09	-1.68339	-1.27691
8773700	chr16:8773700:T:A	2.03545e-08	-1.59075	-0.606639
8773707	chr16:8773707:C:T	6.41689e-08	-1.49835e-10	-1.04917
8773739	chr16:8773739:G:A	2.1723e-08	-1.3581	-0.774222
8774251	chr16:8774251:A:G	6.72038e-08	-1.49835e-10	-1.00296
8774523	chr16:8774523:T:C	1.27213e-08	-1.39048	-1.27693
8774594	chr16:8774594:C:T	5.48828e-08	-1.49835e-10	-1.20549
8774797	chr16:8774797:A:C	5.19075e-08	-1.49835e-10	-1.26123
8774809	chr16:8774809:G:A	3.64877e-08	-1.61372	-2.9698e-10
8774919	chr16:8774919:C:A	2.19272e-08	-1.42052	-0.702446
8775280	chr16:8775280:C:CCTGTTT	5.70721e-08	-0.47893	-0.687444
8775508	chr16:8775508:C:T	2.62263e-08	-1.40278	-0.541148
8775519	chr16:8775519:T:C	1.09626e-08	-1.61303	-1.20317
8775542	chr16:8775542:A:G	6.65144e-08	-1.49835e-10	-1.01327
8776154	chr16:8776154:G:A	1.19744e-07	-1.49835e-10	-0.425336
8776368	chr16:8776368:C:T	6.72827e-08	-1.49835e-10	-1.00179
8776596	chr16:8776596:C:T	3.53482e-08	-1.64544	-2.9698e-10
8776736	chr16:8776736:T:A	5.99117e-08	-1.49835e-10	-1.11782
8776891	chr16:8776891:T:C	5.40084e-08	-1.49835e-10	-1.22155
8776905	chr16:8776905:C:T	1.36279e-08	-1.35291	-1.24566
8776959	chr16:8776959:C:T	5.68963e-08	-1.49835e-10	-1.16946
8776999	chr16:8776999:G:A	1.4481e-08	-1.34675	-1.19111
8777146	chr16:8777146:T:C	6.66764e-08	-1.49835e-10	-1.01084
8777166	chr16:8777166:G:T	5.15087e-08	-1.49835e-10	-1.26894
8777224	chr16:8777224:T:A	1.45461e-08	-1.26204	-1.27133
8777297	chr16:8777297:G:A	5.76006e-08	-1.49835e-10	-1.15716
8777515	chr16:8777515:T:C	3.48885e-08	-0.552912	-1.10562
8777531	chr16:8777531:T:C	3.84655e-08	-0.388539	-1.17239
8777576	chr16:8777576:G:T	5.16464e-08	-1.49835e-10	-1.26627
8777820	chr16:8777820:A:C	8.17357e-08	-1.49835e-10	-0.8072
8777849	chr16:8777849:A:C	5.2748e-08	-1.49835e-10	-1.24516
8777866	chr16:8777866:AC:A	2.09765e-07	-1.49835e-10	0.135297
8777925	chr16:8777925:G:A	8.82827e-08	-1.49835e-10	-0.730146
8777963	chr16:8777963:C:G	8.61081e-08	-1.49835e-10	-0.755087
8778070	chr16:8778070:C:T	5.77906e-08	-1.49835e-10	-1.15386
8778427	chr16:8778427:T:C	5.16071e-08	-1.49835e-10	-1.26703
8778434	chr16:8778434:C:T	1.35912e-08	-1.68775	-0.913515
8778599	chr16:8778599:A:AC	1.16228e-08	-1.70664	-1.05108
8778728	chr16:8778728:G:C	8.73455e-08	-1.49835e-10	-0.740819
8778965	chr16:8778965:C:G	1.5557e-08	-1.67342	-0.792754
8779085	chr16:8779085:A:G	9.59909e-09	-1.70866	-1.24036
8779265	chr16:8779265:G:T	9.36648e-09	-1.69955	-1.274
8779475	chr16:8779475:A:G	1.0347e-08	-1.70481	-1.16919
8779599	chr16:8779599:T:C	1.54835e-08	-1.19538	-1.27554
8779719	chr16:8779719:C:G	1.29668e-08	-1.44865	-1.19965
8780103	chr16:8780103:G:A	9.44986e-09	-1.68776	-1.27693
8780233	chr16:8780233:C:T	8.39975e-08	-1.49835e-10	-0.779903
8780527	chr16:8780527:C:T	1.0381e-07	-1.49835e-10	-0.568131
8780578	chr16:8780578:G:A	7.20709e-08	-1.49835e-10	-0.93304
8780640	chr16:8780640:G:A	1.93322e-08	-1.07316	-1.17575
8780650	chr16:8780650:A:G	9.36055e-09	-1.70091	-1.27328
8780767	chr16:8780767:A:T	9.32409e-09	-1.70574	-1.27235
8780823	chr16:8780823:T:TG	1.21528e-08	-1.6486	-1.06454
8780867	chr16:8780867:T:C	5.34781e-08	-1.49835e-10	-1.23142
8780922	chr16:8780922:T:C	1.27224e-08	-1.6749	-0.992421
8780934	chr16:8780934:T:C	5.62789e-08	-1.49835e-10	-1.18037
8781379	chr16:8781379:C:T	5.55529e-08	-1.49835e-10	-1.19335
8781529	chr16:8781529:G:C	5.29692e-08	-1.49835e-10	-1.24098
8781728	chr16:8781728:C:T	2.80176e-07	1.67294	-1.24821
8781748	chr16:8781748:T:C	5.65613e-08	-1.49835e-10	-1.17536
8781942	chr16:8781942:G:A	1.58972e-08	-1.53443	-0.91012
8782001	chr16:8782001:A:C	1.17362e-08	-1.6812	-1.06681
8782004	chr16:8782004:A:G	1.18134e-08	-1.67828	-1.06317
8782345	chr16:8782345:C:G	1.46232e-08	-1.61328	-0.914801
8782420	chr16:8782420:G:C	1.08712e-08	-1.68246	-1.14211
8782640	chr16:8782640:T:C	1.9923e-08	-1.67967	-0.539141
8782763	chr16:8782763:A:G	3.36717e-08	-1.69403	-2.9698e-10
8782835	chr16:8782835:C:T	1.4472e-08	-1.36951	-1.16897
8782931	chr16:8782931:A:G	1.38672e-07	0.914469	-1.19304
8782988	chr16:8782988:G:A	1.1768e-08	-1.47856	-1.26675
8783005	chr16:8783005:A:G	1.10708e-08	-1.54054	-1.26584
8783249	chr16:8783249:G:A	5.16367e-08	-1.49835e-10	-1.26646
8783363	chr16:8783363:T:C	1.13634e-08	-1.69584	-1.08446
8783734	chr16:8783734:T:A	1.14623e-08	-1.51036	-1.26127
8783975	chr16:8783975:C:T	1.17774e-08	-1.48843	-1.25608
8783997	chr16:8783997:C:G	1.26174e-08	-1.66773	-1.00788
8784536	chr16:8784536:TAGTC:T	1.44156e-07	-1.49835e-10	-0.239792
8785008	chr16:8785008:C:G	1.12013e-08	-1.69603	-1.09863
8785189	chr16:8785189:C:T	1.21521e-08	-1.60631	-1.10688
8785335	chr16:8785335:C:T	1.18292e-08	-1.47207	-1.26805
8785549	chr16:8785549:G:C	2.34067e-08	-1.63263	-0.425037
8785669	chr16:8785669:C:T	5.47802e-08	-1.49835e-10	-1.20736
8785739	chr16:8785739:G:A	9.85931e-09	-1.68775	-1.23452
8785808	chr16:8785808:G:A	2.08993e-08	-1.68092	-0.49005
8785890	chr16:8785890:A:G	1.14781e-07	0.807406	-1.27507
8785905	chr16:8785905:G:A	1.22947e-08	-1.45422	-1.2473
8785967	chr16:8785967:G:A	1.30498e-08	-1.69054	-0.951381
8786089	chr16:8786089:G:A	1.27362e-08	-1.42073	-1.24551
8786126	chr16:8786126:A:C	2.4298e-08	-0.74397	-1.27632
8786191	chr16:8786191:G:A	6.21148e-08	-1.49835e-10	-1.08171
8786305	chr16:8786305:C:T	3.71883e-08	-1.5947	-2.9698e-10
8786428	chr16:8786428:G:A	1.18816e-08	-1.47734	-1.25836
8786786	chr16:8786786:C:T	9.79684e-09	-1.67556	-1.25307
8786898	chr16:8786898:A:G	1.51101e-08	-1.27324	-1.22209
8786902	chr16:8786902:A:G	1.12811e-07	0.791782	-1.27676
8787009	chr16:8787009:C:T	9.60842e-09	-1.6788	-1.26925
8787132	chr16:8787132:A:G	1.30916e-08	-1.6753	-0.963414
8787263	chr16:8787263:G:A	1.41167e-07	1.00195	-1.26269
8787471	chr16:8787471:G:A	1.73769e-08	-1.70817	-0.647381
8787534	chr16:8787534:T:C	5.26261e-08	-1.49835e-10	-1.24748
8787720	chr16:8787720:G:C	5.79349e-08	-1.15137	-2.9698e-10
8787790	chr16:8787790:A:G	9.30914e-09	-1.70643	-1.27326
8787950	chr16:8787950:G:A	1.47662e-08	-1.70518	-0.813176
8788242	chr16:8788242:T:C	5.11387e-08	-1.49835e-10	-1.27615
8788267	chr16:8788267:G:A	5.12239e-08	-1.49835e-10	-1.27448
8788298	chr16:8788298:T:C	1.02782e-08	-1.60596	-1.27471
8788313	chr16:8788313:T:A	2.74017e-08	-1.69104	-0.209047
8788501	chr16:8788501:A:G	5.1628e-08	-1.49835e-10	-1.26663
8788539	chr16:8788539:T:C	6.66299e-08	-1.49835e-10	-1.01154
8788795	chr16:8788795:C:T	1.89187e-08	-1.70735	-0.563193
8788813	chr16:8788813:T:C	3.54379e-08	-1.64291	-2.9698e-10
8788980	chr16:8788980:C:T	1.2103e-08	-1.5255	-1.19173
8788982	chr16:8788982:G:A	1.08035e-08	-1.58047	-1.25035
8789140	chr16:8789140:T:G	2.0179e-07	-1.49835e-10	0.0965357
8789223	chr16:8789223:T:A	9.29618e-08	-1.49835e-10	-0.678501
8789492	chr16:8789492:A:G	1.82156e-07	-1.49835e-10	-0.00582773
8789580	chr16:8789580:A:C	2.04312e-08	-1.64206	-0.551573
8789625	chr16:8789625:C:T	2.80768e-07	-1.49835e-10	0.426839
8789826	chr16:8789826:A:C	1.26827e-08	-1.53106	-1.13939
8789956	chr16:8789956:T:A	1.31624e-07	-1.49835e-10	-0.330742
8790290	chr16:8790290:G:A	8.88164e-08	-1.49835e-10	-0.724118
8790484	chr16:8790484:G:C	2.35898e-08	-1.58276	-0.467118
8790775	chr16:8790775:C:G	1.79634e-07	-1.49835e-10	-0.0197701
8790863	chr16:8790863:G:C	3.63779e-08	-1.61673	-2.9698e-10
8790930	chr16:8790930:G:C	3.59181e-08	-1.62945	-2.9698e-10
8791081	chr16:8791081:A:G	1.83182e-07	-1.49835e-10	-0.000211082
8791165	chr16:8791165:C:A	2.4334e-08	-0.845549	-1.17327
8791588	chr16:8791588:C:T	1.70362e-08	-1.70989	-0.665458
8791610	chr16:8791610:C:T	5.11867e-08	-1.49835e-10	-1.27521
8791935	chr16:8791935:G:A	2.1352e-08	-0.926629	-1.22291
8792188	chr16:8792188:C:T	8.16788e-08	-1.49835e-10	-0.807896
8792271	chr16:8792271:G:A	2.34735e-08	-1.6743	-0.380524
8792414	chr16:8792414:A:C	1.41753e-08	-1.3166	-1.24259
8792420	chr16:8792420:T:C	5.71031e-08	-1.49835e-10	-1.16583
8792552	chr16:8792552:G:T	3.35401e-08	-1.66968	-0.0282719
8793009	chr16:8793009:C:CAG	1.38804e-08	-1.30321	-1.277
8793016	chr16:8793016:G:A	5.88215e-08	0.139403	-1.27559
8793308	chr16:8793308:T:C	6.65047e-08	-1.49835e-10	-1.01342
8793394	chr16:8793394:T:C	5.38947e-08	-0.026815	-1.19684
8793655	chr16:8793655:TGAC:T	2.22476e-08	-1.70803	-0.400424
8793912	chr16:8793912:A:G	5.90142e-08	-1.49835e-10	-1.13291
8794014	chr16:8794014:A:G	5.12294e-08	-1.49835e-10	-1.27438
8794173	chr16:8794173:T:G	2.35599e-08	-1.28264	-0.76851
8794180	chr16:8794180:C:T	1.39142e-08	-1.37085	-1.20694
8794447	chr16:8794447:A:G	3.25463e-08	-1.50794	-0.220088
8794878	chr16:8794878:C:T	5.89095e-08	-1.49835e-10	-1.13469
8794972	chr16:8794972:A:G	6.48829e-08	-1.49835e-10	-1.03811
8795032	chr16:8795032:A:G	5.47788e-08	0.0686085	-1.276
8795088	chr16:8795088:A:G	1.77091e-08	-1.06151	-1.2751
8795139	chr16:8795139:T:C	5.37658e-08	-1.49835e-10	-1.22605
8795303	chr16:8795303:T:G	6.75122e-08	-1.49835e-10	-0.998381
8795326	chr16:8795326:C:T	1.74768e-08	-1.08477	-1.26505
8795610	chr16:8795610:C:T	1.74826e-08	-1.08531	-1.26417
8795708	chr16:8795708:A:C	6.87252e-08	-1.49835e-10	-0.980575
8795771	chr16:8795771:T:C	5.30615e-08	-1.3311	0.091857
8795786	chr16:8795786:C:T	5.30535e-08	-1.49835e-10	-1.23939
8795829	chr16:8795829:T:C	6.83211e-08	-1.49835e-10	-0.986471
8796465	chr16:8796465:G:A	3.32788e-08	-1.70577	-2.9698e-10
8796715	chr16:8796715:A:G	2.64835e-07	-1.49835e-10	0.368418
8796717	chr16:8796717:G:A	1.26629e-08	-1.70669	-0.96532
8796719	chr16:8796719:G:A	8.57236e-08	-1.49835e-10	-0.759562
8797111	chr16:8797111:G:C	1.53547e-07	-1.49835e-10	-0.176682
8797195	chr16:8797195:G:A	1.87496e-08	-1.00421	-1.27531
8797345	chr16:8797345:C:G	1.19064e-08	-1.58591	-1.14771
8797454	chr16:8797454:CA:C	1.30876e-08	-1.37135	-1.26767
8798067	chr16:8798067:C:T	3.54947e-08	-1.64131	-2.9698e-10
8798128	chr16:8798128:G:C	9.83454e-09	-1.70955	-1.21524
8798157	chr16:8798157:C:T	1.28335e-08	-1.64551	-1.01312
8798297	chr16:8798297:A:G	1.69418e-08	-1.69362	-0.687289
8798523	chr16:8798523:T:C	5.52909e-08	-1.49835e-10	-1.19808
8798614	chr16:8798614:C:T	3.43973e-08	-1.00606	-0.666654
8799079	chr16:8799079:G:A	7.36099e-08	-1.49835e-10	-0.91191
8799531	chr16:8799531:T:G	5.46846e-08	-1.49835e-10	-1.20911
8799683	chr16:8799683:T:C	5.1371e-08	-1.49835e-10	-1.27162
8799867	chr16:8799867:T:C	8.33662e-08	-1.49835e-10	-0.787447
8800056	chr16:8800056:A:G	5.50786e-08	-1.49835e-10	-1.20193
8800135	chr16:8800135:G:A	3.60271e-08	-1.62642	-2.9698e-10
8800175	chr16:8800175:A:G	2.96927e-08	-0.586033	-1.23375
8800541	chr16:8800541:C:G	1.08024e-07	-1.49835e-10	-0.528335
8800934	chr16:8800934:C:T	5.65835e-08	-1.49835e-10	-1.17497
8800963	chr16:8800963:A:G	3.5329e-08	-1.64599	-2.9698e-10
8801004	chr16:8801004:A:G	5.28898e-08	-1.49835e-10	-1.24248
8801131	chr16:8801131:C:G	1.02215e-08	-1.70983	-1.17637
8801319	chr16:8801319:C:T	5.32739e-08	-1.49835e-10	-1.23524
8801499	chr16:8801499:A:T	4.20975e-08	-0.200997	-1.26971
8801680	chr16:8801680:T:A	9.77823e-08	-1.49835e-10	-0.627946
8802052	chr16:8802052:C:A	1.85045e-08	-1.12861	-1.16406
8802209	chr16:8802209:G:C	3.42938e-08	-0.898607	-0.777118
8802237	chr16:8802237:G:A	3.30383e-08	-1.50209	-0.21093
8802352	chr16:8802352:G:C	2.12081e-07	-1.49835e-10	0.146279
8802503	chr16:8802503:C:G	5.242e-08	-1.49835e-10	-1.2514
8802800	chr16:8802800:A:G	3.49009e-08	-1.65818	-2.9698e-10
8802927	chr16:8802927:T:C	8.12824e-08	-1.49835e-10	-0.812761
8803317	chr16:8803317:A:G	1.79834e-07	-0.0186562	-2.9698e-10
8803517	chr16:8803517:C:T	4.17817e-08	-1.47823	-2.9698e-10
8803815	chr16:8803815:C:T	1.23872e-07	-1.49835e-10	-0.391443
8804280	chr16:8804280:A:G	5.11025e-08	-1.49835e-10	-1.27686
8804601	chr16:8804601:A:G	2.29788e-08	-0.923088	-1.15303
8805029	chr16:8805029:T:C	5.13178e-08	-1.49835e-10	-1.27265
8805115	chr16:8805115:C:T	5.17254e-08	-1.49835e-10	-1.26474
8805121	chr16:8805121:G:A	5.29859e-08	-1.49835e-10	-1.24067
8805383	chr16:8805383:A:T	2.89936e-08	-1.69133	-0.15229
8805585	chr16:8805585:CA:C	5.14221e-08	-1.49835e-10	-1.27062
8805621	chr16:8805621:A:G	1.20225e-08	-1.68356	-1.04035
8805762	chr16:8805762:G:A	8.22852e-08	0.337767	-1.13827
8806183	chr16:8806183:G:A	8.2131e-08	-1.49835e-10	-0.802375
8806958	chr16:8806958:C:T	1.16413e-08	-1.6588	-1.09733
8807041	chr16:8807041:C:T	7.1711e-08	-1.49835e-10	-0.938046
8807141	chr16:8807141:C:T	8.11139e-08	0.269639	-1.08447
8807254	chr16:8807254:A:G	1.27253e-08	-1.40317	-1.26393
8807374	chr16:8807374:C:T	1.22488e-08	-1.6702	-1.03506
8807383	chr16:8807383:C:A	3.05472e-08	-0.728536	-1.06288
8807695	chr16:8807695:G:A	2.26014e-08	-0.930601	-1.16208
8807906	chr16:8807906:A:G	5.34058e-08	-1.49835e-10	-1.23277
8808413	chr16:8808413:C:T	5.28114e-08	-1.49835e-10	-1.24396
8808530	chr16:8808530:G:C	5.1149e-08	-1.49835e-10	-1.27595
8808554	chr16:8808554:A:G	2.63e-08	-0.710394	-1.23073
8808974	chr16:8808974:T:G	3.31708e-08	-1.70902	-2.9698e-10
8809013	chr16:8809013:G:C	1.89312e-08	-1.50186	-0.768019
8809247	chr16:8809247:T:C	5.11278e-08	-1.49835e-10	-1.27636
8809281	chr16:8809281:A:C	1.25093e-07	-1.49835e-10	-0.381636
8809308	chr16:8809308:G:A	7.1532e-08	-1.49835e-10	-0.940546
8809468	chr16:8809468:G:GT	1.18025e-07	-1.49835e-10	-0.439792
8809542	chr16:8809542:TC:T	2.78756e-08	-0.756274	-1.12667
8809615	chr16:8809615:G:A	5.1221e-08	-1.49835e-10	-1.27454
8809874	chr16:8809874:G:A	5.17947e-08	-1.49835e-10	-1.2634
8809906	chr16:8809906:G:A	1.18849e-08	-1.69139	-1.04403
8809967	chr16:8809967:T:A	4.78753e-08	-1.34209	-2.9698e-10
8810177	chr16:8810177:G:A	5.96127e-08	-1.49835e-10	-1.12282
8810358	chr16:8810358:A:G	2.21052e-08	-0.837889	-1.27699
8810464	chr16:8810464:G:A	7.02873e-08	-1.0756	0.117497
8810734	chr16:8810734:G:A	3.93997e-08	-1.53693	-2.9698e-10
8810978	chr16:8810978:C:T	5.24006e-08	-1.49835e-10	-1.25177
8811325	chr16:8811325:A:G	2.83378e-08	-0.73014	-1.13635
8811365	chr16:8811365:A:C	3.09431e-08	-0.564727	-1.21381
8811406	chr16:8811406:G:A	1.25556e-07	-1.49835e-10	-0.377942
8811852	chr16:8811852:A:G	1.08583e-07	-1.49835e-10	-0.523175
8812335	chr16:8812335:G:A	1.26699e-07	-1.49835e-10	-0.368873
8812590	chr16:8812590:G:A	1.83832e-08	-1.70465	-0.594606
8812682	chr16:8812682:C:A	9.7527e-09	-1.69941	-1.23373
8812850	chr16:8812850:A:C	6.06005e-08	-1.49835e-10	-1.10639
8813057	chr16:8813057:A:C	7.22079e-08	-0.93114	-2.9698e-10
8813136	chr16:8813136:T:C	5.95238e-08	-1.49835e-10	-1.12431
8813163	chr16:8813163:A:G	6.70788e-08	-1.49835e-10	-1.00482
8813168	chr16:8813168:C:T	5.11527e-08	-0.600266	-0.675609
8813473	chr16:8813473:G:A	5.68523e-08	-1.49835e-10	-1.17023
8813476	chr16:8813476:GCATT:G	5.50281e-08	-1.49835e-10	-1.20285
8813512	chr16:8813512:G:A	5.5675e-08	-1.49835e-10	-1.19116
8813607	chr16:8813607:G:A	2.20043e-08	-1.66637	-0.453087
8813739	chr16:8813739:A:C	7.10946e-08	-1.49835e-10	-0.946679
8813948	chr16:8813948:C:T	3.35847e-08	-1.69662	-2.9698e-10
8814270	chr16:8814270:C:T	1.78492e-08	-1.09883	-1.2299
8814375	chr16:8814375:C:T	5.59113e-08	-1.49835e-10	-1.18692
8814532	chr16:8814532:G:A	1.13704e-07	-1.49835e-10	-0.477087
8814680	chr16:8814680:A:G	1.08344e-08	-1.65052	-1.17745
8814729	chr16:8814729:G:C	1.44936e-07	-1.49835e-10	-0.2344
8814754	chr16:8814754:C:T	5.87239e-08	-1.49835e-10	-1.13784
8814954	chr16:8814954:G:A	1.55271e-08	-1.47974	-0.988367
8815000	chr16:8815000:G:A	1.20668e-08	-1.63994	-1.08029
8815012	chr16:8815012:G:A	6.17457e-08	-1.49835e-10	-1.08767
8815096	chr16:8815096:C:G	1.74059e-08	-1.16033	-1.19355
8815341	chr16:8815341:C:G	1.42765e-08	-1.59301	-0.959063
8815344	chr16:8815344:C:T	1.21893e-08	-1.69632	-1.01381
8815488	chr16:8815488:C:T	2.07537e-08	-1.17351	-1.00445
8815575	chr16:8815575:CAT:C	1.27636e-08	-1.70738	-0.956716
8816041	chr16:8816041:T:C	5.1598e-08	-1.49835e-10	-1.26721
8816270	chr16:8816270:G:A	1.97728e-07	-1.49835e-10	0.0762006
8816534	chr16:8816534:A:G	8.21254e-08	-1.49835e-10	-0.802443
8816578	chr16:8816578:CT:C	1.53126e-08	-1.69234	-0.78967
8816729	chr16:8816729:G:A	5.90363e-08	-1.49835e-10	-1.13254
8817145	chr16:8817145:A:C	9.03442e-08	-1.49835e-10	-0.707063
8817629	chr16:8817629:G:A	5.35287e-08	-1.49835e-10	-1.23047
8817687	chr16:8817687:CT:C	2.04453e-08	-1.65546	-0.537472
8817883	chr16:8817883:A:G	1.08414e-07	0.624556	-1.14929
8818203	chr16:8818203:AAAG:A	9.51799e-09	-1.70937	-1.24814
8818736	chr16:8818736:T:C	5.96769e-08	-0.10328	-1.01847
8818769	chr16:8818769:T:C	8.91103e-08	-1.49835e-10	-0.720816
8818779	chr16:8818779:C:CATCAGCCACAAAAGCCAGTGTTTCTTAAAATCTGGCTCTGAGTTCAGCATGGAGGCCCT	5.26235e-08	-1.49835e-10	-1.24753
8818786	chr16:8818786:C:T	7.98841e-08	-1.49835e-10	-0.830114
8818944	chr16:8818944:G:T	5.66587e-08	-1.49835e-10	-1.17364
8819257	chr16:8819257:G:C	6.61528e-08	0.247283	-1.26601
8819346	chr16:8819346:G:A	5.47037e-08	-1.49835e-10	-1.20876
8819451	chr16:8819451:G:A	1.12573e-08	-1.69876	-1.09092
8819648	chr16:8819648:T:C	5.16251e-08	-1.49835e-10	-1.26668
8819652	chr16:8819652:G:A	2.42213e-07	-1.49835e-10	0.279127
8819892	chr16:8819892:G:T	5.55537e-08	-1.49835e-10	-1.19334
8819917	chr16:8819917:G:A	2.08712e-08	-1.63371	-0.538612
8819947	chr16:8819947:C:A	8.41681e-08	0.47496	-1.25283
8819960	chr16:8819960:T:C	5.24381e-08	-1.49835e-10	-1.25106
8820067	chr16:8820067:G:A	5.12006e-08	-1.49835e-10	-1.27494
8820121	chr16:8820121:C:T	6.28942e-08	-1.49835e-10	-1.06924
8820415	chr16:8820415:G:A	1.42599e-08	-1.69548	-0.857759
8820460	chr16:8820460:C:A	2.47706e-08	-1.57343	-0.427605
8820488	chr16:8820488:G:A	5.79544e-08	-1.49835e-10	-1.15103
8820600	chr16:8820600:C:T	1.06226e-08	-1.5989	-1.2488
8820970	chr16:8820970:G:C	3.80292e-08	-1.57234	-2.9698e-10
8821011	chr16:8821011:TA:T	1.13044e-07	0.703219	-1.18613
8821048	chr16:8821048:A:T	7.00343e-08	0.300676	-1.26238
8821212	chr16:8821212:C:T	5.45757e-08	-1.49835e-10	-1.2111
8821253	chr16:8821253:G:C	1.31052e-08	-1.70748	-0.930203
8821408	chr16:8821408:T:C	6.56647e-08	-1.02613	-2.9698e-10
8821749	chr16:8821749:T:G	3.5369e-08	-1.64485	-2.9698e-10
8822180	chr16:8822180:G:T	3.53185e-08	-1.64628	-2.9698e-10
8822484	chr16:8822484:T:G	1.0478e-07	0.479029	-1.03785
8822504	chr16:8822504:A:G	5.58882e-08	-1.49835e-10	-1.18734
8822515	chr16:8822515:G:A	7.03322e-08	-1.49835e-10	-0.957461
8822623	chr16:8822623:A:G	5.72381e-08	-1.49835e-10	-1.16347
8822643	chr16:8822643:A:G	5.35894e-08	-1.49835e-10	-1.22934
8822721	chr16:8822721:G:C	9.90592e-09	-1.70177	-1.21579
8822857	chr16:8822857:A:T	9.02519e-08	-1.49835e-10	-0.708086
8823019	chr16:8823019:TAGAC:T	2.06749e-08	-1.62804	-0.553728
8823228	chr16:8823228:A:T	5.70229e-08	-1.49835e-10	-1.16724
8823812	chr16:8823812:C:A	5.72754e-08	-1.49835e-10	-1.16282
8824057	chr16:8824057:C:T	1.9615e-08	-1.6619	-0.572494
8824139	chr16:8824139:G:A	1.24339e-08	-1.70989	-0.98037
8824883	chr16:8824883:CTTTCT:C	5.11898e-08	-1.49835e-10	-1.27515
8824984	chr16:8824984:A:G	5.12361e-08	-1.49835e-10	-1.27425
8824998	chr16:8824998:C:T	1.23265e-07	0.612079	-1.00843
8825050	chr16:8825050:A:C	1.45478e-07	-1.49835e-10	-0.230664
8825074	chr16:8825074:A:G	5.11328e-08	-1.49835e-10	-1.27626
8825183	chr16:8825183:A:G	7.63808e-08	-1.49835e-10	-0.874959
8825307	chr16:8825307:A:G	5.18971e-08	-1.49835e-10	-1.26143
8825347	chr16:8825347:C:T	5.30067e-08	-1.49835e-10	-1.24027
8825558	chr16:8825558:T:A	1.0128e-08	-1.7081	-1.18729
8825691	chr16:8825691:G:A	6.07951e-08	0.173304	-1.27648
8825893	chr16:8825893:C:T	1.42636e-08	-1.69366	-0.859318
8826046	chr16:8826046:A:G	6.58373e-08	0.242814	-1.26632
8826198	chr16:8826198:T:TGTAG	1.99216e-08	-1.64681	-0.572078
8826286	chr16:8826286:A:T	1.06322e-08	-1.70173	-1.14508
8826346	chr16:8826346:A:G	5.40651e-08	-1.49835e-10	-1.2205
8826430	chr16:8826430:T:G	4.5358e-08	-0.746058	-0.650045
8826503	chr16:8826503:C:T	5.67403e-08	-1.49835e-10	-1.1722
8826628	chr16:8826628:C:T	4.66091e-08	-1.66555	0.296653
8826667	chr16:8826667:A:C	6.34987e-08	0.214358	-1.27403
8826828	chr16:8826828:C:T	1.874e-08	-1.69568	-0.58435
8826905	chr16:8826905:C:T	1.9604e-08	-1.66328	-0.571672
8827005	chr16:8827005:A:G	5.79739e-08	-1.49835e-10	-1.1507
8827024	chr16:8827024:C:T	4.38839e-08	-0.169839	-1.2593
8827212	chr16:8827212:C:T	5.36821e-08	-1.49835e-10	-1.22761
8827484	chr16:8827484:C:A	1.21557e-07	-1.49835e-10	-0.410305
8827544	chr16:8827544:C:T	1.24706e-07	-1.49835e-10	-0.384727
8827545	chr16:8827545:G:A	3.71251e-08	-0.827311	-0.769085
8827616	chr16:8827616:G:C	1.13657e-08	-1.70782	-1.07228
8827623	chr16:8827623:T:G	5.32979e-08	-1.49835e-10	-1.23479
8828082	chr16:8828082:A:G	5.49667e-08	-1.49835e-10	-1.20396
8828181	chr16:8828181:A:G	5.71017e-08	0.11115	-1.27701
8828465	chr16:8828465:G:C	8.86587e-08	0.531217	-1.25711
8828529	chr16:8828529:T:C	3.91702e-08	-0.866145	-0.676628
8828749	chr16:8828749:C:T	5.11688e-08	-1.49835e-10	-1.27556
8829136	chr16:8829136:T:C	9.22078e-08	-1.49835e-10	-0.686645
8829137	chr16:8829137:G:A	1.95372e-08	-1.09006	-1.14831
8829358	chr16:8829358:A:C	5.72394e-08	-0.147704	-1.01574
8829411	chr16:8829411:G:A	3.702e-08	-1.59923	-2.9698e-10
8829638	chr16:8829638:C:G	1.75356e-08	-1.68383	-0.662633
8829720	chr16:8829720:C:T	1.94292e-07	-1.49835e-10	0.0586727
8829978	chr16:8829978:G:C	1.79433e-08	-1.62487	-0.698602
8830180	chr16:8830180:C:T	5.29439e-08	-1.49835e-10	-1.24146
8830225	chr16:8830225:G:A	6.94041e-08	-0.970744	-2.9698e-10
8830423	chr16:8830423:A:G	2.52403e-08	-1.66912	-0.313126
8830789	chr16:8830789:G:C	2.99415e-08	-1.68592	-0.12552
8830898	chr16:8830898:A:G	5.0579e-08	-0.0101449	-1.27701
8830939	chr16:8830939:C:G	5.05605e-08	-0.0105276	-1.27699
8831077	chr16:8831077:T:G	4.69178e-08	-0.677378	-0.684916
8831243	chr16:8831243:T:G	5.19914e-08	-1.49835e-10	-1.25961
8831376	chr16:8831376:T:C	6.0894e-08	0.156121	-1.25768
8831839	chr16:8831839:G:A	3.38711e-08	-1.68813	-2.9698e-10
8831867	chr16:8831867:G:A	5.18668e-08	-1.49835e-10	-1.26201
8832052	chr16:8832052:C:T	5.37226e-08	-1.49835e-10	-1.22686
8832118	chr16:8832118:C:T	5.11666e-08	-1.49835e-10	-1.2756
8832509	chr16:8832509:C:T	6.03144e-08	-1.11112	-2.9698e-10
8832741	chr16:8832741:C:T	1.19803e-08	-1.7037	-1.02373
8832746	chr16:8832746:A:C	1.45821e-08	-1.54574	-0.985159
8832762	chr16:8832762:G:C	5.112e-08	-1.49835e-10	-1.27651
8833103	chr16:8833103:T:A	7.02072e-08	-1.49835e-10	-0.959239
8833247	chr16:8833247:T:C	1.55218e-08	-1.61804	-0.850401
8833267	chr16:8833267:A:T	2.38741e-08	-1.03692	-1.00097
8833367	chr16:8833367:T:C	1.70193e-08	-1.67037	-0.705977
8833736	chr16:8833736:C:G	3.47742e-08	-0.626204	-1.03561
8833863	chr16:8833863:T:C	7.43825e-08	0.345301	-1.24677
8833868	chr16:8833868:A:G	4.63496e-08	-0.395787	-0.978691
8833936	chr16:8833936:ACAGTGTAAACCGG:A	5.1606e-08	-1.49835e-10	-1.26705
8834021	chr16:8834021:A:G	5.18575e-08	-1.49835e-10	-1.26219
8834028	chr16:8834028:A:G	3.6239e-08	-1.62055	-2.9698e-10
8834115	chr16:8834115:C:T	8.6536e-08	-1.49835e-10	-0.75013
8834252	chr16:8834252:A:G	5.57989e-08	-1.49835e-10	-1.18894
8834278	chr16:8834278:C:T	1.94228e-08	-1.30734	-0.936901
8834279	chr16:8834279:T:G	1.98872e-08	-1.27959	-0.941022
8834611	chr16:8834611:C:A	5.13132e-08	-1.49835e-10	-1.27274
8834724	chr16:8834724:A:G	5.6179e-08	-1.49835e-10	-1.18215
8835001	chr16:8835001:A:G	1.78006e-08	-1.68102	-0.650438
8835008	chr16:8835008:A:G	1.54986e-07	-1.49835e-10	-0.167355
8835183	chr16:8835183:T:C	1.48795e-08	-1.23426	-1.27645
8835349	chr16:8835349:G:A	1.80313e-08	-1.38245	-0.936135
8835596	chr16:8835596:C:CA	1.42564e-07	-1.49835e-10	-0.250901
8835864	chr16:8835864:G:A	5.43948e-08	-1.49835e-10	-1.21442
8835946	chr16:8835946:G:A	2.24773e-08	-1.63718	-0.461004
8835948	chr16:8835948:T:C	2.17877e-08	-1.65649	-0.472859
8835987	chr16:8835987:G:A	6.7062e-08	-1.45674	0.451664
8835992	chr16:8835992:A:G	1.81918e-08	-1.67707	-0.632646
8836021	chr16:8836021:TG:T	6.21694e-08	-1.49835e-10	-1.08083
8836053	chr16:8836053:A:G	2.66142e-08	-1.7091	-0.220147
8836102	chr16:8836102:A:C	6.25379e-08	-1.49835e-10	-1.07492
8836167	chr16:8836167:TA:T	1.50363e-08	-1.70989	-0.790327
8836170	chr16:8836170:C:T	1.7496e-08	-1.70837	-0.640352
8836244	chr16:8836244:G:GT	1.06631e-07	-1.49835e-10	-0.541312
8836273	chr16:8836273:G:A	1.11075e-07	-1.49835e-10	-0.500482
8836407	chr16:8836407:A:G	5.68376e-08	-0.553021	-0.617472
8836531	chr16:8836531:G:A	6.86806e-08	-1.49835e-10	-0.981224
8836809	chr16:8836809:G:T	5.91167e-08	-1.48583	0.354656
8836907	chr16:8836907:A:G	6.43798e-08	-1.44934	0.403447
8837065	chr16:8837065:G:A	5.29751e-08	-1.49835e-10	-1.24087
8837143	chr16:8837143:T:C	9.66569e-08	-1.49835e-10	-0.639522
8837184	chr16:8837184:C:T	8.65063e-08	-1.49835e-10	-0.750473
8837384	chr16:8837384:T:A	1.19108e-07	-0.57477	0.144113
8837980	chr16:8837980:G:A	5.41311e-08	-1.49835e-10	-1.21928
8838074	chr16:8838074:A:G	5.11595e-08	-1.49835e-10	-1.27574
8838147	chr16:8838147:T:C	5.67621e-08	-1.49835e-10	-1.17182
8838247	chr16:8838247:C:T	4.45114e-08	-1.68542	0.27048
8838347	chr16:8838347:T:C	6.70937e-08	-1.53942	0.53482
8838485	chr16:8838485:C:G	1.8105e-07	-1.56169	1.54977
8838493	chr16:8838493:G:A	5.86984e-08	-1.49835e-10	-1.13828
8838598	chr16:8838598:G:A	5.18022e-08	-1.49835e-10	-1.26326
8838633	chr16:8838633:A:T	6.05109e-08	-1.48824	0.380374
8839076	chr16:8839076:T:C	4.05422e-08	-1.50835	-2.9698e-10
8839443	chr16:8839443:C:T	6.75925e-08	-1.49835e-10	-0.997194
8839660	chr16:8839660:A:G	1.19155e-07	-1.49835e-10	-0.430265
8839826	chr16:8839826:G:A	9.43636e-08	-0.355319	-0.308216
8840010	chr16:8840010:G:A	7.63417e-08	-1.49835e-10	-0.875471
8840076	chr16:8840076:A:G	6.24658e-08	-1.49835e-10	-1.07607
8840354	chr16:8840354:C:T	7.73936e-08	-1.16083	0.299044
8840395	chr16:8840395:C:G	1.01442e-07	-1.49835e-10	-0.591201
8840454	chr16:8840454:T:C	9.14027e-08	-1.49835e-10	-0.695416
8840488	chr16:8840488:T:C	2.4032e-08	-1.49896	-0.532349
8840516	chr16:8840516:G:A	1.13103e-07	-0.246986	-0.235402
8841064	chr16:8841064:A:G	1.50468e-08	-1.65779	-0.841733
8841121	chr16:8841121:A:AGG	1.30259e-08	-1.69071	-0.953042
8841126	chr16:8841126:TAC:T	1.35838e-08	-1.66121	-0.940599
8841168	chr16:8841168:T:C	4.76337e-08	-1.25734	-0.0898096
8841175	chr16:8841175:C:T	1.69081e-08	-1.5533	-0.829604
8841194	chr16:8841194:T:G	6.20151e-08	-1.08331	-2.9698e-10
8841564	chr16:8841564:A:AT	1.096e-07	-1.49835e-10	-0.513849
8842046	chr16:8842046:G:C	5.4297e-08	-1.49835e-10	-1.21622
8842151	chr16:8842151:G:T	4.89845e-08	-1.69875	0.379568
8842184	chr16:8842184:A:C	1.04944e-08	-1.6253	-1.23455
8842190	chr16:8842190:A:G	6.04626e-08	-1.49835e-10	-1.10866
8842195	chr16:8842195:C:G	5.15687e-08	-1.49835e-10	-1.26777
8842244	chr16:8842244:A:G	3.87169e-08	-1.70472	0.150306
8842614	chr16:8842614:T:C	5.11261e-08	-1.49835e-10	-1.2764
8842683	chr16:8842683:C:T	5.29005e-08	-1.49835e-10	-1.24228
8842774	chr16:8842774:T:C	1.72221e-08	-1.67228	-0.692217
8843085	chr16:8843085:G:A	2.89723e-08	-0.863731	-0.980619
8843117	chr16:8843117:A:G	3.70292e-07	0.703601	-2.9698e-10
8843118	chr16:8843118:A:T	1.65118e-08	-1.65513	-0.751486
8843155	chr16:8843155:G:A	3.70575e-08	-0.408687	-1.18953
8843187	chr16:8843187:A:C	1.49237e-08	-1.69348	-0.814266
8843285	chr16:8843285:TGA:T	5.3115e-08	-1.49835e-10	-1.23823
8843513	chr16:8843513:GC:G	2.231e-07	-0.850886	1.04782
8843521	chr16:8843521:A:G	2.04121e-07	-0.906623	1.01465
8843696	chr16:8843696:G:A	4.0654e-08	-1.68762	0.182024
8843746	chr16:8843746:G:A	1.62257e-08	-1.68893	-0.735162
8843864	chr16:8843864:G:C	1.37327e-07	-0.481202	0.192878
8843870	chr16:8843870:AGG:A	3.13796e-08	-0.583758	-1.18077
8843945	chr16:8843945:G:A	1.65193e-08	-1.62639	-0.779767
8843952	chr16:8843952:G:A	2.29085e-07	-1.64857	1.87197
8843954	chr16:8843954:G:A	1.4143e-08	-1.30703	-1.25444
8844033	chr16:8844033:G:C	5.6349e-08	-1.49835e-10	-1.17912
8844114	chr16:8844114:G:A	7.38792e-08	-0.90976	0.00150041
8844311	chr16:8844311:G:A	3.78193e-08	-1.57787	-2.9698e-10
8844382	chr16:8844382:G:A	5.10994e-08	-1.49835e-10	-1.27692
8844450	chr16:8844450:G:A	3.44199e-08	-1.69507	0.0230163
8844937	chr16:8844937:G:A	3.1481e-08	-0.486783	-1.27452
8845089	chr16:8845089:A:T	5.43188e-08	-1.49835e-10	-1.21582
8845109	chr16:8845109:G:A	5.1204e-08	-1.49835e-10	-1.27487
8845144	chr16:8845144:G:T	5.95367e-08	-1.49835e-10	-1.1241
8845163	chr16:8845163:T:C	5.51108e-08	-1.49835e-10	-1.20134
8845212	chr16:8845212:G:A	2.98707e-08	-0.546321	-1.26749
8845233	chr16:8845233:C:T	1.11294e-07	-1.49835e-10	-0.498514
8845253	chr16:8845253:T:A	1.41776e-07	-1.49835e-10	-0.256441
8845254	chr16:8845254:C:G	1.27776e-07	-1.49835e-10	-0.360409
8845362	chr16:8845362:T:G	5.11096e-08	-1.49835e-10	-1.27672
8846150	chr16:8846150:C:G	6.29698e-08	-1.06804	-2.9698e-10
8846156	chr16:8846156:C:T	5.50584e-08	-1.49835e-10	-1.2023
8846271	chr16:8846271:T:C	1.08984e-07	-1.49835e-10	-0.519487
8846359	chr16:8846359:C:T	1.57415e-08	-1.6825	-0.771891
8846486	chr16:8846486:C:T	5.10994e-08	-1.49835e-10	-1.27692
8846524	chr16:8846524:G:A	4.55682e-07	-1.00632	1.91743
8846599	chr16:8846599:A:C	4.5101e-08	-0.433992	-0.967793
8846710	chr16:8846710:G:C	1.58095e-08	-1.68047	-0.769612
8846715	chr16:8846715:G:C	1.71801e-08	-1.13865	-1.22828
8846733	chr16:8846733:T:A	5.12693e-08	-1.49835e-10	-1.2736
8846847	chr16:8846847:A:T	1.56258e-08	-1.18873	-1.27303
8847282	chr16:8847282:G:A	4.70624e-08	-1.64919	0.28998
8847678	chr16:8847678:G:A	7.00627e-08	-1.49835e-10	-0.961299
8847842	chr16:8847842:G:A	5.23855e-08	-1.49835e-10	-1.25206
8847961	chr16:8847961:A:C	1.77413e-08	-1.64971	-0.685081
8847991	chr16:8847991:C:G	6.3568e-08	-1.49835e-10	-1.05858
8848000	chr16:8848000:G:A	2.20012e-08	-1.67892	-0.440676
8848359	chr16:8848359:G:A	5.47579e-08	-1.49835e-10	-1.20777
8848385	chr16:8848385:A:G	6.64261e-08	-1.49835e-10	-1.0146
8848740	chr16:8848740:T:A	5.11718e-08	-1.49835e-10	-1.2755
8848819	chr16:8848819:A:T	9.92239e-08	-1.49835e-10	-0.613311
8848822	chr16:8848822:A:G	5.1096e-08	-1.59421	0.317226
8849125	chr16:8849125:CA:C	5.11501e-08	-1.49835e-10	-1.27593
8849420	chr16:8849420:A:G	2.60388e-08	-1.24298	-0.70812
8849570	chr16:8849570:C:T	5.11992e-08	-1.49835e-10	-1.27497
8849595	chr16:8849595:T:G	1.35459e-08	-1.69059	-0.91401
8849694	chr16:8849694:C:T	1.4855e-08	-1.31512	-1.19723
8849987	chr16:8849987:A:G	2.83193e-08	-1.2025	-0.664644
8850075	chr16:8850075:C:G	3.43723e-08	-1.67344	-2.9698e-10
8850515	chr16:8850515:G:A	5.27423e-08	-1.49835e-10	-1.24527
8850602	chr16:8850602:T:TGG	4.35389e-08	-0.263391	-1.17364
8850617	chr16:8850617:G:A	5.11494e-08	-1.49835e-10	-1.27594
8850674	chr16:8850674:C:T	8.76659e-08	-1.49835e-10	-0.737157
8850772	chr16:8850772:C:T	6.44534e-08	-1.49835e-10	-1.04475
8850949	chr16:8850949:A:G	1.34776e-08	-1.34127	-1.26838
8851284	chr16:8851284:G:A	3.56157e-08	-1.6379	-2.9698e-10
8851351	chr16:8851351:A:C	2.14002e-08	-1.2969	-0.850388
8851402	chr16:8851402:C:T	5.29909e-08	-0.0258778	-1.21469
8851819	chr16:8851819:C:G	7.74154e-08	-1.49835e-10	-0.861504
8852282	chr16:8852282:C:G	5.95179e-08	-1.49835e-10	-1.12441
8852629	chr16:8852629:G:A	1.61051e-07	-1.50816	1.37919
8852685	chr16:8852685:T:C	3.33295e-08	-1.70425	-2.9698e-10
8852715	chr16:8852715:G:C	8.72449e-08	-1.49835e-10	-0.741971
8852905	chr16:8852905:A:C	7.34097e-08	-1.49835e-10	-0.914635
8853051	chr16:8853051:G:A	5.54798e-08	-1.19467	-2.9698e-10
8853131	chr16:8853131:A:G	5.26102e-08	-1.49835e-10	-1.24778
8853179	chr16:8853179:T:C	1.44543e-08	-1.58554	-0.95415
8853407	chr16:8853407:T:C	6.0343e-08	-1.49835e-10	-1.11065
8853867	chr16:8853867:T:C	5.53072e-08	-1.49835e-10	-1.19779
8854576	chr16:8854576:C:T	3.96233e-08	-0.283802	-1.24747
8855330	chr16:8855330:C:T	1.22466e-08	-1.67496	-1.03049
8855445	chr16:8855445:C:T	5.62898e-08	-1.49835e-10	-1.18018
8855598	chr16:8855598:T:A	1.97188e-08	-1.68784	-0.541272
8855736	chr16:8855736:G:A	5.71032e-08	-1.49835e-10	-1.16583
8855832	chr16:8855832:C:A	1.68652e-07	-1.49835e-10	-0.0828537
8855846	chr16:8855846:A:G	3.42681e-08	-1.67647	-2.9698e-10
8855948	chr16:8855948:T:C	1.32939e-07	-1.49835e-10	-0.320796
8856232	chr16:8856232:T:G	5.31227e-08	-1.3145	0.0764137
8856416	chr16:8856416:T:C	1.7977e-08	-1.61022	-0.711382
8856638	chr16:8856638:GGA:G	1.36071e-08	-1.32334	-1.27676
8856890	chr16:8856890:C:T	2.69792e-08	-1.44229	-0.47333
8857706	chr16:8857706:C:T	2.80823e-08	-1.38234	-0.493209
8857857	chr16:8857857:G:A	1.97764e-08	-1.5378	-0.6884
8857919	chr16:8857919:G:A	7.43494e-08	-1.49835e-10	-0.901915
8858063	chr16:8858063:C:T	7.3098e-08	0.273657	-1.19255
8858138	chr16:8858138:A:G	5.69498e-08	-1.49835e-10	-1.16852
8858308	chr16:8858308:C:T	4.01233e-08	-1.51873	-2.9698e-10
8858391	chr16:8858391:A:G	7.28865e-08	-1.49835e-10	-0.921786
8858418	chr16:8858418:G:A	5.85719e-08	-1.49835e-10	-1.14044
8858430	chr16:8858430:G:A	5.60089e-08	-1.49835e-10	-1.18518
8858639	chr16:8858639:A:G	5.98104e-08	-1.11951	-2.9698e-10
8858667	chr16:8858667:A:G	1.9975e-08	-1.70207	-0.514135
8859407	chr16:8859407:C:T	1.26102e-08	-1.44979	-1.2264
8859544	chr16:8859544:G:A	5.11206e-08	-1.49835e-10	-1.2765
8859792	chr16:8859792:A:C	3.07211e-08	-1.43832	-0.347425
8859819	chr16:8859819:A:T	1.41178e-08	-1.6698	-0.893453
8859843	chr16:8859843:T:C	5.42274e-08	0.017608	-1.23511
8859967	chr16:8859967:ACT:A	1.35526e-08	-1.37261	-1.2315
8859989	chr16:8859989:C:T	1.36726e-08	-1.34688	-1.24842
8860143	chr16:8860143:G:A	5.57262e-08	-1.49835e-10	-1.19024
8860201	chr16:8860201:C:A	1.23027e-08	-1.70693	-0.993944
8860224	chr16:8860224:A:G	8.29225e-08	-1.49835e-10	-0.792784
8860712	chr16:8860712:C:T	1.26998e-08	-1.65863	-1.01048
8860969	chr16:8860969:G:C	1.32515e-08	-1.67129	-0.955289
8861055	chr16:8861055:AAAAT:A	1.19817e-08	-1.53127	-1.19604
8861475	chr16:8861475:G:A	5.12246e-08	-1.49835e-10	-1.27447
8861613	chr16:8861613:T:G	8.93209e-08	0.17613	-0.894585
8861770	chr16:8861770:C:A	1.69638e-08	-1.10341	-1.2762
8861878	chr16:8861878:G:T	1.32161e-08	-1.65657	-0.972684
8862703	chr16:8862703:C:T	5.33662e-08	-1.49835e-10	-1.23351
8862776	chr16:8862776:G:A	1.43269e-08	-1.63292	-0.915635
8863161	chr16:8863161:C:T	3.31818e-08	-1.70869	-2.9698e-10
8863268	chr16:8863268:G:A	1.32919e-08	-1.62942	-0.994115
8863633	chr16:8863633:G:A	7.21345e-08	0.30039	-1.23255
8863952	chr16:8863952:C:T	1.07634e-07	-1.49835e-10	-0.531957
8864047	chr16:8864047:G:A	5.13887e-08	-1.49835e-10	-1.27127
8864751	chr16:8864751:G:A	7.90604e-08	-0.412913	-0.427565
8864954	chr16:8864954:A:G	4.78526e-08	-0.210364	-1.1322
8864996	chr16:8864996:C:T	5.12967e-08	-1.49835e-10	-1.27306
8865051	chr16:8865051:T:C	8.53645e-08	0.352642	-1.1164
8865498	chr16:8865498:C:T	4.00501e-08	-0.334676	-1.18588
8865832	chr16:8865832:A:G	2.02232e-08	-1.40265	-0.801206
8865916	chr16:8865916:C:T	7.72152e-08	-1.49835e-10	-0.864094
8866081	chr16:8866081:G:T	6.10863e-08	-1.49835e-10	-1.0984
8866204	chr16:8866204:C:T	3.5006e-08	-0.783959	-0.871211
8866230	chr16:8866230:A:C	5.18344e-08	-1.49835e-10	-1.26264
8866468	chr16:8866468:G:A	3.73001e-08	-1.08396	-0.507737
8866546	chr16:8866546:G:C	8.48373e-07	-1.49835e-10	1.53263
8866643	chr16:8866643:C:T	1.51495e-08	-1.68268	-0.810043
8866787	chr16:8866787:A:AG	6.6807e-08	-1.49835e-10	-1.00888
8866869	chr16:8866869:T:C	4.01479e-08	-1.51812	-2.9698e-10
8866942	chr16:8866942:T:G	5.18231e-08	-1.49835e-10	-1.26285
8867177	chr16:8867177:G:C	6.42662e-08	-1.49835e-10	-1.04766
8867801	chr16:8867801:G:A	5.59087e-08	-1.18697	-2.9698e-10
8868238	chr16:8868238:A:G	1.29774e-07	-1.49835e-10	-0.344898
8868395	chr16:8868395:A:G	7.30192e-08	-1.49835e-10	-0.919967
8868969	chr16:8868969:G:A	1.48886e-07	-1.49835e-10	-0.207507
8869050	chr16:8869050:G:A	1.34756e-08	-1.69751	-0.912302
8869288	chr16:8869288:C:G	1.58489e-08	-1.34033	-1.10726
8869332	chr16:8869332:C:T	1.34683e-08	-1.64052	-0.969833
8869357	chr16:8869357:A:G	7.01827e-08	-1.49835e-10	-0.959588
8869644	chr16:8869644:G:A	1.83679e-08	-1.19332	-1.10676
8869647	chr16:8869647:C:T	1.84778e-08	-1.18721	-1.1069
8870076	chr16:8870076:A:T	6.82229e-08	-1.49835e-10	-0.98791
8870124	chr16:8870124:A:G	5.89475e-08	-1.49835e-10	-1.13404
8870355	chr16:8870355:T:C	6.72917e-08	-1.49835e-10	-1.00165
8870368	chr16:8870368:C:T	1.08257e-08	-1.69786	-1.13091
8870852	chr16:8870852:G:A	3.56972e-08	-0.402881	-1.23274
8871267	chr16:8871267:T:C	5.47263e-08	-1.20835	-2.9698e-10
8871632	chr16:8871632:A:T	3.36131e-08	-1.69577	-2.9698e-10
8872114	chr16:8872114:G:C	6.43848e-08	-1.49835e-10	-1.04581
8872165	chr16:8872165:G:C	4.84244e-08	-1.33069	-2.9698e-10
8872321	chr16:8872321:C:T	5.59378e-08	-1.49835e-10	-1.18645
8872573	chr16:8872573:G:T	1.73145e-07	-1.49835e-10	-0.0565618
8873100	chr16:8873100:C:T	8.44994e-08	0.489565	-1.26351
8873232	chr16:8873232:ATG:A	1.99548e-08	-0.972514	-1.24471
8873336	chr16:8873336:A:G	6.75129e-08	-1.49835e-10	-0.998371
8873400	chr16:8873400:T:C	7.67117e-07	2.55204	-1.12009
8873405	chr16:8873405:T:C	2.57191e-08	-1.19386	-0.769596
8873478	chr16:8873478:T:C	3.19192e-07	1.23302	-0.677919
8873520	chr16:8873520:G:A	1.00627e-07	-1.49835e-10	-0.599268
8873767	chr16:8873767:T:A	5.66276e-08	-1.49835e-10	-1.17419
8873826	chr16:8873826:T:TA	2.58975e-07	1.47098	-1.12494
8873932	chr16:8873932:G:A	1.91682e-08	-1.40028	-0.857152
8874027	chr16:8874027:C:T	2.14362e-08	-1.03261	-1.113
8874210	chr16:8874210:C:G	1.32345e-08	-1.62586	-1.00201
8874737	chr16:8874737:C:T	5.49071e-08	-0.507003	-0.698045
8874955	chr16:8874955:C:T	6.2551e-08	-1.49835e-10	-1.07471
8875008	chr16:8875008:A:G	5.16681e-08	-1.49835e-10	-1.26585
8875014	chr16:8875014:C:A	1.42098e-08	-1.44562	-1.11113
8875327	chr16:8875327:CTAAT:C	4.17573e-05	5.42894	-2.9698e-10
8875419	chr16:8875419:C:T	1.01007e-08	-1.69284	-1.20524
8875567	chr16:8875567:A:G	1.44167e-07	-1.49835e-10	-0.239717
8875647	chr16:8875647:G:A	2.78487e-08	-0.621843	-1.26206
8875747	chr16:8875747:G:A	5.26928e-08	-1.24621	-2.9698e-10
8875971	chr16:8875971:C:T	2.04418e-07	0.109476	-2.9698e-10
8876036	chr16:8876036:G:A	3.72634e-06	4.20653	-1.19404
8876191	chr16:8876191:T:C	1.22825e-08	-1.51208	-1.19043
8876229	chr16:8876229:T:G	1.92677e-08	-1.39224	-0.860019
8876541	chr16:8876541:G:A	2.68822e-07	0.383361	-2.9698e-10
8876792	chr16:8876792:A:T	6.24925e-08	-1.49835e-10	-1.07564
8876842	chr16:8876842:T:C	8.14146e-08	-1.49835e-10	-0.811135
8876856	chr16:8876856:G:T	1.18478e-08	-1.5274	-1.21114
8877122	chr16:8877122:C:T	1.20005e-08	-1.49604	-1.22969
8877234	chr16:8877234:G:A	1.05379e-08	-1.70944	-1.14627
8877814	chr16:8877814:G:C	1.49779e-08	-1.65978	-0.844333
8877837	chr16:8877837:T:C	9.3985e-08	-1.49835e-10	-0.667555
8878476	chr16:8878476:C:G	5.1103e-08	-1.49835e-10	-1.27685
8879272	chr16:8879272:C:G	5.11928e-08	-1.49835e-10	-1.27509
8879407	chr16:8879407:C:T	1.19354e-07	-1.49835e-10	-0.428596
8879722	chr16:8879722:C:G	1.13266e-07	-1.49835e-10	-0.480955
8879818	chr16:8879818:T:G	3.33472e-08	-1.70372	-2.9698e-10
8879963	chr16:8879963:C:A	5.22543e-08	-1.49835e-10	-1.25457
8879997	chr16:8879997:C:T	1.1169e-07	-1.49835e-10	-0.494961
8880940	chr16:8880940:G:A	7.44865e-08	-1.49835e-10	-0.900073
8880979	chr16:8880979:G:C	6.08733e-08	-1.49835e-10	-1.1019
8881053	chr16:8881053:T:C	6.02676e-08	-1.49835e-10	-1.1119
8881200	chr16:8881200:G:A	6.27234e-08	-0.542183	-0.529773
8881253	chr16:8881253:A:T	6.25352e-08	-1.49835e-10	-1.07496
8881405	chr16:8881405:C:T	1.09412e-07	-1.49835e-10	-0.515574
8881542	chr16:8881542:A:C	6.89158e-08	0.220928	-1.19873
8881587	chr16:8881587:GA:G	1.46836e-07	-1.49835e-10	-0.221375
8881679	chr16:8881679:A:G	9.28726e-08	-1.49835e-10	-0.679461
8881728	chr16:8881728:C:G	1.22592e-08	-1.69471	-1.00971
8881740	chr16:8881740:G:A	5.03291e-07	1.01048	-2.9698e-10
8882247	chr16:8882247:G:A	2.2544e-07	0.207362	-2.9698e-10
8882697	chr16:8882697:G:A	1.01096e-08	-1.64221	-1.25499
8882731	chr16:8882731:C:T	2.2268e-08	-0.844481	-1.26306
8882758	chr16:8882758:C:T	1.56161e-08	-1.24556	-1.21683
8882926	chr16:8882926:C:A	3.62007e-07	0.680974	-2.9698e-10
8883373	chr16:8883373:A:G	1.68461e-07	-1.49835e-10	-0.0839866
8883438	chr16:8883438:G:C	7.04278e-08	-1.49835e-10	-0.956102
8883636	chr16:8883636:G:A	5.22683e-08	-1.49835e-10	-1.2543
8884628	chr16:8884628:C:T	6.71719e-08	-1.49835e-10	-1.00343
8884932	chr16:8884932:A:T	3.5523e-08	-1.64051	-2.9698e-10
8885074	chr16:8885074:A:T	5.16743e-08	-1.49835e-10	-1.26573
8885088	chr16:8885088:C:T	3.61245e-08	-1.62372	-2.9698e-10
8885189	chr16:8885189:A:G	1.94075e-07	-1.49835e-10	0.0575545
8885289	chr16:8885289:C:T	3.31416e-08	-1.7099	-2.9698e-10
8885335	chr16:8885335:AC:A	5.24227e-08	-1.49835e-10	-1.25135
8885444	chr16:8885444:C:T	1.41332e-07	-1.49835e-10	-0.259578
8886234	chr16:8886234:C:T	1.07865e-08	-1.6364	-1.19599
8886918	chr16:8886918:G:A	1.65573e-08	-1.19846	-1.2054
8887095	chr16:8887095:G:A	3.06583e-08	-1.60225	-0.185535
8887218	chr16:8887218:A:T	2.25532e-07	-1.49835e-10	0.207771
8887644	chr16:8887644:G:C	5.40918e-08	-1.49835e-10	-1.22001
8888098	chr16:8888098:G:A	1.07321e-08	-1.62487	-1.21258
8888105	chr16:8888105:G:A	1.00308e-07	-1.49835e-10	-0.602448
8888121	chr16:8888121:T:C	5.28576e-08	-1.49835e-10	-1.24309
8888298	chr16:8888298:G:A	1.09151e-08	-1.60441	-1.21613
8888565	chr16:8888565:G:A	1.32561e-07	-1.49835e-10	-0.323645
8888631	chr16:8888631:AC:A	3.87422e-08	-1.55376	-2.9698e-10
8888785	chr16:8888785:T:C	9.54682e-09	-1.70005	-1.25443
8888803	chr16:8888803:T:C	1.31256e-06	1.994	-0.0249531
8889055	chr16:8889055:C:A	1.1414e-07	-1.49835e-10	-0.473264
8889075	chr16:8889075:G:T	5.13628e-08	-1.49835e-10	-1.27178
8889145	chr16:8889145:C:CT	5.35435e-08	-1.49835e-10	-1.2302
8889535	chr16:8889535:G:C	1.07738e-08	-1.61746	-1.21611
8889659	chr16:8889659:A:G	5.28611e-08	-1.49835e-10	-1.24302
8889829	chr16:8889829:G:A	5.16787e-08	-1.49835e-10	-1.26564
8889878	chr16:8889878:T:A	1.11487e-08	-1.58471	-1.21465
8890016	chr16:8890016:C:T	2.67277e-06	1.93871	0.741473
8890270	chr16:8890270:A:G	5.45097e-08	-1.49835e-10	-1.21231
8890272	chr16:8890272:G:A	1.09541e-08	-1.59822	-1.21875
8890941	chr16:8890941:C:T	6.31642e-08	-1.49835e-10	-1.06495
8890961	chr16:8890961:T:C	1.48779e-07	-0.208231	-2.9698e-10
8891127	chr16:8891127:C:A	4.53954e-07	1.52951	-0.622201
8891235	chr16:8891235:T:C	1.12634e-08	-1.62925	-1.15988
8891282	chr16:8891282:A:G	3.19844e-07	-1.49835e-10	0.557145
8891306	chr16:8891306:C:T	1.35665e-07	-1.49835e-10	-0.3005
8891429	chr16:8891429:C:T	6.37076e-08	-1.49835e-10	-1.05639
8891554	chr16:8891554:T:C	4.27955e-08	-1.45426	-2.9698e-10
8891877	chr16:8891877:C:T	3.0366e-07	-1.49835e-10	0.505217
8892052	chr16:8892052:T:A	3.31633e-08	-1.70925	-2.9698e-10
8892073	chr16:8892073:T:C	5.5202e-08	-1.49835e-10	-1.19969
8892908	chr16:8892908:T:C	4.50782e-08	-1.40229	-2.9698e-10
8892975	chr16:8892975:A:T	1.02062e-07	-0.58511	-2.9698e-10
8894331	chr16:8894331:A:G	2.26108e-07	1.12159	-0.911264
8894381	chr16:8894381:C:T	5.38709e-07	-1.49835e-10	1.07849
8894920	chr16:8894920:C:G	2.4536e-08	-1.06591	-0.944641
8894934	chr16:8894934:A:G	5.43118e-08	-1.49835e-10	-1.21595
8895185	chr16:8895185:T:A	3.31634e-08	-1.70924	-2.9698e-10
8895546	chr16:8895546:A:G	6.19681e-07	-1.49835e-10	1.21851
8895905	chr16:8895905:C:CA	3.32362e-08	-1.70705	-2.9698e-10
8896189	chr16:8896189:A:G	5.50167e-08	-1.49835e-10	-1.20305
8896363	chr16:8896363:G:A	2.51845e-07	-1.49835e-10	0.318122
8896382	chr16:8896382:T:C	3.37784e-07	1.35775	-0.746039
8896464	chr16:8896464:T:C	5.12555e-08	-1.49835e-10	-1.27387
8896648	chr16:8896648:G:A	5.70861e-07	-1.49835e-10	1.13646
8896862	chr16:8896862:T:C	7.58097e-08	-1.49835e-10	-0.882464
8896914	chr16:8896914:T:TG	5.36339e-08	-1.49835e-10	-1.22851
8897333	chr16:8897333:G:A	7.90181e-08	0.431147	-1.27216
8897882	chr16:8897882:G:A	5.28246e-08	-1.49835e-10	-1.24371
8898485	chr16:8898485:G:A	3.68236e-08	-1.50799	-0.0965576
8898971	chr16:8898971:G:T	2.34065e-08	-1.54942	-0.508255
8899011	chr16:8899011:A:C	4.84502e-07	-1.49835e-10	0.972432
8899081	chr16:8899081:T:G	6.41891e-08	-1.49835e-10	-1.04886
8899352	chr16:8899352:G:C	5.17911e-08	-1.49835e-10	-1.26347
8899929	chr16:8899929:G:A	5.46443e-08	-1.49835e-10	-1.20984
8900035	chr16:8900035:T:A	1.31831e-08	-1.63195	-0.999805
8900344	chr16:8900344:T:G	5.18099e-08	-1.49835e-10	-1.26311
8900373	chr16:8900373:A:C	5.14014e-08	-1.49835e-10	-1.27102
8900706	chr16:8900706:C:T	5.79658e-08	0.122912	-1.27375
8900904	chr16:8900904:T:C	5.56979e-08	-1.49835e-10	-1.19075
8901621	chr16:8901621:T:C	1.18319e-07	-1.49835e-10	-0.437308
8902546	chr16:8902546:C:T	5.1132e-08	-1.49835e-10	-1.27628
8902779	chr16:8902779:T:C	3.34151e-08	-0.552806	-1.14888
8902931	chr16:8902931:C:T	1.64676e-07	0.784976	-0.891687
8902981	chr16:8902981:A:T	3.15331e-06	1.98848	0.857039
8903245	chr16:8903245:A:G	5.18634e-08	-1.49835e-10	-1.26208
8903441	chr16:8903441:C:G	5.19004e-08	-1.49835e-10	-1.26136
8904259	chr16:8904259:G:A	5.15635e-08	-1.49835e-10	-1.26788
8904590	chr16:8904590:G:C	5.59898e-08	-1.49835e-10	-1.18552
8904696	chr16:8904696:A:C	1.06376e-08	-1.70588	-1.14042
8905499	chr16:8905499:G:A	1.01955e-08	-1.67197	-1.21677
8905514	chr16:8905514:A:G	6.03093e-08	-1.49835e-10	-1.1112
8905614	chr16:8905614:T:C	5.3555e-08	-1.49835e-10	-1.22998
8905691	chr16:8905691:C:T	4.35572e-07	1.0263	-0.160326
8906217	chr16:8906217:T:A	2.88229e-07	-1.49835e-10	0.453066
8906872	chr16:8906872:A:C	1.03108e-08	-1.67518	-1.20232
8907420	chr16:8907420:C:T	7.18193e-08	-1.49835e-10	-0.936538
8907430	chr16:8907430:T:C	1.0085e-07	-1.49835e-10	-0.597052
8907588	chr16:8907588:G:A	2.38911e-07	-1.49835e-10	0.2654
8907957	chr16:8907957:A:G	1.03372e-08	-1.66198	-1.21297
8908201	chr16:8908201:C:G	5.373e-08	-1.49835e-10	-1.22672
8908521	chr16:8908521:G:A	5.14193e-08	-1.49835e-10	-1.27068
8908632	chr16:8908632:CTTTG:C	5.2488e-08	-1.49835e-10	-1.2501
8908815	chr16:8908815:C:A	1.16191e-06	1.39738	0.449753
8909111	chr16:8909111:C:T	5.3309e-08	-1.49835e-10	-1.23458
8909117	chr16:8909117:T:C	5.15372e-08	-1.49835e-10	-1.26839
8909348	chr16:8909348:A:G	5.5127e-08	-1.49835e-10	-1.20105
8909393	chr16:8909393:T:G	9.90662e-07	2.63802	-0.950335
8909671	chr16:8909671:T:C	3.94235e-08	-0.273207	-1.26312
8909765	chr16:8909765:A:C	5.1105e-08	-1.49835e-10	-1.27681
8909958	chr16:8909958:A:G	3.02477e-07	-1.49835e-10	0.501314
8910211	chr16:8910211:AC:A	6.19213e-08	-1.49835e-10	-1.08483
8910332	chr16:8910332:A:T	9.63589e-07	-1.49835e-10	1.65998
8910409	chr16:8910409:C:T	7.04114e-08	-0.956334	-2.9698e-10
8910707	chr16:8910707:C:A	7.59098e-07	-1.49835e-10	1.42144
8910878	chr16:8910878:T:C	8.4824e-08	-1.49835e-10	-0.770112
8910967	chr16:8910967:C:T	1.20528e-07	-1.49835e-10	-0.41881
8911210	chr16:8911210:T:C	4.27507e-07	2.026	-1.17872
8911266	chr16:8911266:T:C	1.58518e-07	-1.49835e-10	-0.144823
8911287	chr16:8911287:A:G	5.31782e-08	-1.49835e-10	-1.23704
8911530	chr16:8911530:C:A	5.7405e-08	-1.49835e-10	-1.16056
8911550	chr16:8911550:C:T	3.31919e-08	-1.70839	-2.9698e-10
8911783	chr16:8911783:A:G	5.52909e-07	2.22434	-1.11983
8911904	chr16:8911904:T:C	3.34443e-08	-1.70081	-2.9698e-10
8912280	chr16:8912280:C:T	5.30363e-08	-1.49835e-10	-1.23971
8912281	chr16:8912281:G:A	5.81512e-08	-1.14764	-2.9698e-10
8912854	chr16:8912854:A:G	5.11351e-08	-1.49835e-10	-1.27622
8912864	chr16:8912864:A:G	1.0927e-08	-1.68018	-1.13927
8913544	chr16:8913544:C:A	3.33321e-08	-1.70417	-2.9698e-10
8913653	chr16:8913653:T:C	9.26961e-09	-1.70701	-1.27694
8913969	chr16:8913969:T:C	4.86511e-08	-1.32602	-2.9698e-10
8914180	chr16:8914180:A:G	1.20283e-06	2.50824	-0.626496
8914342	chr16:8914342:A:C	1.22274e-07	-1.49835e-10	-0.404427
8914350	chr16:8914350:T:C	5.52058e-08	-1.49835e-10	-1.19962
8914398	chr16:8914398:A:ACAGG	4.65173e-08	-0.0988445	-1.27202
8914618	chr16:8914618:G:A	4.96159e-06	2.32963	0.96916
8915370	chr16:8915370:T:A	5.37659e-08	-1.49835e-10	-1.22605
8915429	chr16:8915429:A:G	1.07675e-08	-1.67023	-1.16392
8916094	chr16:8916094:C:G	5.82719e-08	-1.49835e-10	-1.14557
8916234	chr16:8916234:C:A	1.34221e-07	-0.156154	-0.155052
8916356	chr16:8916356:T:G	1.4218e-05	3.40485	0.946725
8916403	chr16:8916403:ATTTTCTGAATTAGGTC:A	1.26771e-06	2.06171	-0.127433
8917829	chr16:8917829:A:G	5.53036e-08	-1.49835e-10	-1.19785
8917833	chr16:8917833:A:G	5.12156e-08	-1.49835e-10	-1.27465
8917876	chr16:8917876:G:A	9.47939e-08	-0.658985	-2.9698e-10
8917926	chr16:8917926:A:G	8.96413e-06	2.96344	0.926855
8918171	chr16:8918171:G:A	7.20446e-07	-1.49835e-10	1.36918
8918719	chr16:8918719:G:C	3.71427e-08	-1.59592	-2.9698e-10
8918732	chr16:8918732:C:T	5.15242e-08	-1.49835e-10	-1.26864
8918829	chr16:8918829:G:A	6.00517e-06	2.9203	0.569389
8919178	chr16:8919178:A:G	9.7033e-09	-1.70988	-1.22834
8919192	chr16:8919192:G:A	5.95253e-08	-1.49835e-10	-1.12429
8919239	chr16:8919239:G:A	5.86495e-08	-1.49835e-10	-1.13911
8919251	chr16:8919251:A:G	6.32366e-08	-1.49835e-10	-1.06381
8919839	chr16:8919839:G:A	1.04858e-08	-1.70328	-1.15739
8920528	chr16:8920528:G:A	9.636e-06	3.53894	0.423633
8920577	chr16:8920577:T:G	7.18441e-07	-1.49835e-10	1.36639
8920803	chr16:8920803:C:T	1.02394e-08	-1.6823	-1.20214
8921010	chr16:8921010:G:A	6.47014e-08	-1.49835e-10	-1.04091
8921016	chr16:8921016:A:G	5.13077e-08	-1.49835e-10	-1.27285
8921124	chr16:8921124:C:T	6.27661e-08	-1.49835e-10	-1.07128
8921395	chr16:8921395:A:T	6.80152e-07	-1.49835e-10	1.31163
8921401	chr16:8921401:T:C	2.31463e-06	1.51884	1.01748
8921902	chr16:8921902:T:A	1.07805e-07	-0.852789	0.322425
8922359	chr16:8922359:A:T	1.74571e-07	-1.49835e-10	-0.0483567
8922642	chr16:8922642:G:A	7.64671e-08	-1.49835e-10	-0.873829
8922675	chr16:8922675:C:A	1.03693e-08	-1.69652	-1.17532
8922692	chr16:8922692:G:C	7.38203e-08	-1.49835e-10	-0.909056
8922767	chr16:8922767:C:T	2.702e-07	0.776212	-0.387739
8923492	chr16:8923492:T:C	3.31807e-08	-1.70872	-2.9698e-10
8924808	chr16:8924808:T:G	1.30785e-06	2.78239	-0.816938
8924862	chr16:8924862:T:A	5.10974e-08	-1.49835e-10	-1.27696
8925342	chr16:8925342:C:A	1.03193e-07	-1.49835e-10	-0.574085
8925559	chr16:8925559:C:T	1.01322e-08	-1.69508	-1.19989
8925853	chr16:8925853:A:G	1.49078e-07	-1.49835e-10	-0.206217
8925914	chr16:8925914:G:T	6.18227e-08	-1.49835e-10	-1.08642
8926003	chr16:8926003:A:C	6.20808e-08	-1.49835e-10	-1.08225
8926199	chr16:8926199:C:T	0.0218872	11.1561	0.534638
8926295	chr16:8926295:T:C	5.38621e-08	-1.49835e-10	-1.22426
8926311	chr16:8926311:C:T	5.14931e-08	-1.49835e-10	-1.26924
8926435	chr16:8926435:T:C	7.23885e-08	-1.49835e-10	-0.928643
8926886	chr16:8926886:A:G	5.71444e-08	-1.49835e-10	-1.16511
8926952	chr16:8926952:T:G	4.68083e-08	-1.70941	0.344776
8927511	chr16:8927511:A:C	7.3827e-08	-1.49835e-10	-0.908965
8927530	chr16:8927530:T:G	7.45582e-08	-1.49835e-10	-0.89911
8928003	chr16:8928003:G:A	9.54196e-08	-1.49835e-10	-0.652406
8928307	chr16:8928307:G:A	5.8255e-08	-1.49835e-10	-1.14586
8928568	chr16:8928568:G:A	7.55294e-08	-1.49835e-10	-0.886169
8929018	chr16:8929018:CTA:C	8.42842e-05	6.61382	-0.482562
8929298	chr16:8929298:T:C	5.40738e-05	6.94443	-1.25701
8929683	chr16:8929683:T:C	5.29885e-08	-1.49835e-10	-1.24062
8930633	chr16:8930633:CT:C	5.35692e-08	-1.49835e-10	-1.22972
8930707	chr16:8930707:G:A	0.000204921	7.3924	-0.372707
8930900	chr16:8930900:C:T	0.0190678	10.4915	1.06131
8930921	chr16:8930921:A:T	4.22657e-08	-1.46671	-2.9698e-10
8930949	chr16:8930949:T:A	8.05145e-07	-1.49835e-10	1.48033
8931112	chr16:8931112:T:C	3.37769e-08	-1.69091	-2.9698e-10
8932184	chr16:8932184:A:C	4.46132e-08	-1.41266	-2.9698e-10
8932354	chr16:8932354:C:A	5.18014e-08	-1.49835e-10	-1.26327
8932395	chr16:8932395:A:C	5.10968e-08	-1.49835e-10	-1.27697
8932543	chr16:8932543:G:A	0.0466866	12.2423	0.205934
8933131	chr16:8933131:G:C	5.13469e-08	-1.49835e-10	-1.27209
8933494	chr16:8933494:A:G	0.527129	12.5015	2.37074
8933553	chr16:8933553:G:T	5.10959e-08	-1.49835e-10	-1.27698
8933584	chr16:8933584:T:G	0.000318505	7.94048	-0.479773
8933970	chr16:8933970:T:G	6.68988e-08	-1.49835e-10	-1.00751
8934124	chr16:8934124:C:T	6.6153e-07	-1.49835e-10	1.28387
8934511	chr16:8934511:G:A	6.80547e-08	-1.49835e-10	-0.990378
8934519	chr16:8934519:T:G	6.97643e-08	-1.49835e-10	-0.965568
8934788	chr16:8934788:A:C	2.11306e-07	-0.285682	0.428298
8934951	chr16:8934951:C:A	6.68434e-08	-1.49835e-10	-1.00834
8935069	chr16:8935069:T:C	9.37172e-08	-1.49835e-10	-0.670409
8935151	chr16:8935151:T:C	0.112845	12.0695	1.26129
8935315	chr16:8935315:T:G	3.58791e-08	-1.63053	-2.9698e-10
8935366	chr16:8935366:T:C	5.38091e-08	-1.49835e-10	-1.22525
8935403	chr16:8935403:G:T	1.02716e-08	-1.70019	-1.18112
8935563	chr16:8935563:T:C	3.32158e-08	-1.70767	-2.9698e-10
8935752	chr16:8935752:T:C	8.10954e-08	-1.49835e-10	-0.815064
8935939	chr16:8935939:G:A	5.72749e-08	-1.49835e-10	-1.16283
8935942	chr16:8935942:A:T	1.02724e-08	-1.69996	-1.18126
8936800	chr16:8936800:C:T	5.11276e-08	-1.49835e-10	-1.27637
8937059	chr16:8937059:C:G	0.00186877	8.75183	0.478276
8937136	chr16:8937136:G:C	0.075543	10.7064	2.22317
8937630	chr16:8937630:A:G	1.6033e-07	-1.49835e-10	-0.133453
8938243	chr16:8938243:G:A	5.60381e-08	-1.49835e-10	-1.18466
8938372	chr16:8938372:T:C	1.00806e-08	-1.69362	-1.20646
8938627	chr16:8938627:G:A	5.11635e-08	-1.49835e-10	-1.27566
8938639	chr16:8938639:G:A	9.41345e-08	-1.49835e-10	-0.665966
8938888	chr16:8938888:T:C	5.75416e-08	-1.49835e-10	-1.15818
8938917	chr16:8938917:G:T	4.08857e-08	-1.49991	-2.9698e-10
8939107	chr16:8939107:A:G	0.0102719	10.6219	0.312322
8939380	chr16:8939380:C:T	3.32702e-08	-1.70603	-2.9698e-10
8939657	chr16:8939657:C:A	5.58539e-08	-1.49835e-10	-1.18795
8939733	chr16:8939733:T:C	0.000866149	8.41489	0.0462363
8939875	chr16:8939875:A:G	1.90303e-07	-1.49835e-10	0.0379281
8940127	chr16:8940127:T:C	7.15841e-08	-1.49835e-10	-0.939817
8940224	chr16:8940224:C:A	4.08537e-08	-1.50069	-2.9698e-10
8940566	chr16:8940566:A:G	4.83416e-07	-1.49835e-10	0.970187
8940859	chr16:8940859:A:G	0.00357338	8.33731	1.54102
8941074	chr16:8941074:G:A	5.1173e-08	-1.49835e-10	-1.27548
8941448	chr16:8941448:G:C	2.26004e-07	0.209863	-2.9698e-10
8941527	chr16:8941527:T:C	0.000546872	7.34723	0.654048
8941610	chr16:8941610:C:T	1.01549e-08	-1.70923	-1.1835
8941838	chr16:8941838:T:C	3.60618e-08	-1.62546	-2.9698e-10
8941924	chr16:8941924:T:C	0.0123159	10.1288	0.986907
8942240	chr16:8942240:T:C	5.10976e-08	-1.49835e-10	-1.27695
8942424	chr16:8942424:C:G	0.0203421	10.276	1.34148
8942676	chr16:8942676:C:T	1.02938e-07	-1.49835e-10	-0.576564
8942840	chr16:8942840:A:G	3.89691e-07	-1.49835e-10	0.754664
8943657	chr16:8943657:G:C	1.57181e-07	-1.49835e-10	-0.153292
8944018	chr16:8944018:T:G	5.21114e-08	-1.49835e-10	-1.25731
8944047	chr16:8944047:G:A	0.000852233	8.01259	0.432333
8944407	chr16:8944407:G:C	1.09041e-07	-1.49835e-10	-0.518967
8944904	chr16:8944904:T:TC	0.00979713	9.72818	1.15873
8944922	chr16:8944922:A:G	0.0117445	9.76976	1.29845
8945025	chr16:8945025:A:G	0.00108754	8.31116	0.377577
8945111	chr16:8945111:C:T	1.10081e-08	-1.57565	-1.23641
8945477	chr16:8945477:T:G	0.0010435	8.10474	0.542662
8945646	chr16:8945646:T:C	1.44737e-07	-1.49835e-10	-0.235771
8946160	chr16:8946160:G:A	1.04992e-08	-1.70833	-1.15106
8946226	chr16:8946226:G:C	6.05935e-08	-1.49835e-10	-1.1065
8946319	chr16:8946319:G:C	5.15942e-08	-1.49835e-10	-1.26728
8946413	chr16:8946413:T:A	1.06037e-08	-1.70803	-1.14146
8946444	chr16:8946444:T:G	0.00220071	8.41235	0.981246
8946462	chr16:8946462:T:C	0.000376365	8.07558	-0.447958
8946560	chr16:8946560:T:C	1.06018e-08	-1.70821	-1.14146
8946561	chr16:8946561:A:T	6.34889e-08	-1.49835e-10	-1.05983
8946913	chr16:8946913:C:T	5.11238e-08	-1.49835e-10	-1.27644
8948652	chr16:8948652:G:A	5.53322e-08	-1.49835e-10	-1.19733
8948774	chr16:8948774:A:C	0.00135108	7.70628	1.19944
8949328	chr16:8949328:A:C	1.07038e-08	-1.70762	-1.13247
8949358	chr16:8949358:T:C	0.0408574	10.2894	2.02546
8949631	chr16:8949631:T:C	0.0323005	10.4297	1.65019
8949685	chr16:8949685:T:G	0.00441382	8.59005	1.49951
8949722	chr16:8949722:T:C	6.2219e-08	-1.49835e-10	-1.08003
8949882	chr16:8949882:A:C	1.05846e-08	-1.70977	-1.14153
8950305	chr16:8950305:T:C	0.00219971	8.07501	1.31814
8950493	chr16:8950493:C:G	5.66654e-08	-1.49835e-10	-1.17353
8950819	chr16:8950819:T:C	1.05964e-08	-1.70778	-1.1424
8952304	chr16:8952304:T:C	5.24804e-08	-1.49835e-10	-1.25025
8952465	chr16:8952465:T:C	1.07169e-08	-1.69827	-1.1406
8953132	chr16:8953132:C:T	5.1101e-08	-1.49835e-10	-1.27689
8953341	chr16:8953341:C:T	0.000710673	7.6383	0.624978
8954204	chr16:8954204:G:A	6.78422e-08	-1.49835e-10	-0.993505
8954442	chr16:8954442:G:A	5.40756e-08	-1.49835e-10	-1.22031
8954472	chr16:8954472:C:G	0.0181082	10.1595	1.34169
8954818	chr16:8954818:G:A	5.76324e-08	-1.49835e-10	-1.1566
8955237	chr16:8955237:T:C	0.000594712	7.90804	0.1771
8955253	chr16:8955253:C:T	0.0007591	8.11819	0.211006
8956175	chr16:8956175:A:C	1.74195e-07	-0.0505174	-2.9698e-10
8956474	chr16:8956474:C:A	1.30913e-08	-1.46497	-1.17378
8956594	chr16:8956594:A:G	7.51546e-08	-1.49835e-10	-0.891143
8956788	chr16:8956788:AAC:A	5.54597e-08	-1.49835e-10	-1.19503
8956794	chr16:8956794:G:C	5.65737e-08	-1.49835e-10	-1.17515
8956854	chr16:8956854:T:C	5.61536e-08	-1.49835e-10	-1.1826
8957090	chr16:8957090:T:C	1.03872e-08	-1.70501	-1.1651
8957470	chr16:8957470:GAGGTGGCTC:G	1.04963e-08	-1.70847	-1.1512
8957496	chr16:8957496:T:C	0.000494558	7.52109	0.379637
8957861	chr16:8957861:A:G	7.33203e-08	-1.49835e-10	-0.915852
8958186	chr16:8958186:A:G	2.22195e-07	0.192867	-2.9698e-10
8958591	chr16:8958591:C:T	1.07105e-08	-1.70905	-1.13042
8958616	chr16:8958616:C:A	0.016141	10.207	1.17923
8958781	chr16:8958781:C:G	7.68888e-08	-0.86833	-2.9698e-10
8958916	chr16:8958916:T:C	6.18873e-08	-1.49835e-10	-1.08538
8960074	chr16:8960074:G:A	6.74257e-08	-1.49835e-10	-0.999664
8960390	chr16:8960390:A:G	9.67283e-09	-1.6644	-1.27697
8961222	chr16:8961222:A:G	9.8309e-09	-1.64843	-1.27673
8961355	chr16:8961355:G:C	1.16924e-07	-1.49835e-10	-0.449162
8961927	chr16:8961927:T:C	8.65015e-08	-1.49835e-10	-0.750528
8962113	chr16:8962113:G:A	5.4326e-08	-1.49835e-10	-1.21569
8962374	chr16:8962374:T:C	1.12106e-07	0.663154	-1.1544
8962685	chr16:8962685:A:G	5.1518e-07	-1.49835e-10	1.03383
8962953	chr16:8962953:C:T	7.83233e-08	-1.49835e-10	-0.849846
8963422	chr16:8963422:G:A	3.76928e-08	-1.58122	-2.9698e-10
8964090	chr16:8964090:C:G	5.57197e-08	-1.49835e-10	-1.19036
8964213	chr16:8964213:C:T	5.11828e-08	-1.49835e-10	-1.27529
8964225	chr16:8964225:C:T	3.53579e-08	-1.64517	-2.9698e-10
8964602	chr16:8964602:G:T	9.13107e-08	-1.49835e-10	-0.696423
8964620	chr16:8964620:A:G	7.07972e-08	-1.49835e-10	-0.950871
8965256	chr16:8965256:G:T	4.58752e-07	0.075178	0.842643
8965345	chr16:8965345:A:G	5.94471e-06	4.15705	-0.677487
8965384	chr16:8965384:T:A	1.05394e-08	-1.68823	-1.16734
8965492	chr16:8965492:G:C	3.71638e-06	2.90963	0.10019
8965769	chr16:8965769:A:G	9.62809e-08	0.249906	-0.893326
8966136	chr16:8966136:G:A	1.62117e-07	-0.816945	0.694575
8966466	chr16:8966466:T:C	1.38914e-07	-1.49835e-10	-0.276836
8966475	chr16:8966475:C:T	6.75026e-08	-1.49835e-10	-0.998525
8967098	chr16:8967098:A:T	9.53904e-08	-0.652712	-2.9698e-10
8967202	chr16:8967202:A:G	4.05609e-08	-1.50789	-2.9698e-10
8967532	chr16:8967532:A:G	1.21193e-06	-1.49835e-10	1.88928
8967973	chr16:8967973:T:C	5.26473e-08	-1.49835e-10	-1.24708
8968634	chr16:8968634:G:A	8.80402e-08	-1.49835e-10	-0.732897
8968833	chr16:8968833:C:G	1.51592e-08	-1.37303	-1.11905
8968965	chr16:8968965:C:A	9.67503e-08	0.257184	-0.895741
8969071	chr16:8969071:A:G	1.81479e-08	-1.1506	-1.16153
8969088	chr16:8969088:T:C	5.10953e-08	-1.49835e-10	-1.277
8969105	chr16:8969105:G:A	3.59261e-08	-1.62923	-2.9698e-10
8969224	chr16:8969224:G:A	5.25976e-08	-1.49835e-10	-1.24802
8970066	chr16:8970066:C:T	8.80399e-08	-1.49835e-10	-0.7329
8970473	chr16:8970473:G:T	8.47033e-08	-1.49835e-10	-0.771536
8970738	chr16:8970738:C:T	1.77664e-08	-1.25689	-1.0765
8970873	chr16:8970873:C:T	5.21679e-08	-1.49835e-10	-1.25622
8971317	chr16:8971317:G:A	8.89399e-08	-1.49835e-10	-0.72273
8972017	chr16:8972017:C:G	9.81687e-08	0.473665	-1.09767
8972133	chr16:8972133:T:A	1.37979e-08	-1.35162	-1.23455
8972311	chr16:8972311:G:C	5.39038e-08	-1.49835e-10	-1.22349
8972447	chr16:8972447:T:C	5.83799e-07	-1.49835e-10	1.15887
8972484	chr16:8972484:C:A	3.72938e-08	-1.59186	-2.9698e-10
8972626	chr16:8972626:G:T	1.2508e-08	-1.7083	-0.976022
8972899	chr16:8972899:C:G	0.000711299	6.50315	1.76101
8973808	chr16:8973808:A:T	1.41864e-08	-1.31233	-1.24607
8973934	chr16:8973934:A:C	5.15227e-08	-1.49835e-10	-1.26867
8974445	chr16:8974445:C:T	1.09011e-08	-1.553	-1.26884
8974580	chr16:8974580:C:T	8.08843e-08	0.304935	-1.12261
8974830	chr16:8974830:A:C	6.9863e-08	-1.49835e-10	-0.964154
8974873	chr16:8974873:A:G	1.262e-08	-1.69935	-0.976059
8975054	chr16:8975054:C:T	2.61235e-07	-0.825231	1.17996
8975117	chr16:8975117:C:T	2.76792e-07	-0.838851	1.25143
8975853	chr16:8975853:A:G	9.24793e-08	-1.49835e-10	-0.683706
8976007	chr16:8976007:G:A	1.42656e-07	-1.49835e-10	-0.250257
8976236	chr16:8976236:C:T	1.05473e-08	-1.70806	-1.14675
8976258	chr16:8976258:T:C	6.19786e-07	1.21868	-2.9698e-10
8976631	chr16:8976631:T:G	5.24378e-08	-1.49835e-10	-1.25106
8976958	chr16:8976958:T:A	3.76717e-08	-1.58178	-2.9698e-10
8977014	chr16:8977014:T:C	5.24923e-08	-1.49835e-10	-1.25002
8977132	chr16:8977132:A:G	5.18191e-07	-1.49835e-10	1.03965
8977339	chr16:8977339:G:A	5.2026e-08	-1.49835e-10	-1.25895
8977689	chr16:8977689:C:T	1.30869e-07	-1.49835e-10	-0.336496
8977726	chr16:8977726:T:A	4.45703e-07	-0.638514	1.52748
8977758	chr16:8977758:C:T	7.59342e-08	-1.25369	0.372866
8977858	chr16:8977858:G:A	1.22406e-08	-1.70765	-0.998287
8977898	chr16:8977898:G:A	5.30796e-07	-1.49835e-10	1.06369
8978468	chr16:8978468:C:A	2.16952e-08	-0.878636	-1.25496
8978490	chr16:8978490:G:A	9.09463e-08	-1.49835e-10	-0.700421
8978601	chr16:8978601:A:G	5.11071e-08	-1.49835e-10	-1.27677
8978610	chr16:8978610:C:T	5.36002e-08	-1.49835e-10	-1.22914
8979203	chr16:8979203:T:C	1.81692e-08	-1.62669	-0.684275
8979299	chr16:8979299:G:C	3.31483e-08	-1.7097	-2.9698e-10
8979710	chr16:8979710:C:G	5.57208e-08	-1.49835e-10	-1.19034
8980267	chr16:8980267:A:T	6.52757e-08	-1.49835e-10	-1.03207
8980849	chr16:8980849:A:G	7.34327e-08	-1.49835e-10	-0.91432
8980860	chr16:8980860:G:A	1.32639e-07	-1.49835e-10	-0.323062
8981139	chr16:8981139:C:T	7.24316e-08	-1.49835e-10	-0.928048
8981145	chr16:8981145:A:G	5.86137e-08	-1.49835e-10	-1.13972
8982138	chr16:8982138:G:C	5.23553e-08	-1.49835e-10	-1.25264
8982222	chr16:8982222:T:C	5.41994e-08	-1.49835e-10	-1.21802
8982379	chr16:8982379:A:G	2.07107e-08	-1.09884	-1.08119
8982717	chr16:8982717:AAAAAAAAT:A	6.49173e-08	-1.49835e-10	-1.03758
8982723	chr16:8982723:AAT:A	9.33998e-08	-1.49835e-10	-0.673801
8983005	chr16:8983005:C:T	7.41246e-08	-1.49835e-10	-0.904943
8983079	chr16:8983079:A:G	1.32551e-08	-1.64628	-0.980024
8983118	chr16:8983118:A:G	5.26833e-08	-1.49835e-10	-1.24639
8983366	chr16:8983366:A:G	7.49642e-07	0.150024	1.25888
8983582	chr16:8983582:A:T	4.24225e-07	-0.487314	1.32689
8983583	chr16:8983583:G:C	4.38115e-07	-0.481875	1.35367
8983628	chr16:8983628:G:C	1.22134e-08	-1.70527	-1.00289
8984168	chr16:8984168:T:C	1.33629e-07	-1.49835e-10	-0.315621
8984781	chr16:8984781:C:T	3.24092e-07	-1.49835e-10	0.570338
8984797	chr16:8984797:C:T	6.73882e-08	-1.49835e-10	-1.00022
8984885	chr16:8984885:G:A	8.93005e-08	-1.49835e-10	-0.718683
8984905	chr16:8984905:C:T	2.64329e-07	-1.07453	1.44104
8985237	chr16:8985237:C:T	5.13508e-08	-1.49835e-10	-1.27201
8985240	chr16:8985240:A:G	1.089e-06	0.824205	0.958119
8985265	chr16:8985265:C:A	1.65009e-08	-1.40031	-1.00696
8985395	chr16:8985395:C:T	4.95743e-06	2.1125	1.18545
8985474	chr16:8985474:T:C	8.04454e-08	-1.49835e-10	-0.823111
8985594	chr16:8985594:A:G	1.90381e-07	-1.284	1.32234
8985706	chr16:8985706:G:C	5.19602e-08	-1.49835e-10	-1.26021
8986304	chr16:8986304:G:A	1.24807e-08	-1.70971	-0.976796
8986588	chr16:8986588:A:C	5.61796e-08	-1.49835e-10	-1.18214
8986772	chr16:8986772:G:A	1.29827e-08	-1.61929	-1.02779
8986950	chr16:8986950:G:A	2.38628e-07	-0.940744	1.20496
8987133	chr16:8987133:C:T	5.93528e-08	0.0872835	-1.21447
8988009	chr16:8988009:TA:T	2.29724e-06	2.52878	-2.9698e-10
8988013	chr16:8988013:A:C	2.27943e-06	2.52099	-2.9698e-10
8988034	chr16:8988034:A:G	6.1934e-08	-1.49835e-10	-1.08462
8988361	chr16:8988361:G:C	3.14516e-08	-0.568503	-1.19374
8988376	chr16:8988376:A:G	6.31519e-06	4.5548	-1.01478
8988400	chr16:8988400:C:T	5.1465e-08	-1.49835e-10	-1.26979
8988451	chr16:8988451:A:G	5.81521e-08	-1.49835e-10	-1.14763
8988500	chr16:8988500:G:A	5.13994e-08	-1.49835e-10	-1.27106
8988852	chr16:8988852:G:A	5.12005e-08	-1.49835e-10	-1.27494
8989079	chr16:8989079:T:A	2.8542e-08	-0.703173	-1.15614
8989460	chr16:8989460:G:C	6.31898e-08	-1.49835e-10	-1.06455
8989510	chr16:8989510:T:C	2.04139e-08	-0.936602	-1.25787
8989792	chr16:8989792:A:T	9.10156e-08	-1.49835e-10	-0.699659
8990134	chr16:8990134:A:C	6.51178e-08	-1.49835e-10	-1.03449
8990139	chr16:8990139:G:A	5.11047e-08	-1.49835e-10	-1.27681
8990295	chr16:8990295:C:G	8.75274e-08	-1.49835e-10	-0.738739
8991081	chr16:8991081:A:T	2.41052e-08	-0.922194	-1.10607
8991120	chr16:8991120:G:A	7.12429e-08	0.276123	-1.22072
8991163	chr16:8991163:G:T	4.74755e-08	-1.35048	-2.9698e-10
8991217	chr16:8991217:T:C	1.87686e-08	-1.33469	-0.943815
8991373	chr16:8991373:C:A	2.56139e-08	-1.25212	-0.715431
8991548	chr16:8991548:G:A	1.353e-08	-1.41365	-1.19213
8991779	chr16:8991779:G:T	7.08932e-08	-0.949515	-2.9698e-10
8992130	chr16:8992130:T:C	2.44203e-08	-1.25575	-0.759523
8992321	chr16:8992321:C:T	2.04457e-08	-1.43638	-0.756543
8992347	chr16:8992347:G:A	2.00852e-08	-1.17465	-1.03606
8992581	chr16:8992581:C:T	7.5869e-07	-1.49835e-10	1.4209
8992695	chr16:8992695:G:A	5.9441e-08	-1.49835e-10	-1.12571
8992738	chr16:8992738:A:G	2.7303e-08	-1.25792	-0.645775
8992874	chr16:8992874:G:A	7.30483e-08	-1.49835e-10	-0.91957
8992915	chr16:8992915:GA:G	2.8146e-08	-1.22751	-0.645775
8993060	chr16:8993060:C:T	9.14753e-08	-1.49835e-10	-0.694621
8993119	chr16:8993119:G:A	2.66443e-08	-1.2814	-0.646713
8993163	chr16:8993163:G:A	2.70808e-08	-1.25811	-0.653757
8993184	chr16:8993184:T:C	2.42722e-08	-1.29112	-0.730238
8993230	chr16:8993230:C:G	5.3017e-08	-1.49835e-10	-1.24008
8993415	chr16:8993415:T:C	1.56464e-08	-1.229	-1.23145
8993521	chr16:8993521:A:T	2.71489e-08	-1.24432	-0.665035
8993609	chr16:8993609:G:A	5.21371e-08	-1.49835e-10	-1.25681
8994104	chr16:8994104:GGCTGGA:G	6.88166e-08	-1.49835e-10	-0.979245
8994158	chr16:8994158:T:C	2.94745e-08	-1.21336	-0.613807
8994190	chr16:8994190:G:A	1.33679e-07	-1.49835e-10	-0.315249
8994295	chr16:8994295:G:A	2.67822e-08	-1.26269	-0.660257
8994311	chr16:8994311:G:A	7.27688e-08	-1.49835e-10	-0.923403
8994338	chr16:8994338:C:T	1.24132e-08	-1.4224	-1.26953
8994339	chr16:8994339:G:A	5.18549e-08	-1.49835e-10	-1.26224
8995045	chr16:8995045:T:C	2.60447e-08	-1.26716	-0.683718
8995496	chr16:8995496:C:T	1.00585e-07	-1.49835e-10	-0.599689
8995851	chr16:8995851:G:A	7.49087e-08	-1.49835e-10	-0.89442
8996129	chr16:8996129:C:T	1.36122e-08	-1.35326	-1.24646
8996202	chr16:8996202:T:A	6.45571e-08	-1.49835e-10	-1.04314
8996348	chr16:8996348:T:C	7.15247e-08	-1.49835e-10	-0.940648
8996426	chr16:8996426:C:T	2.5131e-07	-1.49835e-10	0.315999
8996473	chr16:8996473:G:A	2.63504e-08	-1.24663	-0.692575
8996912	chr16:8996912:A:G	1.28095e-07	-1.49835e-10	-0.357921
8996988	chr16:8996988:A:G	3.0246e-08	-1.20137	-0.599954
8997096	chr16:8997096:C:T	7.08062e-08	-1.49835e-10	-0.950744
8997101	chr16:8997101:C:T	1.10045e-07	-1.49835e-10	-0.509804
8997193	chr16:8997193:A:G	7.03713e-08	-1.49835e-10	-0.956905
8997312	chr16:8997312:C:G	6.02033e-08	-1.49835e-10	-1.11296
8997616	chr16:8997616:T:A	2.88848e-08	-1.2706	-0.57677
8998088	chr16:8998088:A:T	3.18057e-06	2.41128	0.442845
8998213	chr16:8998213:A:C	8.01685e-08	-1.49835e-10	-0.82656
8998566	chr16:8998566:T:C	1.31753e-07	-1.49835e-10	-0.329761
8998897	chr16:8998897:A:C	3.02709e-08	-1.23184	-0.568663
8999008	chr16:8999008:A:C	7.76659e-08	-1.49835e-10	-0.858273
8999232	chr16:8999232:C:T	3.11367e-06	2.37744	0.455425
8999853	chr16:8999853:G:A	1.01071e-06	2.66209	-0.954367
8999977	chr16:8999977:A:G	3.32109e-08	-1.70781	-2.9698e-10
9000491	chr16:9000491:A:G	2.65032e-07	-1.49835e-10	0.36916
9000492	chr16:9000492:G:A	6.03512e-08	-1.49835e-10	-1.11051
9000598	chr16:9000598:C:T	1.8563e-07	-1.49835e-10	0.013063
9000636	chr16:9000636:C:G	5.11136e-08	-1.49835e-10	-1.27664
9001037	chr16:9001037:T:C	8.62604e-08	-1.49835e-10	-0.753319
9001241	chr16:9001241:G:C	1.76043e-07	-1.49835e-10	-0.039964
9001575	chr16:9001575:G:A	9.06276e-08	-0.703931	-2.9698e-10
9001648	chr16:9001648:T:A	7.47744e-08	-1.49835e-10	-0.896215
9001709	chr16:9001709:C:G	5.51164e-07	-1.49835e-10	1.10134
9001997	chr16:9001997:T:C	1.37727e-07	-1.49835e-10	-0.285418
9002140	chr16:9002140:T:C	5.18578e-07	-1.49835e-10	1.0404
9002494	chr16:9002494:G:A	8.93426e-06	4.98122	-1.09426
9002689	chr16:9002689:G:A	1.09753e-05	4.63498	-0.542269
9002780	chr16:9002780:A:C	1.46947e-07	-1.49835e-10	-0.220619
9002865	chr16:9002865:C:T	5.68412e-08	-1.49835e-10	-1.17043
9002866	chr16:9002866:A:G	2.4569e-05	6.04961	-1.15106
9002904	chr16:9002904:G:A	8.02757e-08	-1.49835e-10	-0.825223
9002914	chr16:9002914:G:A	4.32442e-08	-1.09563	-0.348192
9003261	chr16:9003261:A:G	1.69813e-05	5.72362	-1.19444
9003499	chr16:9003499:T:C	1.69342e-07	-1.49835e-10	-0.0787695
9004367	chr16:9004367:G:C	2.57139e-07	-1.49835e-10	0.338926
9004505	chr16:9004505:T:C	2.50107e-07	-1.49835e-10	0.3112
9004905	chr16:9004905:T:C	6.54061e-08	-1.20429	0.174216
9004959	chr16:9004959:G:A	8.95003e-07	2.52729	-0.941149
9005538	chr16:9005538:C:T	6.57905e-08	-1.49835e-10	-1.02421
9006012	chr16:9006012:AATTT:A	3.27763e-07	-1.63248	2.21407
9006131	chr16:9006131:C:T	1.05575e-06	2.59428	-0.842958
9006132	chr16:9006132:G:A	4.1839e-07	-1.49835e-10	0.825724
9006724	chr16:9006724:C:T	6.17888e-08	-1.49835e-10	-1.08697
9006892	chr16:9006892:G:A	7.25043e-08	-0.927044	-2.9698e-10
9007176	chr16:9007176:A:G	3.93029e-07	-1.49835e-10	0.763193
9007392	chr16:9007392:C:T	1.5425e-05	5.43963	-1.00657
9007687	chr16:9007687:G:A	5.95377e-07	1.60628	-0.427779
9007752	chr16:9007752:A:G	6.36224e-08	-1.49835e-10	-1.05773
9007963	chr16:9007963:GCT:G	1.65121e-07	-1.49835e-10	-0.104014
9008021	chr16:9008021:C:T	3.33439e-07	-1.49835e-10	0.598771
9008326	chr16:9008326:A:T	2.15446e-07	0.162021	-2.9698e-10
9008494	chr16:9008494:A:C	6.17079e-07	-1.49835e-10	1.21431
9008531	chr16:9008531:G:A	2.06184e-08	-1.66406	-0.520444
9008751	chr16:9008751:C:G	7.50514e-08	-1.49835e-10	-0.892516
9009074	chr16:9009074:C:T	2.66716e-08	-1.57575	-0.351345
9009125	chr16:9009125:T:A	9.33764e-09	-1.70511	-1.27152
9009149	chr16:9009149:A:G	7.69881e-08	-1.49835e-10	-0.867039
9009485	chr16:9009485:G:A	1.2492e-08	-1.68224	-1.00336
9009501	chr16:9009501:C:CA	4.63074e-08	-1.37539	-2.9698e-10
9009583	chr16:9009583:G:A	5.11872e-08	-1.49835e-10	-1.2752
9009597	chr16:9009597:C:T	1.54644e-08	-1.50223	-0.969919
9009944	chr16:9009944:A:T	5.16343e-08	-1.49835e-10	-1.2665
9009945	chr16:9009945:C:T	5.14815e-08	-1.49835e-10	-1.26947
9009961	chr16:9009961:T:G	3.72472e-08	-1.27681	-0.316305
9010121	chr16:9010121:A:C	5.73342e-08	-1.49835e-10	-1.16179
9010289	chr16:9010289:G:T	1.41811e-07	-1.49835e-10	-0.256198
9010620	chr16:9010620:G:A	6.23877e-08	-1.49835e-10	-1.07732
9010751	chr16:9010751:A:T	1.18189e-07	-1.15162	0.713215
9010832	chr16:9010832:G:A	8.55253e-08	-1.49835e-10	-0.761878
9011214	chr16:9011214:G:A	5.13808e-08	-1.49835e-10	-1.27142
9011660	chr16:9011660:A:T	1.11403e-07	-1.49835e-10	-0.497534
9011925	chr16:9011925:T:C	5.89872e-08	-1.49835e-10	-1.13337
9012390	chr16:9012390:C:T	8.36645e-08	-1.49835e-10	-0.783875
9012408	chr16:9012408:T:TTGA	3.97631e-08	-1.52775	-2.9698e-10
9012525	chr16:9012525:G:A	7.70282e-08	-1.54744	0.680922
9012645	chr16:9012645:G:T	5.16223e-08	-1.49835e-10	-1.26674
9012763	chr16:9012763:A:T	5.32561e-08	-1.49835e-10	-1.23558
9012830	chr16:9012830:T:C	1.05986e-08	-1.67331	-1.17667
9013050	chr16:9013050:C:T	5.54242e-08	-1.49835e-10	-1.19567
9013074	chr16:9013074:G:C	9.38121e-08	-1.45262	0.783222
9013172	chr16:9013172:A:G	8.83491e-08	-1.49835e-10	-0.729394
9013321	chr16:9013321:G:A	5.18114e-08	-1.49835e-10	-1.26308
9013430	chr16:9013430:A:G	1.46732e-08	-1.27109	-1.25358
9013696	chr16:9013696:G:C	9.14401e-08	-1.49835e-10	-0.695006
9013697	chr16:9013697:G:A	1.47138e-08	-1.68578	-0.836121
9013784	chr16:9013784:G:C	3.87809e-08	-1.55276	-2.9698e-10
9013809	chr16:9013809:G:A	3.83438e-08	-1.5641	-2.9698e-10
9013838	chr16:9013838:T:C	5.1918e-08	-1.49835e-10	-1.26102
9014127	chr16:9014127:G:A	5.13197e-08	-1.49835e-10	-1.27262
9014241	chr16:9014241:T:C	1.54588e-07	-0.650283	0.480355
9014400	chr16:9014400:G:T	5.43742e-08	-1.49835e-10	-1.2148
9014440	chr16:9014440:C:T	3.0833e-07	0.52048	-2.9698e-10
9014826	chr16:9014826:C:T	1.10678e-08	-1.70951	-1.09714
9015034	chr16:9015034:C:T	1.05521e-07	-1.49835e-10	-0.551782
9015064	chr16:9015064:A:G	5.76581e-08	-1.49835e-10	-1.15616
9015180	chr16:9015180:C:T	1.10514e-08	-1.58683	-1.22131
9015221	chr16:9015221:A:G	9.75274e-09	-1.70962	-1.22352
9015226	chr16:9015226:C:A	1.16008e-08	-1.6169	-1.14272
9015271	chr16:9015271:A:G	9.83835e-09	-1.70817	-1.21624
9015298	chr16:9015298:A:G	1.08863e-08	-1.61583	-1.20736
9015309	chr16:9015309:A:C	1.09993e-08	-1.60811	-1.20475
9015407	chr16:9015407:TTA:T	1.10951e-08	-1.58741	-1.21677
9015461	chr16:9015461:G:C	2.46365e-08	-1.28282	-0.723641
9015534	chr16:9015534:G:A	1.07252e-08	-1.62973	-1.20837
9015704	chr16:9015704:G:A	1.15436e-08	-1.59466	-1.16989
9015852	chr16:9015852:T:C	8.52636e-08	-1.49835e-10	-0.764943
9015883	chr16:9015883:A:G	1.81458e-08	-1.55705	-0.755201
9015911	chr16:9015911:C:T	1.11014e-08	-1.59756	-1.20606
9015926	chr16:9015926:A:G	4.16521e-08	-0.349075	-1.13226
9016119	chr16:9016119:A:G	1.06918e-08	-1.63035	-1.21086
9016331	chr16:9016331:A:G	5.21355e-08	-1.49835e-10	-1.25684
9016385	chr16:9016385:G:C	5.14414e-08	-1.14904	-0.121211
9016446	chr16:9016446:G:T	1.00103e-08	-1.66066	-1.24641
9016447	chr16:9016447:C:A	6.50951e-08	-1.49835e-10	-1.03484
9016538	chr16:9016538:C:T	9.64615e-08	-0.921222	0.279677
9016554	chr16:9016554:T:C	9.41572e-09	-1.69724	-1.27107
9016618	chr16:9016618:A:G	5.58316e-08	-1.49835e-10	-1.18835
9016803	chr16:9016803:C:T	3.95484e-08	-1.53316	-2.9698e-10
9016879	chr16:9016879:C:T	5.69963e-08	-1.49835e-10	-1.1677
9017006	chr16:9017006:AAGTCT:A	1.02956e-08	-1.64526	-1.23371
9017280	chr16:9017280:T:C	9.85557e-08	-0.929804	0.309736
9017529	chr16:9017529:A:G	1.12205e-07	-0.911476	0.421116
9017572	chr16:9017572:C:T	1.14639e-07	-0.88696	0.418056
9017598	chr16:9017598:C:T	9.94775e-09	-1.65031	-1.26303
9017649	chr16:9017649:T:C	1.10821e-07	-0.863802	0.361029
9017666	chr16:9017666:G:A	1.59011e-08	-1.60562	-0.838683
9017836	chr16:9017836:C:G	5.23379e-08	-1.49835e-10	-1.25297
9018042	chr16:9018042:T:C	1.06243e-08	-1.58906	-1.25848
9018123	chr16:9018123:G:A	3.71575e-08	-1.59552	-2.9698e-10
9018381	chr16:9018381:A:G	3.67714e-08	-1.60597	-2.9698e-10
9018682	chr16:9018682:G:C	1.20521e-08	-1.59978	-1.12167
9018709	chr16:9018709:G:A	1.18862e-08	-1.59201	-1.1433
9018742	chr16:9018742:A:T	1.58284e-08	-1.70865	-0.74023
9018986	chr16:9018986:T:C	8.72545e-08	-1.49835e-10	-0.741861
9019188	chr16:9019188:A:C	8.06012e-08	-1.49835e-10	-0.821176
9019459	chr16:9019459:A:G	8.89772e-08	-1.49835e-10	-0.72231
9019500	chr16:9019500:G:A	6.64223e-08	-1.04813	0.033478
9019503	chr16:9019503:G:A	1.00218e-08	-1.67725	-1.22867
9019655	chr16:9019655:T:A	1.2224e-08	-1.56264	-1.14465
9019741	chr16:9019741:C:T	1.22488e-08	-1.70808	-0.99718
9019810	chr16:9019810:C:T	9.84987e-09	-1.66372	-1.25951
9019830	chr16:9019830:C:T	1.21606e-08	-1.59689	-1.11559
9019950	chr16:9019950:C:T	3.60021e-08	-1.62711	-2.9698e-10
9020156	chr16:9020156:G:A	5.11356e-08	-1.49835e-10	-1.27621
9020166	chr16:9020166:CAT:C	5.91052e-08	-1.49835e-10	-1.13137
9020222	chr16:9020222:A:G	5.95315e-08	-1.49835e-10	-1.12418
9020345	chr16:9020345:TTATTTATTTATTTATTTA:T	3.76229e-08	-1.58308	-2.9698e-10
9020368	chr16:9020368:C:A	7.31402e-08	-1.49835e-10	-0.918312
9021315	chr16:9021315:G:A	7.58108e-08	-1.49835e-10	-0.88245
9022454	chr16:9022454:G:A	7.21427e-08	-1.49835e-10	-0.932044
9022556	chr16:9022556:G:T	6.43487e-08	-1.49835e-10	-1.04637
9022882	chr16:9022882:T:A	1.16251e-08	-1.66502	-1.0925
9023395	chr16:9023395:A:G	5.70801e-08	-1.39435	0.228114
9023509	chr16:9023509:A:G	5.8067e-08	-1.49835e-10	-1.14909
9023590	chr16:9023590:C:A	9.23127e-08	-1.49835e-10	-0.685509
9024012	chr16:9024012:T:C	3.6097e-08	-1.62448	-2.9698e-10
9024054	chr16:9024054:GC:G	1.38657e-08	-1.69723	-0.884044
9024239	chr16:9024239:A:G	1.52648e-08	-1.50637	-0.978767
9024451	chr16:9024451:C:T	1.54747e-08	-1.39013	-1.08135
9024476	chr16:9024476:G:A	6.33377e-08	-1.49835e-10	-1.06221
9024532	chr16:9024532:G:C	1.22898e-08	-1.65614	-1.04578
9024742	chr16:9024742:T:A	1.26959e-08	-1.39257	-1.27684
9024779	chr16:9024779:G:C	1.24714e-08	-1.4557	-1.23155
9024958	chr16:9024958:A:G	1.88042e-08	-1.45449	-0.822125
9025091	chr16:9025091:G:A	9.36505e-09	-1.70116	-1.27254
9025098	chr16:9025098:G:A	4.65951e-08	-1.28163	-0.0875621
9025137	chr16:9025137:C:T	1.03898e-07	-1.49835e-10	-0.56728
9025195	chr16:9025195:T:A	6.68076e-08	-1.00887	-2.9698e-10
9025298	chr16:9025298:C:T	1.31687e-08	-1.3669	-1.26594
9025392	chr16:9025392:G:C	1.36103e-08	-1.33531	-1.26456
9025500	chr16:9025500:C:T	1.39153e-08	-1.64017	-0.937532
9025546	chr16:9025546:T:C	2.07826e-08	-0.999198	-1.17738
9025741	chr16:9025741:C:T	5.18405e-08	-1.49835e-10	-1.26252
9025763	chr16:9025763:C:G	5.56517e-08	-1.49835e-10	-1.19158
9025842	chr16:9025842:T:C	4.05736e-08	-1.50757	-2.9698e-10
9026037	chr16:9026037:G:A	1.28609e-07	-1.49835e-10	-0.35391
9026391	chr16:9026391:C:T	3.77391e-08	-1.57999	-2.9698e-10
9026706	chr16:9026706:T:C	7.90196e-08	-1.49835e-10	-0.840995
9026952	chr16:9026952:A:G	1.59351e-08	-1.54208	-0.900091
9027089	chr16:9027089:C:T	1.17725e-08	-1.53962	-1.20531
9027551	chr16:9027551:C:T	3.79837e-08	-1.57353	-2.9698e-10
9027748	chr16:9027748:C:T	5.25725e-08	-1.49835e-10	-1.2485
9027781	chr16:9027781:T:C	9.89645e-09	-1.70886	-1.20966
9027797	chr16:9027797:T:C	7.16512e-08	-1.49835e-10	-0.93888
9027815	chr16:9027815:C:A	6.40643e-08	-1.49835e-10	-1.0508
9027896	chr16:9027896:C:T	2.29915e-08	-0.804944	-1.27062
9028027	chr16:9028027:C:T	5.13875e-08	-1.49835e-10	-1.2713
9028246	chr16:9028246:A:G	2.15227e-08	-0.892271	-1.24931
9028425	chr16:9028425:T:C	5.33415e-08	-1.49835e-10	-1.23397
9028436	chr16:9028436:CAG:C	1.62469e-07	-1.49835e-10	-0.1202
9028521	chr16:9028521:C:T	5.50873e-08	-1.49835e-10	-1.20177
9028557	chr16:9028557:C:T	3.52553e-08	-0.898075	-0.749998
9028672	chr16:9028672:C:T	7.81298e-08	-1.49835e-10	-0.852318
9028827	chr16:9028827:G:A	5.79774e-08	-1.49835e-10	-1.15064
9028850	chr16:9028850:A:G	5.19622e-08	-1.49835e-10	-1.26017
9029506	chr16:9029506:T:A	5.80994e-08	-1.49835e-10	-1.14853
9029841	chr16:9029841:C:T	6.55832e-08	-1.49835e-10	-1.02737
9029951	chr16:9029951:C:T	8.20089e-08	-0.469024	-0.334838
9030068	chr16:9030068:A:G	1.3023e-08	-1.39946	-1.24451
9030201	chr16:9030201:G:A	2.0248e-08	-0.926635	-1.276
9030668	chr16:9030668:A:G	1.09544e-08	-1.70098	-1.11597
9030751	chr16:9030751:A:G	3.32998e-08	-1.70514	-2.9698e-10
9030906	chr16:9030906:G:A	2.21871e-08	-1.53833	-0.572846
9030914	chr16:9030914:T:C	1.37636e-08	-1.57184	-1.01682
9031455	chr16:9031455:C:G	1.22613e-07	-1.49835e-10	-0.401657
9031505	chr16:9031505:A:G	5.4687e-08	-1.49835e-10	-1.20906
9031520	chr16:9031520:T:TTTTC	5.17668e-08	-1.49835e-10	-1.26394
9031653	chr16:9031653:G:A	5.26732e-08	-1.49835e-10	-1.24658
9031778	chr16:9031778:T:C	4.74029e-08	-1.37045	0.0184427
9031814	chr16:9031814:C:G	5.11487e-08	-1.49835e-10	-1.27595
9031818	chr16:9031818:C:T	5.4292e-08	-1.49835e-10	-1.21631
9031879	chr16:9031879:G:A	1.1805e-07	0.18173	-0.62131
9031968	chr16:9031968:C:T	5.10962e-08	-1.49835e-10	-1.27698
9032236	chr16:9032236:T:C	5.48265e-08	-1.49835e-10	-1.20652
9032272	chr16:9032272:G:A	5.12108e-08	-1.49835e-10	-1.27474
9032397	chr16:9032397:A:G	5.57246e-08	-1.49835e-10	-1.19027
9032559	chr16:9032559:C:T	5.84502e-08	-1.49835e-10	-1.14251
9032738	chr16:9032738:T:C	6.00075e-08	-1.49835e-10	-1.11622
9032928	chr16:9032928:C:T	5.41473e-08	-1.49835e-10	-1.21898
9032945	chr16:9032945:C:T	1.51768e-08	-1.21477	-1.27615
9032976	chr16:9032976:C:A	1.47364e-08	-1.24688	-1.27349
9033038	chr16:9033038:C:T	6.69044e-08	-1.49835e-10	-1.00743
9033230	chr16:9033230:C:T	5.26228e-08	-1.49835e-10	-1.24754
9033375	chr16:9033375:A:G	5.2271e-08	-1.49835e-10	-1.25425
9033519	chr16:9033519:T:A	6.08094e-08	-1.49835e-10	-1.10295
9033523	chr16:9033523:T:C	5.46995e-08	-1.49835e-10	-1.20884
9033649	chr16:9033649:G:T	5.12394e-08	-0.881353	-0.392828
9033658	chr16:9033658:A:T	1.37061e-08	-1.34796	-1.24489
9033848	chr16:9033848:C:T	5.03435e-08	-0.956693	-0.335129
9033861	chr16:9033861:CTT:C	6.25017e-08	-1.49835e-10	-1.0755
9034062	chr16:9034062:T:C	1.33869e-08	-1.35046	-1.26595
9034079	chr16:9034079:C:T	4.90178e-08	-0.894624	-0.423884
9034239	chr16:9034239:C:T	8.62081e-08	-1.49835e-10	-0.753926
9034266	chr16:9034266:C:T	3.32522e-07	-1.49835e-10	0.596016
9034306	chr16:9034306:C:T	2.05803e-08	-1.31151	-0.87485
9034311	chr16:9034311:G:A	1.28957e-08	-1.6912	-0.962599
9034341	chr16:9034341:C:G	1.41558e-08	-1.32281	-1.23775
9034463	chr16:9034463:C:T	1.8727e-07	-1.49835e-10	0.0218604
9034694	chr16:9034694:G:A	9.90764e-09	-1.64075	-1.27663
9035072	chr16:9035072:G:T	5.11019e-08	-1.49835e-10	-1.27687
9035108	chr16:9035108:T:A	1.81623e-07	-1.49835e-10	-0.00875718
9035495	chr16:9035495:C:T	7.05576e-08	-1.49835e-10	-0.954261
9035576	chr16:9035576:A:G	5.87737e-08	-1.49835e-10	-1.137
9035586	chr16:9035586:G:A	2.1591e-08	-0.942119	-1.19629
9035681	chr16:9035681:G:A	5.35993e-08	-1.49835e-10	-1.22915
9035746	chr16:9035746:G:A	7.82302e-08	-1.49835e-10	-0.851035
9036178	chr16:9036178:T:C	9.301e-08	-1.49835e-10	-0.677983
9036256	chr16:9036256:T:C	3.85033e-08	-0.305163	-1.25478
9036381	chr16:9036381:C:T	4.18229e-08	-1.47725	-2.9698e-10
9036475	chr16:9036475:G:C	5.35532e-08	-1.49835e-10	-1.23001
9036519	chr16:9036519:A:G	1.77208e-08	-1.08573	-1.25022
9036526	chr16:9036526:T:C	6.17263e-08	-1.49835e-10	-1.08798
9036666	chr16:9036666:A:G	5.35877e-08	-1.49835e-10	-1.22937
9036737	chr16:9036737:G:C	8.63774e-08	-1.49835e-10	-0.751964
9036869	chr16:9036869:C:T	1.38512e-07	-1.04804	0.768308
9036886	chr16:9036886:A:C	1.16227e-08	-1.48128	-1.27644
9036912	chr16:9036912:C:T	5.11464e-08	-1.49835e-10	-1.276
9036916	chr16:9036916:T:C	1.49049e-08	-1.26425	-1.24475
9037139	chr16:9037139:T:C	1.47577e-08	-1.27558	-1.24334
9037159	chr16:9037159:T:A	1.45004e-08	-1.29332	-1.2432
9037169	chr16:9037169:A:G	1.49576e-08	-1.27315	-1.23232
9037204	chr16:9037204:G:A	5.49336e-08	-0.375149	-0.829415
9037229	chr16:9037229:C:G	6.19961e-08	-1.0839	0.000284064
9037308	chr16:9037308:C:G	1.46434e-08	-1.282	-1.2447
9037500	chr16:9037500:A:C	6.98726e-08	-1.10512	0.141108
9037631	chr16:9037631:A:G	8.64578e-08	-1.06964	0.318611
9037706	chr16:9037706:C:T	2.04884e-07	-0.400425	0.512179
9037769	chr16:9037769:A:AT	1.4903e-08	-1.29749	-1.21164
9037772	chr16:9037772:T:A	1.13105e-07	-1.49835e-10	-0.482372
9037894	chr16:9037894:G:A	1.47315e-08	-1.28286	-1.23784
9038134	chr16:9038134:A:G	2.29346e-07	-0.370686	0.59523
9038301	chr16:9038301:G:A	1.37946e-08	-1.35566	-1.23075
9038579	chr16:9038579:G:C	3.78384e-08	-0.561537	-1.01583
9038632	chr16:9038632:AT:A	1.17802e-08	-1.65022	-1.09405
9038811	chr16:9038811:A:G	1.16081e-08	-1.48411	-1.27487
9038956	chr16:9038956:G:A	1.02906e-08	-1.6038	-1.27566
9039041	chr16:9039041:C:CCCG	5.11112e-08	-1.49835e-10	-1.27669
9039077	chr16:9039077:G:A	5.20083e-08	-1.49835e-10	-1.25929
9039134	chr16:9039134:G:A	1.22526e-08	-1.4286	-1.27635
9039271	chr16:9039271:T:G	1.60812e-08	-1.17786	-1.25517
9039492	chr16:9039492:T:C	7.51131e-08	-0.48467	-0.407024
9039493	chr16:9039493:T:C	5.10949e-08	-1.49835e-10	-1.27701
9039555	chr16:9039555:G:T	1.09477e-07	-1.49835e-10	-0.514976
9039652	chr16:9039652:T:G	8.01732e-08	-0.421087	-0.405413
9039703	chr16:9039703:A:G	5.57369e-08	-1.49835e-10	-1.19005
9039744	chr16:9039744:C:G	1.28947e-07	-1.49835e-10	-0.351289
9040165	chr16:9040165:A:G	1.27114e-07	-1.49835e-10	-0.365605
9040255	chr16:9040255:G:A	1.29253e-07	-1.49835e-10	-0.348921
9040317	chr16:9040317:G:C	2.36893e-08	-1.25783	-0.787841
9040329	chr16:9040329:A:G	1.69331e-07	-1.49835e-10	-0.0788336
9040357	chr16:9040357:C:G	1.19524e-07	-0.564717	0.137546
9040365	chr16:9040365:T:C	7.9876e-08	-1.49835e-10	-0.830215
9040419	chr16:9040419:T:C	9.15471e-08	-1.49835e-10	-0.693837
9040459	chr16:9040459:C:T	1.14661e-08	-1.52088	-1.25041
9040485	chr16:9040485:T:C	1.15188e-08	-1.51261	-1.2541
9040584	chr16:9040584:A:C	1.11005e-08	-1.54702	-1.25668
9040604	chr16:9040604:A:G	1.526e-07	-1.49835e-10	-0.182869
9040679	chr16:9040679:A:G	1.05942e-08	-1.60241	-1.24798
9040682	chr16:9040682:A:C	5.61919e-08	-1.49835e-10	-1.18192
9040904	chr16:9040904:C:G	1.41426e-07	-1.49835e-10	-0.25891
9040962	chr16:9040962:T:C	3.19184e-08	-0.487942	-1.25956
9041424	chr16:9041424:T:C	7.33242e-08	-1.49835e-10	-0.915799
9041724	chr16:9041724:T:C	9.87949e-08	-0.617645	-2.9698e-10
9041999	chr16:9041999:G:A	6.96643e-08	-1.49835e-10	-0.967002
9042200	chr16:9042200:C:G	1.15292e-08	-1.57353	-1.19227
9042256	chr16:9042256:A:AAAT	1.15894e-08	-1.57847	-1.18213
9042264	chr16:9042264:A:C	3.36645e-08	-1.69425	-2.9698e-10
9042276	chr16:9042276:C:T	5.15593e-08	-1.49835e-10	-1.26796
9042405	chr16:9042405:G:A	6.97082e-08	-1.49835e-10	-0.966372
9042531	chr16:9042531:A:C	7.59473e-08	-1.49835e-10	-0.880651
9042800	chr16:9042800:A:C	2.11384e-08	-1.64387	-0.515731
9042988	chr16:9042988:C:T	1.07816e-08	-1.57741	-1.25543
9043158	chr16:9043158:A:T	6.44956e-08	-1.49835e-10	-1.04409
9043326	chr16:9043326:G:A	5.13427e-08	-1.49835e-10	-1.27217
9043418	chr16:9043418:C:T	7.05993e-08	-1.49835e-10	-0.953669
9043545	chr16:9043545:T:C	5.37888e-08	-1.49835e-10	-1.22562
9043577	chr16:9043577:G:A	6.76584e-08	-1.49835e-10	-0.996219
9043697	chr16:9043697:C:A	5.70235e-08	-1.49835e-10	-1.16723
9043931	chr16:9043931:C:T	5.15305e-08	-1.49835e-10	-1.26852
9044081	chr16:9044081:G:A	5.74686e-08	-1.49835e-10	-1.15945
9044165	chr16:9044165:T:A	6.39291e-08	-1.49835e-10	-1.05291
9044295	chr16:9044295:A:G	2.0223e-08	-1.62886	-0.575013
9044460	chr16:9044460:C:CA	2.07032e-08	-1.64332	-0.537079
9044735	chr16:9044735:T:C	5.1095e-08	-1.49835e-10	-1.277
9044826	chr16:9044826:C:T	5.27509e-08	-1.49835e-10	-1.24511
9045221	chr16:9045221:T:C	1.04543e-08	-1.70975	-1.15392
9045229	chr16:9045229:C:T	5.13765e-08	-1.49835e-10	-1.27151
9045328	chr16:9045328:G:A	5.1966e-08	-1.49835e-10	-1.2601
9045336	chr16:9045336:G:A	1.1527e-07	-1.49835e-10	-0.463414
9045423	chr16:9045423:T:C	5.12486e-08	-1.49835e-10	-1.274
9045434	chr16:9045434:G:A	3.62194e-08	-1.6211	-2.9698e-10
9046083	chr16:9046083:G:A	1.21787e-08	-1.65706	-1.05394
9046302	chr16:9046302:G:T	6.7063e-08	-1.00506	-2.9698e-10
9046706	chr16:9046706:C:A	5.43347e-08	-1.49835e-10	-1.21553
9047194	chr16:9047194:C:T	1.36258e-08	-1.67439	-0.92433
9047419	chr16:9047419:C:T	1.88602e-08	-1.65683	-0.616804
9047777	chr16:9047777:C:G	1.41361e-08	-1.66679	-0.895169
9047794	chr16:9047794:G:A	1.00392e-08	-1.70822	-1.19597
9047863	chr16:9047863:A:C	8.24449e-08	-1.49835e-10	-0.79856
9047876	chr16:9047876:G:C	5.97575e-08	-1.49835e-10	-1.1204
9047983	chr16:9047983:T:C	9.35051e-09	-1.70546	-1.2698
9048443	chr16:9048443:T:C	5.52316e-08	-1.49835e-10	-1.19915
9048446	chr16:9048446:A:G	1.93273e-08	-1.56834	-0.680829
9048491	chr16:9048491:G:T	5.51615e-08	-1.49835e-10	-1.20043
9048558	chr16:9048558:G:T	1.16334e-08	-1.70875	-1.04806
9048762	chr16:9048762:G:A	5.78805e-08	-1.49835e-10	-1.15231
9048833	chr16:9048833:C:A	1.81111e-08	-1.58004	-0.734125
9048853	chr16:9048853:C:A	1.69622e-08	-1.61213	-0.76757
9048868	chr16:9048868:T:C	1.35685e-08	-1.52402	-1.07892
9048869	chr16:9048869:G:A	1.81314e-08	-1.59534	-0.717706
9049246	chr16:9049246:C:T	5.13231e-08	-1.49835e-10	-1.27255
9049294	chr16:9049294:T:C	5.3533e-08	-1.49835e-10	-1.23039
9049413	chr16:9049413:C:T	5.93028e-08	-1.49835e-10	-1.12803
9049535	chr16:9049535:CTAAACA:C	6.42953e-08	-1.0472	-2.9698e-10
9049690	chr16:9049690:A:G	5.1095e-08	-1.49835e-10	-1.277
9049708	chr16:9049708:C:T	6.341e-08	-1.49835e-10	-1.06107
9049712	chr16:9049712:C:T	6.32633e-08	-1.49835e-10	-1.06339
9049722	chr16:9049722:A:T	6.36054e-08	-1.49835e-10	-1.05799
9050008	chr16:9050008:C:T	6.19682e-08	-1.49835e-10	-1.08407
9050143	chr16:9050143:G:A	1.74464e-08	-1.61564	-0.73592
9050263	chr16:9050263:T:C	5.52242e-08	-1.49835e-10	-1.19929
9050290	chr16:9050290:T:A	6.23837e-08	-1.49835e-10	-1.07739
9050335	chr16:9050335:C:A	6.73876e-08	-1.49835e-10	-1.00023
9050899	chr16:9050899:C:T	2.99268e-08	-0.773065	-1.03887
9050949	chr16:9050949:G:C	8.29886e-08	-1.49835e-10	-0.791986
9051185	chr16:9051185:T:C	6.89904e-08	-1.49835e-10	-0.976723
9051245	chr16:9051245:G:A	5.34582e-08	-1.49835e-10	-1.23179
9051489	chr16:9051489:C:T	6.3101e-08	-1.49835e-10	-1.06595
9051656	chr16:9051656:G:A	5.55152e-08	-1.49835e-10	-1.19403
9051750	chr16:9051750:T:C	5.41405e-08	-1.49835e-10	-1.21911
9051986	chr16:9051986:G:A	9.06614e-08	-1.49835e-10	-0.703558
9052022	chr16:9052022:C:T	1.05997e-07	-0.547279	-2.9698e-10
9052101	chr16:9052101:C:G	6.63394e-08	-1.49835e-10	-1.01591
9052150	chr16:9052150:G:A	6.29027e-08	-1.49835e-10	-1.0691
9052233	chr16:9052233:C:A	9.91716e-08	-0.613839	-2.9698e-10
9052249	chr16:9052249:T:C	5.20528e-08	-1.49835e-10	-1.25843
9052303	chr16:9052303:T:A	5.11606e-08	-1.49835e-10	-1.27572
9052341	chr16:9052341:G:C	4.18658e-08	-1.47622	-2.9698e-10
9052497	chr16:9052497:C:T	7.41816e-08	-1.49835e-10	-0.904174
9052587	chr16:9052587:T:G	7.2805e-08	-1.49835e-10	-0.922905
9052854	chr16:9052854:T:A	5.58394e-08	-1.49835e-10	-1.18821
9053051	chr16:9053051:T:A	5.66925e-08	-1.49835e-10	-1.17305
9053234	chr16:9053234:T:C	5.14435e-08	-1.49835e-10	-1.27021
9053494	chr16:9053494:C:G	5.17901e-08	-1.49835e-10	-1.26349
9053535	chr16:9053535:G:C	5.4707e-08	-1.49835e-10	-1.2087
9053779	chr16:9053779:G:A	6.13282e-08	-1.49835e-10	-1.09445
9053896	chr16:9053896:C:G	5.70107e-08	-1.49835e-10	-1.16745
9054002	chr16:9054002:C:G	5.41962e-08	-1.49835e-10	-1.21808
9054321	chr16:9054321:G:A	5.11419e-08	-1.49835e-10	-1.27609
9054355	chr16:9054355:A:C	6.80582e-08	-1.49835e-10	-0.990327
9054510	chr16:9054510:T:A	2.8721e-08	-1.57236	-0.2807
9054569	chr16:9054569:C:T	5.49236e-08	-1.49835e-10	-1.20475
9054740	chr16:9054740:A:G	6.55008e-08	-1.02863	-2.9698e-10
9054825	chr16:9054825:C:A	1.36665e-08	-1.62627	-0.969475
9055069	chr16:9055069:A:G	5.27419e-08	-1.49835e-10	-1.24528
9055618	chr16:9055618:C:G	6.88535e-08	-1.49835e-10	-0.978708
9055792	chr16:9055792:A:G	4.58712e-08	-1.42035	0.0355007
9055947	chr16:9055947:A:G	7.34065e-08	-1.49835e-10	-0.914678
9056776	chr16:9056776:G:A	5.57901e-08	-1.49835e-10	-1.18909
9057175	chr16:9057175:C:G	6.84492e-08	-0.0550282	-0.92957
9057377	chr16:9057377:A:C	7.46253e-08	-1.49835e-10	-0.898211
9057501	chr16:9057501:C:T	1.04469e-08	-1.66734	-1.19704
9057709	chr16:9057709:T:C	8.5851e-08	-1.49835e-10	-0.758077
9057884	chr16:9057884:G:A	5.87618e-08	-1.49835e-10	-1.1372
9057946	chr16:9057946:A:T	1.34129e-08	-1.58532	-1.02916
9057951	chr16:9057951:A:G	7.51138e-08	-1.49835e-10	-0.891685
9058064	chr16:9058064:G:T	5.17243e-08	-1.49835e-10	-1.26476
9058396	chr16:9058396:A:T	5.172e-08	-1.49835e-10	-1.26485
9058682	chr16:9058682:T:C	9.35514e-09	-1.70628	-1.26848
9058806	chr16:9058806:G:A	1.69709e-08	-1.47758	-0.901614
9059131	chr16:9059131:C:T	3.51118e-08	-1.65215	-2.9698e-10
9059366	chr16:9059366:T:G	6.53484e-08	-1.49835e-10	-1.03096
9059430	chr16:9059430:TG:T	3.37063e-08	-0.89561	-0.797394
9059717	chr16:9059717:C:T	5.24294e-08	-1.49835e-10	-1.25122
9060567	chr16:9060567:A:G	2.68386e-08	-0.662265	-1.25858
9060656	chr16:9060656:TC:T	5.40665e-08	-1.49835e-10	-1.22048
9060820	chr16:9060820:A:G	6.97008e-08	-0.966478	-2.9698e-10
9060825	chr16:9060825:G:A	9.91895e-08	-1.49835e-10	-0.613658
9060896	chr16:9060896:A:C	5.1906e-08	-1.49835e-10	-1.26126
9060937	chr16:9060937:G:A	1.24039e-08	-1.45526	-1.23742
9061469	chr16:9061469:T:G	5.5777e-08	-1.49835e-10	-1.18933
9061546	chr16:9061546:T:G	1.18544e-07	-1.49835e-10	-0.435403
9061774	chr16:9061774:C:G	7.65982e-08	-1.49835e-10	-0.872116
9061926	chr16:9061926:T:G	7.56559e-08	-1.49835e-10	-0.884494
9062215	chr16:9062215:C:T	4.50264e-07	-1.49835e-10	0.899144
9062322	chr16:9062322:T:C	3.35495e-08	-1.4027	-0.29497
9062470	chr16:9062470:A:G	3.17381e-08	-1.40153	-0.351641
9062513	chr16:9062513:G:C	5.2992e-08	-1.49835e-10	-1.24055
9062607	chr16:9062607:C:T	5.09758e-08	-1.27934	-2.9698e-10
9062863	chr16:9062863:C:T	5.64458e-08	-1.49835e-10	-1.17741
9063045	chr16:9063045:A:G	2.71091e-08	-1.19576	-0.715055
9063176	chr16:9063176:G:A	8.03828e-08	-1.49835e-10	-0.82389
9063227	chr16:9063227:A:G	1.08707e-08	-1.6992	-1.12542
9063525	chr16:9063525:C:T	5.85825e-08	-1.49835e-10	-1.14025
9063563	chr16:9063563:T:C	5.14943e-08	-1.49835e-10	-1.26922
9063632	chr16:9063632:A:G	4.77486e-08	-1.08279	-0.26195
9064207	chr16:9064207:C:G	3.58714e-08	-1.36312	-0.26763
9064463	chr16:9064463:C:T	2.81492e-08	-1.4713	-0.40187
9064503	chr16:9064503:C:T	3.03082e-08	-1.41756	-0.381715
9064572	chr16:9064572:G:A	2.31784e-08	-1.24995	-0.817523
9064587	chr16:9064587:C:T	2.92308e-08	-1.38249	-0.452978
9064765	chr16:9064765:G:A	8.04485e-08	-1.49835e-10	-0.823073
9064773	chr16:9064773:G:A	4.89646e-08	-1.109	-0.210592
9064791	chr16:9064791:A:G	3.13907e-08	-0.811152	-0.953025
9065019	chr16:9065019:A:G	4.34819e-08	-1.12374	-0.314606
9065040	chr16:9065040:A:G	5.08178e-08	-1.10499	-0.177457
9065077	chr16:9065077:A:T	7.21932e-08	-1.49835e-10	-0.931345
9065293	chr16:9065293:C:T	6.24327e-08	-1.0766	-2.9698e-10
9065428	chr16:9065428:C:T	3.53311e-08	-1.14274	-0.503191
9065451	chr16:9065451:A:G	2.95178e-08	-1.53527	-0.290425
9065473	chr16:9065473:G:A	4.09959e-08	-1.08865	-0.408571
9065608	chr16:9065608:G:A	3.79821e-08	-1.12284	-0.450735
9065649	chr16:9065649:C:T	3.87942e-08	-1.11774	-0.434681
9065714	chr16:9065714:G:A	4.19139e-08	-1.1121	-0.362974
9065760	chr16:9065760:C:T	4.02383e-08	-1.10057	-0.415298
9065794	chr16:9065794:A:C	3.83159e-08	-1.12636	-0.43846
9065795	chr16:9065795:G:A	4.03779e-08	-1.12414	-0.38827
9065872	chr16:9065872:A:G	3.90647e-08	-1.11633	-0.429142
9065917	chr16:9065917:C:T	4.23542e-08	-1.11235	-0.352276
9066133	chr16:9066133:G:A	6.67953e-08	-1.49835e-10	-1.00906
9066186	chr16:9066186:C:T	3.99698e-08	-1.13672	-0.385845
9066268	chr16:9066268:T:C	3.63547e-08	-1.12024	-0.497128
9066284	chr16:9066284:C:T	5.15192e-08	-1.49835e-10	-1.26874
9066413	chr16:9066413:T:G	3.93181e-08	-1.12368	-0.415319
9066482	chr16:9066482:G:T	3.54215e-08	-1.20229	-0.44108
9066719	chr16:9066719:A:G	4.2635e-08	-1.10393	-0.354088
9066725	chr16:9066725:C:T	5.69284e-08	-1.49835e-10	-1.1689
9066731	chr16:9066731:T:C	3.99568e-08	-1.10747	-0.41542
9066734	chr16:9066734:C:T	3.99149e-08	-1.12293	-0.401012
9066774	chr16:9066774:G:T	3.94931e-08	-1.12205	-0.412515
9066892	chr16:9066892:A:G	6.65187e-08	-1.49835e-10	-1.01321
9067149	chr16:9067149:T:C	1.03101e-07	-1.49835e-10	-0.574982
9067153	chr16:9067153:A:C	1.22927e-07	-1.49835e-10	-0.399102
9067155	chr16:9067155:A:C	1.22616e-07	-1.49835e-10	-0.401631
9067157	chr16:9067157:A:C	1.26691e-07	-1.49835e-10	-0.368935
9067204	chr16:9067204:C:G	1.15259e-08	-1.70259	-1.0635
9067205	chr16:9067205:T:C	5.1592e-08	-1.49835e-10	-1.26732
9067214	chr16:9067214:T:C	5.16744e-08	-1.49835e-10	-1.26573
9067545	chr16:9067545:A:T	9.08914e-08	-1.49835e-10	-0.701025
9067596	chr16:9067596:C:T	9.6806e-09	-1.70111	-1.23946
9067632	chr16:9067632:G:A	6.12695e-08	-1.49835e-10	-1.09541
9068116	chr16:9068116:T:G	6.49901e-08	-1.49835e-10	-1.03646
9068227	chr16:9068227:T:C	1.73857e-08	-1.39291	-0.962133
9068256	chr16:9068256:C:T	8.84838e-08	-1.49835e-10	-0.727871
9068270	chr16:9068270:A:G	8.46826e-08	-1.49835e-10	-0.77178
9068452	chr16:9068452:C:T	1.09767e-08	-1.59275	-1.22216
9068637	chr16:9068637:A:G	5.84879e-08	-1.49835e-10	-1.14187
9068677	chr16:9068677:C:T	5.12153e-08	-1.49835e-10	-1.27465
9068850	chr16:9068850:A:G	2.70334e-08	-0.863152	-1.05046
9068995	chr16:9068995:G:T	1.58088e-08	-1.55375	-0.896375
9069125	chr16:9069125:C:G	3.03329e-08	-1.00628	-0.792179
9069434	chr16:9069434:A:G	2.62465e-08	-0.701451	-1.24171
9069451	chr16:9069451:T:C	1.4491e-08	-1.53417	-1.003
9069452	chr16:9069452:G:C	1.22963e-08	-1.55882	-1.14258
9069676	chr16:9069676:A:G	3.19619e-08	-0.593322	-1.15282
9069782	chr16:9069782:T:G	6.75112e-08	-1.49835e-10	-0.998397
9069921	chr16:9069921:C:T	1.00919e-08	-1.62909	-1.26987
9069954	chr16:9069954:C:T	1.08953e-07	-1.49835e-10	-0.519774
9070040	chr16:9070040:C:T	6.66316e-08	-1.49835e-10	-1.01151
9070050	chr16:9070050:G:T	5.18683e-08	-1.49835e-10	-1.26198
9070082	chr16:9070082:A:G	2.56954e-08	-0.720916	-1.24346
9070154	chr16:9070154:C:T	3.41766e-08	-0.568602	-1.11055
9070332	chr16:9070332:G:A	3.37896e-08	-1.69054	-2.9698e-10
9070507	chr16:9070507:G:A	2.70726e-08	-0.670197	-1.24197
9070707	chr16:9070707:T:C	2.82651e-08	-0.644835	-1.22423
9070988	chr16:9070988:A:C	5.16111e-08	-0.184662	-1.08229
9071197	chr16:9071197:A:G	2.73408e-08	-0.663205	-1.2391
9071205	chr16:9071205:C:T	1.59575e-07	-1.49835e-10	-0.138173
9071381	chr16:9071381:C:T	6.6519e-08	-1.49835e-10	-1.0132
9071401	chr16:9071401:C:A	2.08003e-08	-0.945924	-1.2298
9071495	chr16:9071495:C:T	6.66042e-08	-1.49835e-10	-1.01192
9071635	chr16:9071635:C:T	6.66042e-08	-1.49835e-10	-1.01192
9071679	chr16:9071679:G:A	1.00637e-07	-0.599166	-2.9698e-10
9071691	chr16:9071691:C:T	6.63443e-08	-1.49835e-10	-1.01583
9071728	chr16:9071728:A:C	5.4724e-08	-1.49835e-10	-1.20839
9071737	chr16:9071737:A:G	1.65952e-07	-1.49835e-10	-0.0989931
9071903	chr16:9071903:C:T	2.35269e-08	-1.02849	-1.02406
9071982	chr16:9071982:A:AC	2.78063e-08	-0.919007	-0.966419
9072115	chr16:9072115:T:A	5.80593e-08	-1.49835e-10	-1.14923
9072136	chr16:9072136:G:A	7.14443e-08	-1.49835e-10	-0.941772
9072142	chr16:9072142:C:G	7.25906e-08	-1.49835e-10	-0.925854
9072160	chr16:9072160:T:C	5.13143e-08	-1.49835e-10	-1.27272
9072173	chr16:9072173:A:T	5.10984e-08	-1.49835e-10	-1.27694
9072417	chr16:9072417:G:C	1.77374e-07	-1.49835e-10	-0.0324289
9072481	chr16:9072481:G:A	3.61385e-08	-1.62333	-2.9698e-10
9072497	chr16:9072497:C:T	1.77032e-07	-1.49835e-10	-0.0343604
9072611	chr16:9072611:T:C	1.86371e-07	-1.49835e-10	0.0170474
9072689	chr16:9072689:T:C	2.95701e-08	-0.93904	-0.884886
9072704	chr16:9072704:T:C	1.75897e-07	-1.49835e-10	-0.0407902
9073040	chr16:9073040:T:C	3.59438e-08	-0.875695	-0.75304
9073133	chr16:9073133:T:G	1.77632e-07	-1.49835e-10	-0.0309757
9073154	chr16:9073154:A:G	5.12943e-08	-1.49835e-10	-1.27311
9073247	chr16:9073247:A:G	1.7668e-07	-1.49835e-10	-0.0363508
9073349	chr16:9073349:A:G	1.81987e-07	-1.49835e-10	-0.00675536
9073409	chr16:9073409:G:A	1.74388e-07	-1.49835e-10	-0.0494061
9073657	chr16:9073657:A:G	1.69069e-08	-1.70319	-0.679777
9073696	chr16:9073696:C:T	5.1901e-08	-1.49835e-10	-1.26135
9073727	chr16:9073727:A:G	1.96444e-07	-1.49835e-10	0.0696877
9074230	chr16:9074230:A:G	1.00818e-07	-0.597376	-2.9698e-10
9074269	chr16:9074269:C:T	5.7233e-08	-1.49835e-10	-1.16356
9074529	chr16:9074529:C:T	5.21304e-08	-1.49835e-10	-1.25694
9075002	chr16:9075002:A:G	3.17441e-08	-1.12736	-0.62562
9075469	chr16:9075469:C:G	1.91895e-08	-1.51235	-0.743975
9076029	chr16:9076029:C:T	5.83657e-08	-1.49835e-10	-1.14396
9076107	chr16:9076107:T:G	1.67576e-07	-1.49835e-10	-0.0892513
9076136	chr16:9076136:T:C	2.66014e-07	-1.49835e-10	0.372859
9076150	chr16:9076150:A:T	1.57747e-07	-1.49835e-10	-0.149695
9076221	chr16:9076221:G:A	1.58019e-07	-1.49835e-10	-0.147975
9076225	chr16:9076225:G:A	1.27379e-07	-1.49835e-10	-0.36352
9076402	chr16:9076402:C:T	1.58169e-07	-1.49835e-10	-0.147029
9076652	chr16:9076652:A:G	1.19456e-08	-1.70246	-1.02787
9076858	chr16:9076858:A:G	4.06325e-08	-1.50612	-2.9698e-10
9076887	chr16:9076887:C:G	6.25476e-08	-1.49835e-10	-1.07476
9077071	chr16:9077071:A:G	6.30999e-08	-1.49835e-10	-1.06597
9077177	chr16:9077177:A:T	2.08501e-08	-1.54235	-0.630983
9077190	chr16:9077190:T:G	5.19686e-08	-1.49835e-10	-1.26005
9077621	chr16:9077621:AG:A	5.12919e-08	-1.49835e-10	-1.27316
9077646	chr16:9077646:G:A	5.11205e-08	-1.49835e-10	-1.2765
9077665	chr16:9077665:G:A	6.76887e-08	-1.49835e-10	-0.995771
9078095	chr16:9078095:C:T	5.22481e-08	-1.49835e-10	-1.25469
9078159	chr16:9078159:A:G	1.58341e-07	-1.49835e-10	-0.145941
9078577	chr16:9078577:G:C	5.13211e-08	-1.49835e-10	-1.27259
9078993	chr16:9078993:C:A	7.39091e-08	-0.907854	-2.9698e-10
9079107	chr16:9079107:G:A	1.21259e-07	-1.49835e-10	-0.412763
9079126	chr16:9079126:A:G	5.13362e-08	-1.49835e-10	-1.27229
9079286	chr16:9079286:C:T	2.95654e-08	-0.994061	-0.830024
9079305	chr16:9079305:G:A	3.51238e-08	-1.12302	-0.528789
9079622	chr16:9079622:C:T	2.5091e-08	-0.745211	-1.24297
9079809	chr16:9079809:C:T	5.11778e-08	-1.49835e-10	-1.27539
9079839	chr16:9079839:C:T	1.5231e-08	-1.21034	-1.27701
9079889	chr16:9079889:G:A	8.24687e-08	-0.798271	-2.9698e-10
9080230	chr16:9080230:T:C	2.81456e-08	-0.940228	-0.933073
9080324	chr16:9080324:A:T	2.79442e-08	-0.990266	-0.890214
9080592	chr16:9080592:C:T	5.74135e-08	-1.49835e-10	-1.16041
9080627	chr16:9080627:C:T	5.79737e-08	-1.49835e-10	-1.1507
9080642	chr16:9080642:C:T	1.44598e-08	-1.70674	-0.832578
9080683	chr16:9080683:G:A	4.5276e-08	-1.39791	-2.9698e-10
9080968	chr16:9080968:C:T	7.27438e-08	-1.49835e-10	-0.923746
9081655	chr16:9081655:G:C	1.03248e-07	-1.49835e-10	-0.573556
9081729	chr16:9081729:C:G	5.13641e-08	-1.49835e-10	-1.27175
9082132	chr16:9082132:G:A	3.32369e-08	-1.70703	-2.9698e-10
9082203	chr16:9082203:G:A	5.28014e-08	-1.49835e-10	-1.24415
9082204	chr16:9082204:C:A	5.28436e-08	-1.49835e-10	-1.24335
9082221	chr16:9082221:G:A	5.21403e-08	-1.49835e-10	-1.25675
9082281	chr16:9082281:C:T	9.14867e-08	-1.49835e-10	-0.694497
9082517	chr16:9082517:C:G	1.64694e-07	-1.49835e-10	-0.106603
9082598	chr16:9082598:C:G	7.39919e-08	-1.49835e-10	-0.906735
9082814	chr16:9082814:C:T	1.02242e-08	-1.70253	-1.18341
9082862	chr16:9082862:C:T	5.87628e-08	-1.49835e-10	-1.13718
9082882	chr16:9082882:T:C	1.85151e-07	-1.49835e-10	0.0104817
9083037	chr16:9083037:A:G	9.87149e-09	-1.66877	-1.25227
9083070	chr16:9083070:C:G	7.03345e-08	-1.49835e-10	-0.957427
9083226	chr16:9083226:T:C	1.02524e-07	-1.49835e-10	-0.580589
9083382	chr16:9083382:G:T	1.48532e-08	-1.41068	-1.1018
9083450	chr16:9083450:C:T	1.63648e-08	-1.40036	-1.01519
9083927	chr16:9083927:G:A	8.16104e-08	-1.49835e-10	-0.808734
9084063	chr16:9084063:G:A	9.49504e-09	-1.69508	-1.26485
9084232	chr16:9084232:T:C	7.61448e-08	-1.49835e-10	-0.878054
9084291	chr16:9084291:A:G	6.63948e-08	-1.49835e-10	-1.01507
9084680	chr16:9084680:A:G	8.16787e-08	-1.49835e-10	-0.807897
9084684	chr16:9084684:C:T	5.41242e-08	-1.49835e-10	-1.21941
9084734	chr16:9084734:G:T	6.2623e-08	-1.49835e-10	-1.07356
9084753	chr16:9084753:A:G	8.38963e-08	-1.49835e-10	-0.781108
9084757	chr16:9084757:C:T	7.58884e-08	-1.49835e-10	-0.881426
9085022	chr16:9085022:C:G	5.36891e-08	-1.49835e-10	-1.22748
9085144	chr16:9085144:C:T	5.19505e-08	-1.49835e-10	-1.2604
9085330	chr16:9085330:C:T	5.62654e-08	-1.49835e-10	-1.18061
9085432	chr16:9085432:G:T	7.11209e-08	-0.946309	-2.9698e-10
9085475	chr16:9085475:G:T	2.28212e-08	-1.16491	-0.918089
9085651	chr16:9085651:G:C	5.81834e-08	-1.49835e-10	-1.14709
9085901	chr16:9085901:C:T	5.474e-08	-1.49835e-10	-1.2081
9085948	chr16:9085948:G:A	1.12285e-08	-1.54163	-1.2506
9086048	chr16:9086048:C:T	1.29826e-08	-1.70771	-0.939364
9086609	chr16:9086609:T:C	9.81922e-09	-1.68632	-1.24003
9086629	chr16:9086629:A:G	5.31999e-08	-1.49835e-10	-1.23663
9087292	chr16:9087292:A:C	4.13215e-08	-1.48931	-2.9698e-10
9087522	chr16:9087522:G:A	1.14271e-08	-1.70985	-1.06485
9087552	chr16:9087552:G:A	5.25879e-08	-1.49835e-10	-1.2482
9087717	chr16:9087717:C:T	6.00377e-08	-1.49835e-10	-1.11572
9087833	chr16:9087833:T:C	1.13533e-08	-1.67986	-1.10132
9087999	chr16:9087999:T:C	5.21927e-08	-1.49835e-10	-1.25575
9088396	chr16:9088396:A:G	1.21425e-08	-1.65397	-1.06
9088411	chr16:9088411:T:C	1.21077e-08	-1.66691	-1.04993
9088561	chr16:9088561:G:A	5.73954e-08	-1.49835e-10	-1.16073
9088583	chr16:9088583:G:A	1.14151e-08	-1.64079	-1.13496
9088597	chr16:9088597:T:C	1.13056e-08	-1.6467	-1.1387
9088720	chr16:9088720:C:T	1.87343e-08	-1.64201	-0.638321
9089009	chr16:9089009:G:A	1.30788e-08	-1.50098	-1.13872
9089891	chr16:9089891:A:G	7.97621e-08	-1.49835e-10	-0.831641
9089913	chr16:9089913:A:G	1.13223e-08	-1.66628	-1.11763
9090043	chr16:9090043:C:G	9.90223e-09	-1.70629	-1.21164
9090872	chr16:9090872:C:G	1.18658e-08	-1.49935	-1.23768
9091433	chr16:9091433:G:A	8.3125e-08	-1.49835e-10	-0.790345
9092068	chr16:9092068:C:T	1.23927e-07	-1.49835e-10	-0.390996
9092548	chr16:9092548:C:T	7.24442e-08	-1.49835e-10	-0.927873
9092562	chr16:9092562:C:G	4.65687e-08	-0.248681	-1.12108
9093147	chr16:9093147:A:G	7.86461e-08	-1.49835e-10	-0.845732
9093250	chr16:9093250:G:A	5.69365e-08	-1.49835e-10	-1.16875
9093342	chr16:9093342:T:A	6.62741e-08	-1.49835e-10	-1.01689
9093369	chr16:9093369:G:T	6.76197e-08	-1.49835e-10	-0.996791
9093399	chr16:9093399:C:T	1.19691e-08	-1.49489	-1.23347
9093421	chr16:9093421:G:A	6.27102e-08	-1.49835e-10	-1.07217
9094520	chr16:9094520:C:T	5.25546e-08	-1.49835e-10	-1.24884
9094733	chr16:9094733:A:G	1.21762e-07	-1.49835e-10	-0.408624
9094807	chr16:9094807:T:C	7.77983e-08	-1.49835e-10	-0.85657
9095291	chr16:9095291:T:C	5.46885e-08	-1.49835e-10	-1.20904
9095420	chr16:9095420:T:A	6.27463e-08	-1.49835e-10	-1.07159
9095667	chr16:9095667:C:T	1.29912e-08	-1.51844	-1.12798
9095730	chr16:9095730:G:A	5.30691e-08	-1.49835e-10	-1.2391
9095878	chr16:9095878:TACTG:T	1.44307e-08	-1.51929	-1.02204
9095902	chr16:9095902:A:G	7.66868e-08	-1.49835e-10	-0.870961
9096166	chr16:9096166:T:G	6.28399e-08	-1.49835e-10	-1.0701
9096390	chr16:9096390:TTCA:T	1.71456e-08	-1.47014	-0.898804
9096418	chr16:9096418:T:C	1.33122e-07	-1.49835e-10	-0.319425
9096433	chr16:9096433:C:G	6.26561e-08	-1.07303	-2.9698e-10
9096547	chr16:9096547:G:C	2.09591e-08	-1.41991	-0.748202
9096892	chr16:9096892:A:T	1.59247e-08	-1.56173	-0.881084
9097073	chr16:9097073:G:T	1.56132e-07	-1.49835e-10	-0.159986
9097481	chr16:9097481:C:T	6.45946e-08	-1.49835e-10	-1.04256
9097585	chr16:9097585:AAC:A	5.11668e-08	-1.49835e-10	-1.2756
9097933	chr16:9097933:C:T	1.10999e-08	-1.66458	-1.13917
9098105	chr16:9098105:A:T	6.04981e-08	-1.49835e-10	-1.10808
9098135	chr16:9098135:A:G	7.52014e-08	-1.49835e-10	-0.890521
9098173	chr16:9098173:A:C	1.47411e-08	-1.70557	-0.814478
9098441	chr16:9098441:G:A	1.42287e-08	-1.56661	-0.988822
9098742	chr16:9098742:A:C	6.78734e-08	-1.49835e-10	-0.993046
9098759	chr16:9098759:T:C	2.03184e-08	-1.14107	-1.0581
9099139	chr16:9099139:AG:A	1.03832e-08	-1.64824	-1.22226
9099451	chr16:9099451:C:T	1.28522e-07	-1.49835e-10	-0.354587
9099637	chr16:9099637:C:T	6.85219e-08	-1.49835e-10	-0.983537
9099866	chr16:9099866:T:G	1.0254e-08	-1.61099	-1.27203
9100210	chr16:9100210:A:G	7.66826e-08	-1.49835e-10	-0.871015
9100532	chr16:9100532:T:C	6.05849e-08	-1.49835e-10	-1.10664
9100597	chr16:9100597:A:G	7.51694e-08	-1.49835e-10	-0.890946
9100806	chr16:9100806:A:AT	6.36648e-08	-1.49835e-10	-1.05706
9100967	chr16:9100967:C:G	2.18053e-07	-1.09138	1.26543
9101094	chr16:9101094:G:T	5.43811e-08	-1.49835e-10	-1.21467
9101106	chr16:9101106:T:C	1.00172e-08	-1.64668	-1.25971
9101193	chr16:9101193:T:C	1.57707e-08	-1.27054	-1.182
9101247	chr16:9101247:G:A	1.5557e-08	-1.28958	-1.1766
9101440	chr16:9101440:G:C	7.53833e-08	-1.49835e-10	-0.888104
9101470	chr16:9101470:C:T	2.10557e-07	0.139065	-2.9698e-10
9101846	chr16:9101846:T:G	1.28191e-08	-1.58223	-1.07753
9102005	chr16:9102005:C:G	8.21488e-08	-0.802158	-2.9698e-10
9102017	chr16:9102017:A:C	5.42065e-08	-1.49835e-10	-1.21789
9102126	chr16:9102126:C:T	3.7529e-08	-1.58558	-2.9698e-10
9102511	chr16:9102511:A:G	7.73216e-08	-1.49835e-10	-0.862716
9103416	chr16:9103416:A:T	5.1252e-08	-1.49835e-10	-1.27394
9103512	chr16:9103512:T:C	5.10959e-08	-1.49835e-10	-1.27699
9103572	chr16:9103572:A:G	3.63108e-08	-1.61857	-2.9698e-10
9103789	chr16:9103789:A:G	5.14784e-08	-1.49835e-10	-1.26953
9103912	chr16:9103912:A:T	5.11737e-08	-1.49835e-10	-1.27547
9103994	chr16:9103994:G:T	5.17434e-08	-1.49835e-10	-1.26439
9104020	chr16:9104020:C:CAG	5.14959e-08	-1.49835e-10	-1.26919
9104120	chr16:9104120:T:C	8.75277e-08	-1.49835e-10	-0.738735
9104149	chr16:9104149:T:C	5.17722e-08	-1.49835e-10	-1.26384
9104278	chr16:9104278:A:G	5.206e-08	-1.49835e-10	-1.25829
9104710	chr16:9104710:A:G	5.14704e-08	-1.49835e-10	-1.26968
9104722	chr16:9104722:T:C	5.32205e-08	-1.49835e-10	-1.23625
9104899	chr16:9104899:A:G	5.94809e-08	-1.49835e-10	-1.12504
9104928	chr16:9104928:G:C	5.86384e-08	-1.49835e-10	-1.1393
9105052	chr16:9105052:A:G	2.1252e-07	-1.49835e-10	0.148348
9105109	chr16:9105109:A:G	1.41018e-07	-1.07289	0.811081
9105130	chr16:9105130:G:C	1.74162e-08	-1.43994	-0.913347
9105275	chr16:9105275:T:G	5.33015e-08	-1.49835e-10	-1.23473
9105356	chr16:9105356:C:G	1.56422e-08	-1.56619	-0.894533
9105524	chr16:9105524:G:T	3.31812e-08	-1.70871	-2.9698e-10
9105995	chr16:9105995:C:T	8.55899e-08	0.163125	-0.924248
9106375	chr16:9106375:GT:G	7.28354e-08	0.145941	-1.06843
9106579	chr16:9106579:C:T	5.36668e-08	-1.49835e-10	-1.22789
9106871	chr16:9106871:G:A	2.32038e-07	-1.08563	1.32184
9106938	chr16:9106938:T:A	6.07714e-08	-1.49835e-10	-1.10357
9107334	chr16:9107334:T:A	1.18015e-07	0.526299	-0.966181
9107476	chr16:9107476:C:G	1.19316e-07	-1.49835e-10	-0.428917
9107530	chr16:9107530:C:A	5.19344e-08	-1.49835e-10	-1.26071
9107751	chr16:9107751:C:A	5.28198e-08	-1.49835e-10	-1.2438
9108440	chr16:9108440:C:A	5.10974e-08	-1.49835e-10	-1.27696
9108692	chr16:9108692:T:TA	9.41644e-08	-1.49835e-10	-0.665648
9108948	chr16:9108948:G:C	5.2108e-08	-1.49835e-10	-1.25737
9109354	chr16:9109354:G:A	1.20144e-07	-1.49835e-10	-0.421996
9109362	chr16:9109362:T:C	5.65911e-08	-1.49835e-10	-1.17484
9109540	chr16:9109540:A:T	5.60948e-08	-1.49835e-10	-1.18365
9109737	chr16:9109737:T:A	2.29006e-08	-1.20338	-0.876142
9110014	chr16:9110014:A:G	2.28206e-08	-1.15513	-0.9279
9110042	chr16:9110042:G:A	1.28352e-08	-1.7091	-0.949392
9110716	chr16:9110716:A:G	5.31532e-08	-1.49835e-10	-1.23751
9111050	chr16:9111050:C:CA	1.34249e-08	-1.54815	-1.06542
9111506	chr16:9111506:T:C	9.92258e-09	-1.65352	-1.26236
9111554	chr16:9111554:A:G	5.91244e-08	-1.49835e-10	-1.13105
9111669	chr16:9111669:C:T	5.25361e-08	-1.49835e-10	-1.24919
9111907	chr16:9111907:AT:A	1.17237e-08	-1.63449	-1.11458
9112125	chr16:9112125:C:G	1.73872e-08	-1.51072	-0.844239
9112551	chr16:9112551:C:T	3.43186e-08	-1.675	-2.9698e-10
9112610	chr16:9112610:A:T	5.18309e-08	-1.49835e-10	-1.2627
9112614	chr16:9112614:A:G	5.17434e-08	-1.49835e-10	-1.26439
9112737	chr16:9112737:C:G	1.16001e-07	-1.49835e-10	-0.457091
9113600	chr16:9113600:T:C	5.1402e-08	-1.49835e-10	-1.27101
9113672	chr16:9113672:A:T	1.39495e-08	-1.51496	-1.06029
9113896	chr16:9113896:T:C	1.38397e-08	-1.53252	-1.05062
9113959	chr16:9113959:T:C	1.27729e-08	-1.61824	-1.04512
9113964	chr16:9113964:G:A	1.11346e-07	-1.49835e-10	-0.498045
9114565	chr16:9114565:G:A	5.15269e-08	-1.49835e-10	-1.26859
9114581	chr16:9114581:C:G	3.40208e-08	-1.68372	-2.9698e-10
9114799	chr16:9114799:T:C	7.68079e-08	-1.49835e-10	-0.869382
9114977	chr16:9114977:C:T	1.26619e-07	-0.369504	-2.9698e-10
9115017	chr16:9115017:G:A	8.4236e-08	-1.49835e-10	-0.777068
9115265	chr16:9115265:T:A	1.54051e-08	-1.48805	-0.987939
9115717	chr16:9115717:C:T	5.17388e-08	-1.49835e-10	-1.26448
9116073	chr16:9116073:T:C	1.45583e-07	-0.943209	0.713268
9116124	chr16:9116124:G:A	3.31419e-08	-1.70989	-2.9698e-10
9116217	chr16:9116217:C:T	2.23832e-07	-1.07619	1.27639
9116241	chr16:9116241:T:C	5.11525e-08	-1.49835e-10	-1.27588
9116746	chr16:9116746:A:G	5.7467e-08	-1.49835e-10	-1.15948
9117670	chr16:9117670:A:G	5.94091e-08	-1.49835e-10	-1.12624
9117882	chr16:9117882:A:G	4.85318e-08	-1.32847	-2.9698e-10
9118227	chr16:9118227:A:G	6.89443e-08	-0.977391	-2.9698e-10
9118312	chr16:9118312:C:G	6.15042e-08	-1.49835e-10	-1.09158
9119130	chr16:9119130:T:C	1.76012e-08	-1.65931	-0.683414
9119655	chr16:9119655:T:C	5.29577e-08	-1.49835e-10	-1.2412
9119979	chr16:9119979:T:G	5.47587e-08	-1.49835e-10	-1.20775
9120220	chr16:9120220:C:T	5.18354e-08	-1.49835e-10	-1.26262
9120230	chr16:9120230:C:G	5.12086e-08	-1.49835e-10	-1.27478
9120511	chr16:9120511:GT:G	2.14976e-08	-1.52521	-0.617535
9120974	chr16:9120974:G:T	1.85716e-08	-1.5791	-0.70996
9121083	chr16:9121083:A:G	1.06861e-08	-1.58443	-1.25732
9121208	chr16:9121208:C:T	1.85731e-07	-0.895825	0.909432
9121280	chr16:9121280:T:C	1.43112e-06	2.05552	-2.9698e-10
9121286	chr16:9121286:T:C	1.65328e-08	-1.43676	-0.96858
9121624	chr16:9121624:A:T	1.35107e-08	-1.6966	-0.91061
9121781	chr16:9121781:C:T	3.47144e-07	-0.885364	1.52441
9121822	chr16:9121822:G:C	5.70668e-08	-1.49835e-10	-1.16647
9121918	chr16:9121918:G:A	1.65701e-08	-1.50938	-0.893712
9122215	chr16:9122215:A:G	1.50644e-08	-1.43449	-1.06386
9122564	chr16:9122564:G:C	2.66543e-07	-1.01438	1.38923
9122882	chr16:9122882:A:T	1.43393e-08	-1.47222	-1.07546
9123040	chr16:9123040:T:C	1.66894e-08	-1.20406	-1.19186
9123121	chr16:9123121:T:C	1.9066e-08	-1.59008	-0.672702
9123149	chr16:9123149:C:T	2.7443e-07	-0.985222	1.38923
9123262	chr16:9123262:T:C	1.82324e-07	-0.829335	0.824429
9123368	chr16:9123368:A:C	5.15487e-08	-1.49835e-10	-1.26816
9123452	chr16:9123452:G:T	6.52939e-08	-1.49835e-10	-1.03179
9123715	chr16:9123715:C:T	1.707e-08	-1.49178	-0.881586
9123915	chr16:9123915:G:C	1.62546e-08	-1.54043	-0.881884
9124023	chr16:9124023:G:A	2.40774e-07	-0.951822	1.22499
9124413	chr16:9124413:A:G	1.02427e-08	-1.6397	-1.24442
9124461	chr16:9124461:A:C	1.10883e-08	-1.70955	-1.09526
9124463	chr16:9124463:A:C	1.10351e-08	-1.70986	-1.09975
9124844	chr16:9124844:T:C	3.21426e-08	-1.10307	-0.637442
9124883	chr16:9124883:C:T	7.39345e-08	-0.90751	-2.9698e-10
9125330	chr16:9125330:G:A	2.90623e-07	-0.926934	1.38827
9125505	chr16:9125505:C:G	1.06756e-07	-1.49835e-10	-0.540142
9125635	chr16:9125635:A:C	3.48746e-08	-1.65893	-2.9698e-10
9125699	chr16:9125699:G:C	2.06468e-07	-0.762399	0.881854
9125713	chr16:9125713:C:T	1.95034e-08	-1.14085	-1.09925
9125813	chr16:9125813:C:T	3.13778e-07	-0.962951	1.50095
9126396	chr16:9126396:A:G	6.60098e-08	-1.02089	-2.9698e-10
9127031	chr16:9127031:C:T	6.8547e-08	0.292988	-1.27616
9127118	chr16:9127118:T:C	1.36036e-08	-1.44912	-1.15124
9127168	chr16:9127168:C:A	1.04956e-08	-1.70415	-1.15559
9127243	chr16:9127243:C:T	1.05558e-08	-1.70312	-1.1509
9127398	chr16:9127398:T:C	1.37701e-07	-0.944856	0.659251
9127434	chr16:9127434:C:T	2.20089e-07	-1.0786	1.26195
9127850	chr16:9127850:TCA:T	8.38496e-08	-1.49835e-10	-0.781665
9127892	chr16:9127892:C:G	3.7913e-08	-0.854171	-0.721224
9128000	chr16:9128000:G:A	5.24812e-08	-1.49835e-10	-1.25024
9128017	chr16:9128017:A:G	1.31826e-08	-1.61188	-1.01991
9128386	chr16:9128386:G:A	2.42462e-08	-1.00032	-1.02211
9128477	chr16:9128477:G:T	3.1262e-07	-0.890709	1.42501
9128486	chr16:9128486:A:T	3.26352e-08	-0.944131	-0.781169
9128554	chr16:9128554:A:G	4.39285e-08	-0.905207	-0.522921
9128707	chr16:9128707:T:C	3.35721e-08	-0.990871	-0.706123
9128750	chr16:9128750:T:C	1.48515e-08	-1.3772	-1.13539
9128814	chr16:9128814:C:T	1.399e-08	-1.3763	-1.19605
9128921	chr16:9128921:G:T	1.88315e-07	-0.793065	0.820493
9129041	chr16:9129041:A:C	4.49887e-08	-1.40428	-2.9698e-10
9129176	chr16:9129176:T:G	5.63313e-08	-1.49835e-10	-1.17944
9129182	chr16:9129182:C:A	1.5149e-07	0.886592	-1.07676
9129320	chr16:9129320:A:T	8.99469e-08	-1.49835e-10	-0.711471
9129456	chr16:9129456:T:C	6.80719e-08	-1.49835e-10	-0.990125
9129682	chr16:9129682:T:G	5.60402e-08	-1.49835e-10	-1.18462
9129926	chr16:9129926:A:G	1.23125e-08	-1.43887	-1.2612
9130016	chr16:9130016:A:G	1.13474e-08	-1.64742	-1.13428
9130325	chr16:9130325:C:A	6.91316e-08	-1.49835e-10	-0.974678
9130365	chr16:9130365:A:G	1.51968e-08	-1.21566	-1.27394
9130385	chr16:9130385:G:A	7.4184e-08	-1.49835e-10	-0.904142
9130419	chr16:9130419:A:C	5.10946e-08	-1.49835e-10	-1.27701
9130462	chr16:9130462:G:A	1.06216e-08	-1.5799	-1.2679
9130499	chr16:9130499:G:A	7.81892e-08	-1.49835e-10	-0.851559
9130516	chr16:9130516:C:G	6.9442e-08	-1.49835e-10	-0.970198
9130710	chr16:9130710:G:C	1.38289e-08	-1.40637	-1.17755
9130741	chr16:9130741:G:A	6.87924e-08	-1.49835e-10	-0.979597
9131032	chr16:9131032:A:T	3.52826e-07	-1.49835e-10	0.655284
9131257	chr16:9131257:T:A	1.18732e-08	-1.46195	-1.27446
9131376	chr16:9131376:A:G	1.96164e-07	-0.549039	0.6173
9131454	chr16:9131454:T:C	6.61125e-08	-1.49835e-10	-1.01933
9131531	chr16:9131531:G:T	3.40513e-08	-1.68282	-2.9698e-10
9131637	chr16:9131637:A:G	1.60161e-08	-1.70667	-0.730424
9131696	chr16:9131696:G:T	7.14003e-08	-1.49835e-10	-0.942388
9131876	chr16:9131876:A:G	1.52631e-08	-1.57583	-0.909425
9132095	chr16:9132095:G:A	1.97122e-08	-1.62464	-0.604808
9132268	chr16:9132268:G:A	5.63689e-08	-1.49835e-10	-1.17877
9132500	chr16:9132500:T:G	5.33598e-08	-1.49835e-10	-1.23363
9132528	chr16:9132528:C:T	1.26948e-08	-1.46394	-1.20555
9132726	chr16:9132726:T:C	5.5159e-08	-1.49835e-10	-1.20047
9132785	chr16:9132785:C:T	1.32984e-07	-1.49835e-10	-0.320465
9132795	chr16:9132795:G:A	5.76939e-08	-1.49835e-10	-1.15554
9133379	chr16:9133379:G:A	5.56119e-08	-1.49835e-10	-1.19229
9133405	chr16:9133405:GA:G	1.07145e-07	-1.49835e-10	-0.536503
9133535	chr16:9133535:G:A	1.61466e-08	-1.64101	-0.787975
9133745	chr16:9133745:G:A	5.78266e-08	-1.49835e-10	-1.15324
9133754	chr16:9133754:A:G	1.16625e-08	-1.50275	-1.25156
9133829	chr16:9133829:A:G	1.63514e-08	-1.3452	-1.07118
9134224	chr16:9134224:T:G	7.32015e-08	-1.49835e-10	-0.917474
9134328	chr16:9134328:C:T	1.61433e-07	-1.49835e-10	-0.126598
9134517	chr16:9134517:C:G	3.62289e-08	-1.62083	-2.9698e-10
9134771	chr16:9134771:C:T	1.33247e-07	-1.49835e-10	-0.318485
9134885	chr16:9134885:C:T	1.37707e-08	-1.3133	-1.27485
9135063	chr16:9135063:T:C	2.7898e-07	-0.625522	1.04597
9135088	chr16:9135088:G:A	1.63323e-08	-1.6938	-0.723749
9135585	chr16:9135585:T:C	5.73477e-08	-1.49835e-10	-1.16156
9135618	chr16:9135618:T:C	5.595e-08	-1.49835e-10	-1.18623
9135634	chr16:9135634:C:T	1.83199e-07	-0.879578	0.879463
9135920	chr16:9135920:G:A	5.83823e-08	-1.49835e-10	-1.14368
9136072	chr16:9136072:C:T	3.8056e-08	-1.57163	-2.9698e-10
9136105	chr16:9136105:G:A	1.40201e-07	-0.704437	0.436826
9136411	chr16:9136411:C:T	5.22323e-08	-1.49835e-10	-1.25499
9136450	chr16:9136450:T:G	1.0059e-08	-1.70667	-1.19556
9136544	chr16:9136544:A:G	5.29118e-08	-1.49835e-10	-1.24206
9136681	chr16:9136681:A:G	1.03116e-08	-1.66822	-1.20921
9136715	chr16:9136715:T:G	3.41228e-08	-1.55264	-0.128082
9136857	chr16:9136857:A:C	9.70285e-09	-1.66564	-1.27263
9136959	chr16:9136959:G:A	9.48274e-09	-1.68509	-1.27612
9137027	chr16:9137027:T:C	5.41183e-08	-1.49835e-10	-1.21952
9137051	chr16:9137051:G:T	7.47697e-08	-1.4559	0.559618
9137083	chr16:9137083:C:T	1.6801e-08	-1.18798	-1.20126
9137292	chr16:9137292:A:C	1.53579e-08	-1.35784	-1.12122
9137308	chr16:9137308:G:A	5.17059e-08	-1.49835e-10	-1.26512
9137373	chr16:9137373:C:T	6.25068e-08	-1.49835e-10	-1.07541
9137396	chr16:9137396:C:T	2.04738e-08	-1.56943	-0.622114
9137574	chr16:9137574:G:A	5.43261e-08	-1.49835e-10	-1.21569
9137713	chr16:9137713:C:G	5.22809e-08	-1.49835e-10	-1.25406
9137772	chr16:9137772:C:T	1.5952e-08	-1.22286	-1.21824
9137904	chr16:9137904:G:C	1.24761e-07	-1.49835e-10	-0.38429
9138249	chr16:9138249:C:T	6.65759e-08	-1.49835e-10	-1.01235
9138417	chr16:9138417:T:A	1.95801e-08	-1.69866	-0.537518
9139031	chr16:9139031:C:A	6.62637e-08	-1.49835e-10	-1.01705
9139076	chr16:9139076:C:CTCTG	9.00686e-08	-1.49835e-10	-0.710118
9139126	chr16:9139126:G:T	6.61491e-08	-1.49835e-10	-1.01878
9139434	chr16:9139434:C:A	1.23847e-08	-1.48981	-1.20442
9139667	chr16:9139667:A:G	1.25443e-08	-1.40623	-1.2752
9139681	chr16:9139681:C:T	1.21613e-08	-1.43554	-1.27689
9139747	chr16:9139747:C:T	2.81754e-08	-0.713015	-1.15923
9139750	chr16:9139750:A:G	6.95474e-08	-1.49835e-10	-0.968682
9139788	chr16:9139788:C:T	6.97452e-08	-1.49835e-10	-0.965842
9140025	chr16:9140025:T:G	5.2002e-08	-1.49835e-10	-1.25941
9140225	chr16:9140225:G:C	6.24689e-08	-1.49835e-10	-1.07602
9140320	chr16:9140320:T:G	7.0069e-08	-1.49835e-10	-0.961209
9140493	chr16:9140493:C:T	1.01123e-08	-1.61997	-1.27698
9140722	chr16:9140722:CACAA:C	1.47138e-08	-1.27211	-1.24979
9140947	chr16:9140947:T:C	6.70624e-08	-1.49835e-10	-1.00507
9141045	chr16:9141045:A:T	1.74757e-08	-1.26037	-1.08951
9141051	chr16:9141051:C:G	5.72211e-08	-1.49835e-10	-1.16377
9141119	chr16:9141119:G:A	5.12928e-08	-1.49835e-10	-1.27314
9141207	chr16:9141207:A:G	1.3584e-08	-1.70675	-0.895048
9141211	chr16:9141211:G:A	6.89296e-08	-1.49835e-10	-0.977605
9141228	chr16:9141228:G:C	6.87333e-08	-1.49835e-10	-0.980457
9141426	chr16:9141426:C:T	7.41565e-08	-1.49835e-10	-0.904512
9141457	chr16:9141457:G:A	6.86936e-08	-1.49835e-10	-0.981034
9141589	chr16:9141589:T:C	7.37982e-08	-1.49835e-10	-0.909356
9141601	chr16:9141601:T:G	7.45287e-08	-1.49835e-10	-0.899506
9141611	chr16:9141611:C:G	3.34066e-08	-1.70194	-2.9698e-10
9141623	chr16:9141623:A:C	7.38455e-08	-1.49835e-10	-0.908716
9141713	chr16:9141713:T:C	7.09417e-08	-1.49835e-10	-0.948831
9141811	chr16:9141811:C:T	9.65041e-09	-1.66696	-1.27673
9141879	chr16:9141879:C:T	7.49371e-08	-1.49835e-10	-0.89404
9142133	chr16:9142133:T:C	6.97728e-08	-1.49835e-10	-0.965446
9142242	chr16:9142242:G:A	6.82653e-08	-1.49835e-10	-0.987288
9142393	chr16:9142393:T:C	7.06954e-08	-1.49835e-10	-0.952309
9142438	chr16:9142438:T:C	6.89965e-08	-1.49835e-10	-0.976634
9142644	chr16:9142644:A:G	7.25011e-08	-1.49835e-10	-0.927089
9142738	chr16:9142738:T:C	1.97512e-08	-1.12432	-1.10315
9142808	chr16:9142808:A:G	7.21447e-08	-1.49835e-10	-0.932016
9142865	chr16:9142865:G:A	7.9465e-08	-1.49835e-10	-0.835373
9142869	chr16:9142869:A:T	6.51924e-08	-1.49835e-10	-1.03335
9142942	chr16:9142942:A:G	7.17021e-08	-1.49835e-10	-0.93817
9143001	chr16:9143001:C:A	7.17897e-08	-1.49835e-10	-0.936949
9143022	chr16:9143022:T:C	7.21592e-08	-1.49835e-10	-0.931815
9143591	chr16:9143591:A:T	7.65388e-08	-1.49835e-10	-0.872892
9144373	chr16:9144373:C:T	6.96583e-08	-0.967088	-2.9698e-10
9144525	chr16:9144525:G:A	1.04924e-08	-1.66079	-1.19925
9144642	chr16:9144642:T:C	8.22241e-08	-1.49835e-10	-0.801242
9144757	chr16:9144757:A:AC	8.1409e-08	-1.49835e-10	-0.811205
9145275	chr16:9145275:T:C	2.14565e-08	-1.20086	-0.9438
9145545	chr16:9145545:T:G	8.17806e-08	-1.49835e-10	-0.80665
9145824	chr16:9145824:A:C	7.35717e-08	-1.49835e-10	-0.912429
9146129	chr16:9146129:C:T	1.84713e-08	-1.08341	-1.21106
9146491	chr16:9146491:C:T	7.98793e-08	-1.49835e-10	-0.830173
9146510	chr16:9146510:G:A	9.77604e-08	-1.49835e-10	-0.628171
9146736	chr16:9146736:G:T	8.3443e-08	-1.49835e-10	-0.786527
9146769	chr16:9146769:G:A	5.36018e-08	-1.49835e-10	-1.22911
9147817	chr16:9147817:A:G	7.8876e-08	-1.49835e-10	-0.842813
9148190	chr16:9148190:G:A	7.32474e-08	-0.916847	-2.9698e-10
9149076	chr16:9149076:C:T	2.10338e-08	-1.09058	-1.07397
9149526	chr16:9149526:C:T	6.32868e-08	-1.49835e-10	-1.06301
9149565	chr16:9149565:T:C	7.70863e-08	-1.49835e-10	-0.865765
9149649	chr16:9149649:T:G	1.33031e-07	-1.49835e-10	-0.320107
9149778	chr16:9149778:C:T	4.55579e-08	-1.39171	-2.9698e-10
9149882	chr16:9149882:C:G	6.07721e-08	-1.49835e-10	-1.10356
9150271	chr16:9150271:A:C	5.10972e-08	-1.49835e-10	-1.27696
9150907	chr16:9150907:T:C	1.11341e-07	-1.49835e-10	-0.498093
9151178	chr16:9151178:T:C	5.51308e-08	-1.49835e-10	-1.20098
9151935	chr16:9151935:C:T	5.65528e-08	-1.49835e-10	-1.17551
9151939	chr16:9151939:G:A	5.64515e-08	-1.49835e-10	-1.17731
9151942	chr16:9151942:T:C	6.57681e-08	-1.49835e-10	-1.02456
9151947	chr16:9151947:C:T	2.18006e-08	-1.669	-0.459753
9152033	chr16:9152033:T:A	5.88533e-08	-1.49835e-10	-1.13564
9152149	chr16:9152149:C:T	5.74989e-08	-1.49835e-10	-1.15892
9152198	chr16:9152198:T:C	6.53457e-08	-1.56308	0.532078
9152200	chr16:9152200:A:G	5.10992e-08	-1.49835e-10	-1.27692
9152320	chr16:9152320:C:G	7.75572e-08	-1.49835e-10	-0.859674
9152590	chr16:9152590:C:T	1.24128e-08	-1.70923	-0.982731
9152688	chr16:9152688:C:T	3.5999e-08	-1.6272	-2.9698e-10
9152804	chr16:9152804:A:T	7.91035e-08	-1.49835e-10	-0.839933
9152811	chr16:9152811:T:C	5.71095e-08	-1.49835e-10	-1.16572
9152843	chr16:9152843:A:T	4.98639e-08	-1.69946	0.398069
9152849	chr16:9152849:C:T	5.00978e-08	-1.70423	0.407517
9152975	chr16:9152975:G:T	6.2379e-08	-1.49835e-10	-1.07746
9154086	chr16:9154086:T:C	3.77e-08	-1.68844	0.10741
9154121	chr16:9154121:T:C	4.0696e-08	-1.69197	0.187408
9154462	chr16:9154462:A:AC	1.89539e-08	-1.63889	-0.629788
9154579	chr16:9154579:C:T	3.07555e-08	-1.66512	-0.119499
9154767	chr16:9154767:T:C	1.67273e-07	-1.49835e-10	-0.0910649
9154914	chr16:9154914:G:A	8.15157e-08	-1.49835e-10	-0.809895
9154971	chr16:9154971:C:T	1.07305e-07	-1.49835e-10	-0.535019
9155089	chr16:9155089:G:A	1.63712e-08	-1.67821	-0.736961
9155130	chr16:9155130:C:T	5.73029e-08	-1.49835e-10	-1.16234
9155288	chr16:9155288:C:T	7.30399e-08	-1.49835e-10	-0.919684
9155394	chr16:9155394:A:C	1.19306e-08	-1.56513	-1.16646
9155431	chr16:9155431:G:A	5.44177e-08	-1.49835e-10	-1.214
9155562	chr16:9155562:G:A	5.60071e-08	-1.49835e-10	-1.18521
9155737	chr16:9155737:G:A	1.69644e-08	-1.70235	-0.677227
9155919	chr16:9155919:C:T	7.33958e-08	-1.49835e-10	-0.914823
9155991	chr16:9155991:T:C	5.293e-08	-1.49835e-10	-1.24172
9156034	chr16:9156034:C:A	3.51493e-08	-1.65108	-2.9698e-10
9156084	chr16:9156084:C:T	7.78762e-08	-1.49835e-10	-0.85557
9156159	chr16:9156159:T:G	3.43953e-08	-1.55008	-0.122691
9156403	chr16:9156403:T:G	3.82335e-08	-1.56698	-2.9698e-10
9156954	chr16:9156954:T:TC	5.30818e-08	-1.49835e-10	-1.23886
9156993	chr16:9156993:G:A	5.52074e-08	-1.49835e-10	-1.19959
9157148	chr16:9157148:G:T	1.17723e-08	-1.59774	-1.1472
9157195	chr16:9157195:A:G	1.49744e-08	-1.67016	-0.834188
9157460	chr16:9157460:C:T	7.56354e-08	-1.49835e-10	-0.884766
9158107	chr16:9158107:C:G	1.44645e-08	-1.62098	-0.91801
9159124	chr16:9159124:G:A	1.81922e-08	-1.57676	-0.732934
9159244	chr16:9159244:C:T	4.38906e-08	-1.13888	-0.290107
9159396	chr16:9159396:T:C	1.21661e-08	-1.65353	-1.05851
9159882	chr16:9159882:C:T	1.17232e-08	-1.51573	-1.23339
9160088	chr16:9160088:T:C	4.66962e-08	-1.36703	-2.9698e-10
9160304	chr16:9160304:G:A	1.48125e-08	-1.32158	-1.19364
9160602	chr16:9160602:A:G	3.86255e-08	-1.55678	-2.9698e-10
9160738	chr16:9160738:C:T	1.4214e-07	-1.49835e-10	-0.253874
9160773	chr16:9160773:T:C	1.99212e-07	0.0836783	-2.9698e-10
9160795	chr16:9160795:A:G	1.78394e-08	-1.06544	-1.26384
9161151	chr16:9161151:C:T	1.1713e-07	-1.49835e-10	-0.447404
9161249	chr16:9161249:A:G	1.94011e-08	-0.96982	-1.27554
9161613	chr16:9161613:C:A	1.22881e-08	-1.69917	-1.00289
9161912	chr16:9161912:A:T	5.53787e-08	-1.49835e-10	-1.1965
9162005	chr16:9162005:C:G	5.34418e-08	-1.49835e-10	-1.2321
9162474	chr16:9162474:A:G	1.22578e-08	-1.51258	-1.19195
9162657	chr16:9162657:A:G	1.76427e-08	-1.08302	-1.25735
9163022	chr16:9163022:G:C	5.19475e-08	-1.49835e-10	-1.26046
9163127	chr16:9163127:C:CA	5.1638e-08	-1.49835e-10	-1.26643
9163586	chr16:9163586:C:T	5.14879e-08	-1.26934	-2.9698e-10
9164044	chr16:9164044:G:A	5.22266e-08	-1.49835e-10	-1.2551
9164076	chr16:9164076:T:C	2.61137e-08	-0.974284	-0.973947
9164519	chr16:9164519:A:G	5.30184e-08	-1.49835e-10	-1.24005
9164884	chr16:9164884:T:C	5.40838e-08	-1.49835e-10	-1.22015
9164970	chr16:9164970:C:T	2.05074e-08	-0.942529	-1.24738
9165223	chr16:9165223:T:C	5.96779e-08	-1.49835e-10	-1.12173
9165753	chr16:9165753:G:T	1.20367e-08	-1.48548	-1.23725
9166179	chr16:9166179:C:A	2.25221e-07	-1.49835e-10	0.20639
9166503	chr16:9166503:C:G	2.6462e-07	0.367606	-2.9698e-10
9166567	chr16:9166567:A:G	1.01011e-07	-1.49835e-10	-0.595457
9166712	chr16:9166712:T:A	5.55767e-08	-1.49835e-10	-1.19293
9166946	chr16:9166946:C:T	9.86573e-08	-1.49835e-10	-0.619037
9167047	chr16:9167047:C:G	2.90439e-07	-1.49835e-10	0.460704
9167602	chr16:9167602:G:A	2.32819e-08	-1.17278	-0.890235
9167757	chr16:9167757:C:T	3.51648e-08	-1.65064	-2.9698e-10
9167931	chr16:9167931:A:C	9.90715e-08	-1.49835e-10	-0.614848
9168363	chr16:9168363:T:C	8.29459e-08	-1.49835e-10	-0.792501
9168427	chr16:9168427:G:A	2.23306e-08	-1.70229	-0.402446
9168498	chr16:9168498:A:G	5.47203e-08	-1.49835e-10	-1.20846
9168748	chr16:9168748:C:T	5.67653e-08	-1.49835e-10	-1.17177
9168775	chr16:9168775:C:A	5.20659e-08	-1.49835e-10	-1.25818
9168907	chr16:9168907:C:T	5.57122e-08	-1.49835e-10	-1.19049
9169400	chr16:9169400:A:C	1.43271e-08	-1.27156	-1.27698
9169574	chr16:9169574:T:C	7.22876e-08	-1.49835e-10	-0.930038
9169880	chr16:9169880:C:T	1.31716e-08	-1.40531	-1.22732
9170040	chr16:9170040:C:G	1.12198e-08	-1.54589	-1.24712
9170388	chr16:9170388:G:A	1.25088e-07	-1.49835e-10	-0.381675
9170570	chr16:9170570:C:T	6.54171e-08	-1.49835e-10	-1.02991
9170680	chr16:9170680:G:A	5.41111e-08	-1.49835e-10	-1.21965
9171346	chr16:9171346:G:T	1.5625e-08	-1.41094	-1.05088
9171395	chr16:9171395:GTAGA:G	1.14079e-08	-1.54768	-1.22871
9172232	chr16:9172232:G:C	1.61314e-08	-1.23997	-1.18996
9172321	chr16:9172321:T:G	1.14639e-08	-1.5428	-1.22868
9172508	chr16:9172508:TA:T	1.10962e-08	-1.55991	-1.24418
9172574	chr16:9172574:T:TC	3.4221e-08	-1.67785	-2.9698e-10
9172638	chr16:9172638:T:C	4.53933e-07	-1.49835e-10	0.90726
9172756	chr16:9172756:G:A	6.78708e-08	-1.49835e-10	-0.993084
9172862	chr16:9172862:C:G	7.4802e-08	-1.49835e-10	-0.895846
9172958	chr16:9172958:C:T	6.19586e-08	-1.08422	-2.9698e-10
9173021	chr16:9173021:A:G	1.86898e-08	-1.42589	-0.856817
9173329	chr16:9173329:G:A	1.12684e-08	-1.52617	-1.26252
9173412	chr16:9173412:C:T	1.96362e-08	-1.3021	-0.931217
9173472	chr16:9173472:T:C	5.32457e-08	-1.49835e-10	-1.23577
9173798	chr16:9173798:T:C	2.22186e-08	-1.12736	-0.982395
9174550	chr16:9174550:C:T	1.12133e-08	-1.53801	-1.25558
9174710	chr16:9174710:AAG:A	6.76726e-08	-1.49835e-10	-0.996009
9174739	chr16:9174739:T:C	1.16214e-08	-1.514	-1.24384
9175441	chr16:9175441:AAAAG:A	5.39188e-08	-1.49835e-10	-1.22321
9175872	chr16:9175872:G:C	1.14751e-08	-1.51667	-1.25384
9176051	chr16:9176051:G:T	3.69852e-08	-1.60017	-2.9698e-10
9176121	chr16:9176121:T:C	8.2037e-08	-1.49835e-10	-0.803519
9176147	chr16:9176147:G:A	8.51903e-08	-1.49835e-10	-0.765802
9176154	chr16:9176154:G:A	2.37498e-08	-1.27687	-0.766247
9176244	chr16:9176244:T:A	8.19285e-08	-1.49835e-10	-0.804844
9176357	chr16:9176357:G:A	6.4612e-08	-1.49835e-10	-1.04229
9176393	chr16:9176393:TTTTTTTC:T	1.45881e-08	-1.52519	-1.00529
9176520	chr16:9176520:T:C	1.07553e-07	-1.49835e-10	-0.532702
9176883	chr16:9176883:T:C	9.36269e-08	-1.49835e-10	-0.671373
9177223	chr16:9177223:G:A	1.21711e-08	-1.56242	-1.14921
9177629	chr16:9177629:C:A	6.00105e-08	-1.49835e-10	-1.11617
9177736	chr16:9177736:C:T	1.20846e-08	-1.66625	-1.0525
9178115	chr16:9178115:G:T	1.09531e-08	-1.55687	-1.26019
9178158	chr16:9178158:T:C	1.51413e-08	-1.2778	-1.21546
9178232	chr16:9178232:C:G	7.56417e-08	-1.49835e-10	-0.884682
9178596	chr16:9178596:G:A	5.48443e-08	-1.49835e-10	-1.20619
9178683	chr16:9178683:C:T	5.67898e-08	-0.340712	-0.830621
9178684	chr16:9178684:G:A	6.36033e-08	-1.49835e-10	-1.05802
9178689	chr16:9178689:C:T	5.10947e-08	-1.49835e-10	-1.27701
9179002	chr16:9179002:T:G	5.15816e-08	-1.49835e-10	-1.26753
9179075	chr16:9179075:T:C	2.31527e-08	-1.60044	-0.468141
9179228	chr16:9179228:C:T	1.65419e-08	-1.28447	-1.12032
9179385	chr16:9179385:T:C	5.17177e-08	-1.49835e-10	-1.26489
9179803	chr16:9179803:C:G	1.04013e-08	-1.66744	-1.20132
9180305	chr16:9180305:C:T	7.04481e-08	-1.49835e-10	-0.955813
9180406	chr16:9180406:C:T	1.07608e-08	-1.63349	-1.20129
9180441	chr16:9180441:A:C	5.33185e-08	-1.49835e-10	-1.23441
9180560	chr16:9180560:C:G	1.13543e-08	-1.61972	-1.16137
9180866	chr16:9180866:C:A	8.08933e-08	-1.49835e-10	-0.817559
9181827	chr16:9181827:A:C	1.42543e-07	-1.49835e-10	-0.251048
9182179	chr16:9182179:T:C	5.58736e-08	-1.49835e-10	-1.1876
9182219	chr16:9182219:T:C	6.51193e-08	-1.49835e-10	-1.03447
9182659	chr16:9182659:G:A	3.31617e-08	-1.7093	-2.9698e-10
9182954	chr16:9182954:G:A	7.53961e-08	-0.887934	-2.9698e-10
9183141	chr16:9183141:G:A	9.90708e-09	-1.67743	-1.24001
9183540	chr16:9183540:T:A	6.11752e-08	-1.49835e-10	-1.09695
9183614	chr16:9183614:C:T	3.37394e-08	-1.69202	-2.9698e-10
9183632	chr16:9183632:T:C	5.5144e-08	-1.49835e-10	-1.20074
9183652	chr16:9183652:C:T	9.87051e-09	-1.68916	-1.23198
9183713	chr16:9183713:A:G	5.77518e-08	-1.49835e-10	-1.15454
9183959	chr16:9183959:T:C	5.51355e-08	-1.49835e-10	-1.2009
9184059	chr16:9184059:T:C	5.37187e-08	-1.49835e-10	-1.22693
9184066	chr16:9184066:ATTTACAATCCC:A	6.12163e-08	-1.09628	-2.9698e-10
9184186	chr16:9184186:C:T	5.2612e-08	-1.49835e-10	-1.24775
9184224	chr16:9184224:G:C	5.19109e-08	-1.49835e-10	-1.26116
9184257	chr16:9184257:G:A	5.18994e-08	-1.49835e-10	-1.26138
9184446	chr16:9184446:T:G	1.98808e-08	-1.70582	-0.515115
9184513	chr16:9184513:C:T	1.03403e-07	-1.49835e-10	-0.572061
9184583	chr16:9184583:C:T	8.22497e-08	-0.80093	-2.9698e-10
9184779	chr16:9184779:A:G	8.43819e-08	-1.49835e-10	-0.775337
9184892	chr16:9184892:C:T	8.68995e-08	-1.49835e-10	-0.745938
9184910	chr16:9184910:T:C	8.62434e-08	-1.49835e-10	-0.753516
9184911	chr16:9184911:G:A	9.0481e-08	-1.49835e-10	-0.70555
9184916	chr16:9184916:G:A	8.27501e-08	-1.49835e-10	-0.794865
9185061	chr16:9185061:G:A	7.775e-08	-1.49835e-10	-0.857192
9185091	chr16:9185091:T:C	7.6295e-08	-1.49835e-10	-0.876082
9185269	chr16:9185269:G:A	5.46432e-08	-1.49835e-10	-1.20987
9185296	chr16:9185296:A:G	6.00077e-08	-1.49835e-10	-1.11622
9185495	chr16:9185495:C:T	9.58391e-09	-1.67413	-1.27647
9185751	chr16:9185751:T:C	1.22537e-08	-1.47976	-1.2251
9185813	chr16:9185813:G:A	1.22049e-08	-1.48501	-1.22384
9186569	chr16:9186569:G:T	1.30973e-08	-1.5017	-1.13658
9186576	chr16:9186576:T:G	1.39141e-08	-1.48441	-1.09338
9186812	chr16:9186812:C:T	1.29675e-08	-1.51187	-1.13637
9186824	chr16:9186824:C:G	1.36608e-07	-1.49835e-10	-0.293571
9187002	chr16:9187002:A:G	5.15384e-08	-1.49835e-10	-1.26836
9187034	chr16:9187034:C:T	6.02573e-08	-1.49835e-10	-1.11207
9187130	chr16:9187130:A:T	7.4278e-08	-0.902876	-2.9698e-10
9187338	chr16:9187338:T:C	4.54538e-08	-1.39399	-2.9698e-10
9187675	chr16:9187675:C:T	4.64136e-08	-1.3731	-2.9698e-10
9187768	chr16:9187768:A:G	1.16069e-08	-1.52627	-1.23282
9188081	chr16:9188081:C:G	1.51223e-08	-1.70973	-0.784795
9188123	chr16:9188123:T:A	6.85404e-08	-1.49835e-10	-0.983267
9188198	chr16:9188198:T:A	1.13216e-08	-1.68365	-1.10033
9188249	chr16:9188249:A:G	1.17093e-08	-1.51768	-1.23262
9188267	chr16:9188267:A:G	1.19317e-08	-1.4971	-1.23439
9188376	chr16:9188376:G:C	1.14678e-08	-1.58412	-1.18703
9188603	chr16:9188603:G:A	1.15932e-08	-1.52189	-1.23838
9188654	chr16:9188654:G:A	1.18612e-08	-1.49721	-1.2402
9188742	chr16:9188742:A:C	1.00921e-07	-1.49835e-10	-0.596353
9188761	chr16:9188761:G:A	7.1972e-08	-1.49835e-10	-0.934412
9188904	chr16:9188904:C:T	9.64716e-09	-1.66846	-1.27557
9189046	chr16:9189046:C:T	1.27669e-08	-1.67781	-0.986023
9189285	chr16:9189285:C:T	4.59851e-08	-1.38237	-2.9698e-10
9189527	chr16:9189527:A:C	2.08263e-08	-1.70989	-0.464585
9189730	chr16:9189730:A:G	1.36684e-08	-1.69132	-0.904279
9189889	chr16:9189889:A:G	1.26454e-08	-1.69118	-0.982213
9190007	chr16:9190007:C:T	1.96472e-08	-1.21785	-1.0149
9190399	chr16:9190399:T:C	1.12761e-08	-1.70951	-1.07849
9190697	chr16:9190697:A:T	1.02399e-08	-1.70036	-1.18404
9190703	chr16:9190703:A:G	1.57934e-07	-1.49835e-10	-0.14851
9190818	chr16:9190818:G:A	1.29729e-07	-1.49835e-10	-0.345244
9190889	chr16:9190889:C:G	5.11373e-08	-1.49835e-10	-1.27618
9190914	chr16:9190914:A:G	1.68783e-08	-1.26626	-1.1184
9190947	chr16:9190947:G:T	1.03868e-08	-1.70228	-1.16788
9191383	chr16:9191383:GTGA:G	1.02382e-08	-1.69981	-1.18475
9191428	chr16:9191428:T:C	1.18827e-08	-1.69579	-1.03982
9191517	chr16:9191517:TATG:T	1.06326e-08	-1.69121	-1.15555
9191697	chr16:9191697:T:C	5.49844e-08	-1.49835e-10	-1.20364
9191704	chr16:9191704:GTGA:G	5.1411e-08	-1.49835e-10	-1.27084
9191896	chr16:9191896:A:G	1.04355e-08	-1.69387	-1.1716
9191924	chr16:9191924:TG:T	1.04614e-08	-1.68852	-1.17447
9192061	chr16:9192061:C:T	1.10908e-08	-1.69969	-1.10488
9192368	chr16:9192368:G:T	1.26017e-08	-1.54628	-1.13057
9192652	chr16:9192652:G:A	3.34796e-08	-1.69975	-2.9698e-10
9192701	chr16:9192701:T:C	1.174e-08	-1.52519	-1.2225
9192739	chr16:9192739:C:G	1.07626e-07	-1.49835e-10	-0.532028
9192816	chr16:9192816:A:G	1.09111e-07	-1.49835e-10	-0.518329
9192910	chr16:9192910:T:C	1.30559e-07	-1.49835e-10	-0.338864
9192957	chr16:9192957:T:C	6.28029e-08	-1.49835e-10	-1.07069
9193003	chr16:9193003:G:A	2.42362e-08	-1.21889	-0.803948
9193064	chr16:9193064:G:A	7.84553e-08	-1.49835e-10	-0.848161
9193621	chr16:9193621:C:T	2.04571e-08	-0.95707	-1.23529
9193693	chr16:9193693:C:T	1.02653e-07	-0.579334	-2.9698e-10
9193766	chr16:9193766:T:C	1.5524e-08	-1.34724	-1.12107
9193818	chr16:9193818:C:T	6.87395e-08	-1.49835e-10	-0.980367
9194014	chr16:9194014:G:C	1.92057e-07	-1.49835e-10	0.0471033
9194151	chr16:9194151:T:C	3.34086e-08	-1.70188	-2.9698e-10
9194239	chr16:9194239:T:C	2.00126e-07	-1.49835e-10	0.0882556
9194283	chr16:9194283:A:G	5.49759e-08	-1.49835e-10	-1.20379
9194338	chr16:9194338:C:G	3.33917e-08	-1.70238	-2.9698e-10
9194596	chr16:9194596:C:T	5.4501e-07	-0.00652739	1.09664
9194671	chr16:9194671:T:C	1.31092e-08	-1.70407	-0.933309
9194698	chr16:9194698:TAAG:T	1.80626e-08	-1.45063	-0.86621
9194712	chr16:9194712:C:T	2.17302e-07	-1.49835e-10	0.170597
9194835	chr16:9194835:T:C	8.5825e-08	-1.49835e-10	-0.75838
9195087	chr16:9195087:T:C	2.12335e-07	-1.49835e-10	0.147476
9195166	chr16:9195166:A:G	1.54718e-07	-1.49835e-10	-0.169085
9195381	chr16:9195381:C:T	9.33571e-09	-1.7027	-1.27414
9195458	chr16:9195458:T:C	3.35654e-08	-0.707969	-0.989225
9195592	chr16:9195592:C:T	5.36622e-08	-1.22798	-2.9698e-10
9195706	chr16:9195706:A:G	2.2413e-07	-1.49835e-10	0.201538
9196151	chr16:9196151:G:C	1.66423e-07	-1.49835e-10	-0.0961596
9196440	chr16:9196440:C:G	1.58396e-07	-1.49835e-10	-0.14559
9196892	chr16:9196892:T:G	1.04355e-08	-1.65158	-1.2139
9197379	chr16:9197379:A:T	3.61728e-08	-1.70746	0.0850834
9197536	chr16:9197536:A:T	9.27398e-08	-1.49835e-10	-0.680893
9197693	chr16:9197693:T:C	5.23928e-08	-1.49835e-10	-1.25192
9197928	chr16:9197928:C:T	6.06852e-08	-1.49835e-10	-1.10499
9198065	chr16:9198065:T:A	1.06784e-08	-1.63259	-1.20987
9198236	chr16:9198236:G:A	2.09153e-08	-1.68442	-0.48579
9198493	chr16:9198493:C:G	1.17888e-08	-1.65917	-1.08437
9198726	chr16:9198726:C:T	5.54645e-08	-1.49835e-10	-1.19495
9198779	chr16:9198779:C:T	5.65808e-08	-1.49835e-10	-1.17502
9198853	chr16:9198853:G:A	5.75547e-08	-1.49835e-10	-1.15795
9198998	chr16:9198998:A:C	5.46742e-08	-1.49835e-10	-1.2093
9199311	chr16:9199311:T:C	1.21825e-08	-1.52585	-1.18483
9199549	chr16:9199549:C:G	6.00008e-08	-1.49835e-10	-1.11633
9199598	chr16:9199598:A:G	6.12619e-08	-1.49835e-10	-1.09553
9199646	chr16:9199646:C:G	8.90269e-07	-1.49835e-10	1.58083
9199870	chr16:9199870:A:G	8.65573e-07	-1.49835e-10	1.5527
9200124	chr16:9200124:A:G	3.0539e-08	-0.564023	-1.22766
9200633	chr16:9200633:A:G	2.39888e-08	-1.60954	-0.423557
9201457	chr16:9201457:A:G	3.68243e-08	-1.60453	-2.9698e-10
9201610	chr16:9201610:G:A	3.43576e-08	-1.67387	-2.9698e-10
9201727	chr16:9201727:C:A	5.13485e-08	-1.49835e-10	-1.27205
9201791	chr16:9201791:A:C	3.7328e-08	-1.58566	-0.00529057
9202306	chr16:9202306:G:A	1.35376e-07	-1.49835e-10	-0.302634
9202554	chr16:9202554:G:A	3.77269e-08	-1.58032	-2.9698e-10
9202600	chr16:9202600:C:T	3.70968e-08	-1.59716	-2.9698e-10
9202803	chr16:9202803:C:T	5.11337e-08	-1.49835e-10	-1.27625
9202874	chr16:9202874:T:A	5.11113e-08	-1.49835e-10	-1.27668
9202999	chr16:9202999:C:T	1.27784e-08	-1.51526	-1.14767
9203040	chr16:9203040:G:T	5.10946e-08	-1.49835e-10	-1.27701
9203140	chr16:9203140:G:A	3.67035e-08	-1.60782	-2.9698e-10
9203146	chr16:9203146:G:A	3.41974e-08	-1.67854	-2.9698e-10
9203318	chr16:9203318:AACT:A	9.86586e-09	-1.67216	-1.24945
9203405	chr16:9203405:A:T	1.52956e-07	-0.180538	-2.9698e-10
9203485	chr16:9203485:T:C	1.35219e-08	-1.70986	-0.896525
9203949	chr16:9203949:C:T	1.1703e-08	-1.70899	-1.04185
9203955	chr16:9203955:G:A	3.3844e-08	-1.68893	-2.9698e-10
9203961	chr16:9203961:G:T	6.19761e-08	-1.49835e-10	-1.08394
9204047	chr16:9204047:C:G	9.31592e-09	-1.70494	-1.27403
9204271	chr16:9204271:G:A	2.69367e-07	0.385383	-2.9698e-10
9204331	chr16:9204331:G:C	1.04306e-08	-1.59857	-1.26737
9204398	chr16:9204398:T:C	6.67471e-08	-1.49835e-10	-1.00978
9204572	chr16:9204572:C:G	1.65134e-08	-1.67059	-0.735924
9204835	chr16:9204835:C:T	8.96563e-08	-1.49835e-10	-0.714707
9205063	chr16:9205063:G:A	6.50418e-08	-1.49835e-10	-1.03566
9205645	chr16:9205645:A:G	5.12081e-08	-1.49835e-10	-1.27479
9205723	chr16:9205723:A:G	9.62543e-09	-1.68018	-1.2661
9205863	chr16:9205863:G:C	5.38445e-08	-1.49835e-10	-1.22459
9206019	chr16:9206019:G:A	5.42968e-08	-1.49835e-10	-1.21623
9206182	chr16:9206182:GTGTGTGTGCGTT:G	9.7522e-08	-1.49835e-10	-0.630612
9206256	chr16:9206256:C:G	5.27032e-08	-1.49835e-10	-1.24601
9206374	chr16:9206374:C:G	1.7527e-08	-1.38503	-0.961918
9206451	chr16:9206451:C:G	1.57311e-08	-1.68419	-0.770863
9206594	chr16:9206594:G:A	6.47796e-08	-1.49835e-10	-1.0397
9206824	chr16:9206824:G:A	5.1232e-08	-1.49835e-10	-1.27433
9206890	chr16:9206890:C:T	5.11006e-08	-1.49835e-10	-1.27689
9207054	chr16:9207054:A:G	4.02267e-07	-1.49835e-10	0.786427
9207403	chr16:9207403:A:G	5.1382e-08	-1.49835e-10	-1.2714
9207476	chr16:9207476:A:T	1.95913e-08	-1.70952	-0.52609
9207584	chr16:9207584:C:G	7.32339e-08	-1.49835e-10	-0.917032
9208224	chr16:9208224:T:A	1.13932e-08	-1.69915	-1.07852
9208551	chr16:9208551:A:T	1.18534e-08	-1.68578	-1.0523
9208734	chr16:9208734:A:T	5.24295e-08	-1.49835e-10	-1.25122
9208841	chr16:9208841:G:A	7.05667e-08	-1.49835e-10	-0.954131
9209004	chr16:9209004:T:C	3.31615e-08	-1.7093	-2.9698e-10
9209267	chr16:9209267:T:C	5.21984e-08	-1.49835e-10	-1.25564
9209288	chr16:9209288:G:A	5.87915e-08	-1.49835e-10	-1.13669
9209911	chr16:9209911:C:T	6.39918e-08	-1.49835e-10	-1.05193
9210352	chr16:9210352:C:G	1.19776e-08	-1.60877	-1.11888
9210584	chr16:9210584:C:G	1.62712e-08	-1.56545	-0.855843
9210626	chr16:9210626:A:G	5.25677e-08	-1.49835e-10	-1.24859
9210671	chr16:9210671:C:G	5.12231e-08	-1.49835e-10	-1.2745
9210876	chr16:9210876:T:A	9.57566e-09	-1.68195	-1.26951
9211225	chr16:9211225:C:T	1.43488e-07	-1.49835e-10	-0.244439
9211304	chr16:9211304:C:G	1.85448e-08	-1.60303	-0.68747
9211380	chr16:9211380:C:T	3.93244e-08	-1.53885	-2.9698e-10
9211478	chr16:9211478:C:A	1.01951e-07	-1.49835e-10	-0.586195
9211681	chr16:9211681:G:A	5.31834e-08	-1.49835e-10	-1.23694
9211810	chr16:9211810:G:A	1.29491e-08	-1.7028	-0.946867
9211877	chr16:9211877:T:A	5.61071e-08	-1.49835e-10	-1.18343
9211880	chr16:9211880:G:A	1.36903e-07	-0.291421	-2.9698e-10
9211900	chr16:9211900:A:G	1.70188e-08	-1.65137	-0.724996
9212018	chr16:9212018:C:G	3.93581e-08	-1.53799	-2.9698e-10
9212058	chr16:9212058:C:G	5.453e-08	-1.49835e-10	-1.21194
9212279	chr16:9212279:C:A	1.23602e-08	-1.4823	-1.21391
9212645	chr16:9212645:G:A	7.7302e-08	-1.49835e-10	-0.862971
9212777	chr16:9212777:C:G	3.41212e-08	-1.68077	-2.9698e-10
9212810	chr16:9212810:G:A	9.74269e-09	-1.67488	-1.2593
9213181	chr16:9213181:G:T	5.57451e-08	-1.49835e-10	-1.1899
9213278	chr16:9213278:G:C	7.4257e-08	-1.49835e-10	-0.903158
9213403	chr16:9213403:G:C	5.1526e-08	-1.49835e-10	-1.2686
9213507	chr16:9213507:A:G	1.16943e-08	-1.55172	-1.19987
9213597	chr16:9213597:C:G	4.38139e-08	-1.43074	-2.9698e-10
9214205	chr16:9214205:G:A	7.01759e-08	-1.49835e-10	-0.959685
9214224	chr16:9214224:A:C	1.59091e-08	-1.25595	-1.18785
9214310	chr16:9214310:G:T	6.421e-08	-1.49835e-10	-1.04853
9214313	chr16:9214313:T:G	2.94072e-08	-0.552573	-1.27688
9214445	chr16:9214445:C:T	5.39538e-08	-1.49835e-10	-1.22256
9214485	chr16:9214485:C:G	6.64966e-08	-1.49835e-10	-1.01354
9214686	chr16:9214686:G:T	1.06601e-07	-1.49835e-10	-0.541598
9215049	chr16:9215049:A:T	6.76409e-08	-1.49835e-10	-0.996477
9215057	chr16:9215057:C:T	1.08993e-08	-1.59504	-1.22696
9215115	chr16:9215115:C:T	3.38135e-08	-1.68983	-2.9698e-10
9215424	chr16:9215424:A:G	1.08716e-06	-1.49835e-10	1.78063
9215665	chr16:9215665:C:T	7.00918e-08	-1.49835e-10	-0.960884
9215690	chr16:9215690:T:C	1.08133e-08	-1.55963	-1.27028
9215770	chr16:9215770:G:A	5.65854e-08	-1.49835e-10	-1.17494
9216105	chr16:9216105:A:G	9.74964e-09	-1.69172	-1.24174
9216132	chr16:9216132:G:A	9.59096e-09	-1.69489	-1.25498
9216263	chr16:9216263:G:A	7.86437e-08	-1.49835e-10	-0.845763
9216343	chr16:9216343:G:A	5.24695e-08	-1.49835e-10	-1.25046
9216499	chr16:9216499:G:C	8.71776e-08	-1.49835e-10	-0.742743
9217137	chr16:9217137:A:G	1.24878e-07	-1.49835e-10	-0.383353
9217156	chr16:9217156:G:C	1.55124e-08	-1.6934	-0.775654
9217196	chr16:9217196:A:G	3.92685e-07	-1.49835e-10	0.762319
9217291	chr16:9217291:G:A	2.39349e-08	-1.70121	-0.334145
9217555	chr16:9217555:C:T	1.00176e-08	-1.68729	-1.21907
9217594	chr16:9217594:T:G	9.70825e-08	-1.49835e-10	-0.635129
9217777	chr16:9217777:C:A	8.6425e-08	-1.49835e-10	-0.751413
9218156	chr16:9218156:G:A	3.51338e-08	-1.65153	-2.9698e-10
9218304	chr16:9218304:T:C	6.71508e-08	-1.49835e-10	-1.00375
9218414	chr16:9218414:C:T	5.11837e-08	-1.49835e-10	-1.27527
9218542	chr16:9218542:G:A	6.10685e-08	-1.49835e-10	-1.09869
9218558	chr16:9218558:A:G	1.2109e-08	-1.48375	-1.23299
9218583	chr16:9218583:A:G	1.27241e-07	-1.49835e-10	-0.364605
9218606	chr16:9218606:T:C	5.89011e-08	-1.49835e-10	-1.13483
9218638	chr16:9218638:G:A	5.10962e-08	-1.49835e-10	-1.27698
9218695	chr16:9218695:C:G	5.20488e-08	-1.49835e-10	-1.25851
9218925	chr16:9218925:G:A	1.08299e-08	-1.5651	-1.26328
9219072	chr16:9219072:T:A	5.84507e-08	-1.49835e-10	-1.14251
9219100	chr16:9219100:A:G	1.65204e-08	-1.14197	-1.26412
9219107	chr16:9219107:G:A	6.09431e-08	-1.49835e-10	-1.10075
9219200	chr16:9219200:A:T	3.09679e-07	-1.49835e-10	0.524847
9219343	chr16:9219343:T:G	5.81128e-08	-1.49835e-10	-1.1483
9219348	chr16:9219348:G:A	1.00782e-06	-1.49835e-10	1.70485
9219400	chr16:9219400:G:A	1.79801e-08	-1.08433	-1.23709
9219885	chr16:9219885:C:T	7.28142e-08	-0.922779	-2.9698e-10
9219930	chr16:9219930:G:A	5.72731e-08	-1.49835e-10	-1.16286
9219939	chr16:9219939:C:G	5.79895e-08	-1.49835e-10	-1.15043
9220094	chr16:9220094:C:T	5.92407e-08	-1.49835e-10	-1.12908
9220314	chr16:9220314:G:T	5.10966e-08	-1.49835e-10	-1.27697
9220454	chr16:9220454:G:A	1.37862e-08	-1.32433	-1.2627
9220647	chr16:9220647:A:G	1.02952e-08	-1.61757	-1.26144
9221032	chr16:9221032:G:A	6.61332e-08	-1.49835e-10	-1.01902
9221406	chr16:9221406:C:T	5.20073e-08	-1.49835e-10	-1.25931
9221432	chr16:9221432:C:G	1.64655e-07	-1.49835e-10	-0.106838
9221621	chr16:9221621:C:A	5.23997e-08	-1.49835e-10	-1.25179
9221669	chr16:9221669:G:T	3.40689e-08	-1.68231	-2.9698e-10
9221694	chr16:9221694:G:A	1.61718e-08	-1.68516	-0.742266
9221858	chr16:9221858:A:G	6.41292e-08	-1.49835e-10	-1.04979
9221866	chr16:9221866:C:T	6.97895e-08	-1.49835e-10	-0.965206
9221928	chr16:9221928:A:C	1.26362e-07	-1.49835e-10	-0.371543
9222034	chr16:9222034:T:C	3.50912e-08	-1.65274	-2.9698e-10
9222417	chr16:9222417:T:C	5.7336e-08	-1.49835e-10	-1.16176
9222475	chr16:9222475:A:T	5.11415e-08	-1.49835e-10	-1.27609
9222577	chr16:9222577:C:T	6.87512e-08	-1.49835e-10	-0.980196
9222767	chr16:9222767:T:C	5.43326e-08	-1.49835e-10	-1.21557
9222845	chr16:9222845:C:T	3.1765e-07	-1.49835e-10	0.550258
9222955	chr16:9222955:A:G	9.83545e-09	-1.64793	-1.27677
9223139	chr16:9223139:C:T	4.51e-08	-1.40181	-2.9698e-10
9223155	chr16:9223155:G:A	5.35093e-08	-1.49835e-10	-1.23083
9223196	chr16:9223196:A:G	4.84084e-08	-1.33102	-2.9698e-10
9223274	chr16:9223274:C:T	6.16071e-08	-1.49835e-10	-1.08991
9223298	chr16:9223298:G:A	1.31004e-07	-1.49835e-10	-0.335462
9223428	chr16:9223428:TG:T	3.19653e-07	-1.49835e-10	0.556545
9223700	chr16:9223700:C:G	3.1597e-07	-1.49835e-10	0.544956
9223735	chr16:9223735:C:T	5.11108e-08	-1.49835e-10	-1.27669
9224104	chr16:9224104:G:A	3.57119e-07	-1.49835e-10	0.667379
9224457	chr16:9224457:C:T	1.69646e-07	-1.49835e-10	-0.0769765
9224489	chr16:9224489:A:G	9.31632e-09	-1.70329	-1.27563
9224764	chr16:9224764:G:A	4.14018e-08	-1.68907	0.201707
9224781	chr16:9224781:A:T	8.23693e-08	-1.49835e-10	-0.799477
9224812	chr16:9224812:A:G	8.95084e-08	-1.49835e-10	-0.716358
9225398	chr16:9225398:T:C	5.18178e-08	-1.49835e-10	-1.26296
9225447	chr16:9225447:G:C	5.21639e-08	-1.49835e-10	-1.2563
9225644	chr16:9225644:A:C	5.11098e-08	-1.49835e-10	-1.27671
9225646	chr16:9225646:G:A	5.40562e-08	-1.22067	-2.9698e-10
9225773	chr16:9225773:G:C	2.18446e-08	-1.32926	-0.797482
9225849	chr16:9225849:C:A	3.32083e-08	-1.70789	-2.9698e-10
9225935	chr16:9225935:G:C	1.12904e-08	-1.69246	-1.09428
9226433	chr16:9226433:A:G	5.29882e-08	-1.24062	-2.9698e-10
9226610	chr16:9226610:G:T	6.55133e-08	-1.49835e-10	-1.02844
9226733	chr16:9226733:C:T	5.1832e-08	-1.49835e-10	-1.26268
9226876	chr16:9226876:A:G	5.1654e-08	-1.49835e-10	-1.26612
9227162	chr16:9227162:C:T	3.96896e-08	-1.5296	-2.9698e-10
9227176	chr16:9227176:C:T	5.32582e-08	-1.49835e-10	-1.23554
9227280	chr16:9227280:T:G	7.38823e-08	-1.27972	0.371508
9227382	chr16:9227382:A:G	7.75353e-08	-1.49835e-10	-0.859957
9227406	chr16:9227406:G:A	4.55121e-08	-1.06283	-0.329886
9227414	chr16:9227414:C:T	1.78386e-07	-1.49835e-10	-0.0267402
9227495	chr16:9227495:C:G	5.21309e-08	-1.49835e-10	-1.25693
9227559	chr16:9227559:A:T	5.21206e-08	-1.49835e-10	-1.25713
9227713	chr16:9227713:G:A	1.42562e-08	-1.67779	-0.875705
9227992	chr16:9227992:T:C	2.87437e-08	-1.61877	-0.233502
9228025	chr16:9228025:GGT:G	6.06437e-08	-1.70062	0.594946
9228110	chr16:9228110:G:A	5.12206e-08	-1.49835e-10	-1.27455
9228184	chr16:9228184:A:G	8.55939e-08	-1.49835e-10	-0.761076
9228359	chr16:9228359:A:G	6.47296e-08	-1.49835e-10	-1.04047
9228493	chr16:9228493:T:C	6.92489e-08	-1.49835e-10	-0.972983
9228506	chr16:9228506:G:A	9.4095e-09	-1.70716	-1.26181
9228561	chr16:9228561:C:T	1.76112e-08	-1.64108	-0.701071
9228662	chr16:9228662:T:C	1.03672e-08	-1.66308	-1.20896
9228756	chr16:9228756:G:A	6.12272e-08	-1.49835e-10	-1.0961
9229151	chr16:9229151:A:C	1.21817e-08	-1.45414	-1.25661
9229233	chr16:9229233:C:G	1.36118e-08	-1.68652	-0.913236
9229575	chr16:9229575:C:A	5.10972e-08	-1.49835e-10	-1.27696
9229586	chr16:9229586:A:C	1.36586e-07	-1.49835e-10	-0.293736
9229786	chr16:9229786:G:A	9.84741e-09	-1.7091	-1.21438
9229976	chr16:9229976:C:A	4.81669e-08	-1.65922	0.323206
9230095	chr16:9230095:A:T	9.59833e-09	-1.70905	-1.24005
9230485	chr16:9230485:A:G	5.11003e-08	-1.49835e-10	-1.2769
9230563	chr16:9230563:A:G	9.62456e-09	-1.70506	-1.24131
9230819	chr16:9230819:T:C	3.31518e-08	-1.65815	-0.0514479
9230833	chr16:9230833:ATATT:A	9.59431e-09	-1.70687	-1.24265
9230967	chr16:9230967:C:T	2.78757e-08	-1.19863	-0.684309
9230970	chr16:9230970:C:T	2.96132e-08	-1.13816	-0.684309
9231116	chr16:9231116:C:T	5.43457e-08	-1.49835e-10	-1.21532
9231318	chr16:9231318:G:A	4.53179e-08	-1.66999	0.273
9231442	chr16:9231442:G:A	1.52296e-08	-1.65633	-0.831124
9231452	chr16:9231452:G:A	5.40842e-08	-1.49835e-10	-1.22015
9231672	chr16:9231672:C:G	1.33908e-08	-1.62948	-0.986636
9231793	chr16:9231793:C:T	5.11802e-08	-1.49835e-10	-1.27534
9231966	chr16:9231966:C:A	5.86927e-08	-1.49835e-10	-1.13838
9231987	chr16:9231987:A:G	9.68098e-09	-1.70956	-1.23097
9232008	chr16:9232008:T:G	9.56577e-09	-1.70952	-1.24298
9232066	chr16:9232066:G:A	1.66968e-08	-1.54261	-0.852862
9232154	chr16:9232154:A:G	1.38277e-08	-1.53713	-1.04688
9232537	chr16:9232537:G:A	1.44056e-08	-1.47275	-1.07032
9232681	chr16:9232681:G:A	1.45131e-08	-1.48165	-1.05399
9232908	chr16:9232908:A:C	9.32895e-08	-1.49835e-10	-0.674983
9233249	chr16:9233249:A:G	4.59542e-08	-1.60598	0.222933
9233290	chr16:9233290:G:A	5.1148e-08	-1.49835e-10	-1.27597
9233307	chr16:9233307:A:G	1.05642e-08	-1.67492	-1.1783
9233434	chr16:9233434:C:T	5.16265e-08	-1.49835e-10	-1.26666
9233484	chr16:9233484:C:T	6.21151e-08	-1.0817	-2.9698e-10
9233564	chr16:9233564:G:A	1.42567e-07	-1.49835e-10	-0.250875
9233787	chr16:9233787:A:G	1.31517e-07	-1.49835e-10	-0.331552
9234406	chr16:9234406:C:G	9.627e-09	-1.70985	-1.23627
9234819	chr16:9234819:C:G	1.03097e-07	-1.49835e-10	-0.575019
9234917	chr16:9234917:G:A	1.26519e-08	-1.57193	-1.10096
9235022	chr16:9235022:T:C	1.27587e-08	-1.63128	-1.0332
9235184	chr16:9235184:C:T	9.89251e-09	-1.65596	-1.26295
9235710	chr16:9235710:A:G	1.05396e-08	-1.59508	-1.26047
9235827	chr16:9235827:G:A	1.34388e-08	-1.53995	-1.07259
9235981	chr16:9235981:A:G	1.39583e-07	-1.49835e-10	-0.272032
9235983	chr16:9235983:C:T	7.55111e-08	-1.49835e-10	-0.886411
9236000	chr16:9236000:C:G	9.63395e-09	-1.67073	-1.27467
9236264	chr16:9236264:G:A	9.80758e-09	-1.69442	-1.23312
9236394	chr16:9236394:C:T	9.77236e-09	-1.69572	-1.23541
9236443	chr16:9236443:TA:T	1.81474e-08	-1.62712	-0.685046
9236737	chr16:9236737:G:A	1.7413e-08	-1.63634	-0.717134
9236759	chr16:9236759:C:G	1.04751e-07	-0.559107	-2.9698e-10
9237118	chr16:9237118:CCTT:C	9.83778e-09	-1.65451	-1.26995
9237212	chr16:9237212:T:C	9.74285e-09	-1.69689	-1.23727
9237276	chr16:9237276:A:G	5.11744e-08	-1.49835e-10	-1.27545
9237298	chr16:9237298:C:A	5.1325e-08	-1.49835e-10	-1.27251
9237456	chr16:9237456:T:C	1.84282e-08	-1.65308	-0.643729
9237689	chr16:9237689:A:G	1.73674e-08	-1.64214	-0.713956
9237914	chr16:9237914:C:G	5.96484e-08	-1.49835e-10	-1.12222
9237927	chr16:9237927:T:C	1.75327e-08	-1.63175	-0.714871
9237973	chr16:9237973:A:C	1.02385e-08	-1.6101	-1.27443
9238005	chr16:9238005:A:G	1.02578e-08	-1.61577	-1.26688
9238132	chr16:9238132:T:C	3.36695e-08	-1.6941	-2.9698e-10
9238255	chr16:9238255:G:A	1.64897e-08	-1.63919	-0.768768
9238404	chr16:9238404:GA:G	5.40937e-08	-1.49835e-10	-1.21997
9238473	chr16:9238473:C:T	6.1236e-08	-1.49835e-10	-1.09595
9238659	chr16:9238659:T:C	1.04175e-08	-1.64978	-1.21742
9238837	chr16:9238837:A:G	5.46525e-08	-1.49835e-10	-1.20969
9238868	chr16:9238868:A:G	1.0193e-08	-1.66852	-1.22047
9238888	chr16:9238888:C:T	9.58044e-09	-1.6858	-1.26517
9238959	chr16:9238959:T:C	9.7988e-09	-1.66934	-1.25909
9239056	chr16:9239056:T:C	5.88175e-08	-1.49835e-10	-1.13625
9239155	chr16:9239155:A:G	1.03005e-08	-1.66076	-1.21773
9239350	chr16:9239350:G:C	9.80627e-09	-1.66746	-1.26021
9239454	chr16:9239454:A:G	1.02837e-08	-1.65926	-1.22087
9239528	chr16:9239528:C:T	9.59957e-09	-1.68964	-1.25933
9239608	chr16:9239608:A:AT	3.4307e-08	-1.67534	-2.9698e-10
9239610	chr16:9239610:T:TA	2.56024e-08	-1.7094	-0.258609
9239791	chr16:9239791:G:A	1.00983e-08	-1.66648	-1.23184
9239796	chr16:9239796:G:T	3.9369e-07	-1.49835e-10	0.764874
9240045	chr16:9240045:A:T	9.48256e-09	-1.68763	-1.2736
9240073	chr16:9240073:A:G	6.9503e-08	-1.49835e-10	-0.969321
9240203	chr16:9240203:TATCTTA:T	9.84352e-09	-1.6779	-1.24598
9240301	chr16:9240301:A:G	7.38276e-08	-1.49835e-10	-0.908957
9240351	chr16:9240351:C:T	2.06744e-07	0.12079	-2.9698e-10
9240488	chr16:9240488:C:G	5.70121e-08	-1.49835e-10	-1.16743
9240530	chr16:9240530:T:C	6.75376e-08	-1.49835e-10	-0.998006
9240865	chr16:9240865:A:G	9.26844e-08	-1.49835e-10	-0.68149
9240891	chr16:9240891:G:A	9.93063e-09	-1.63862	-1.27645
9240950	chr16:9240950:T:C	1.00279e-08	-1.67429	-1.23103
9241492	chr16:9241492:C:G	5.43219e-08	-1.49835e-10	-1.21576
9241519	chr16:9241519:A:C	3.43331e-08	-1.67458	-2.9698e-10
9241522	chr16:9241522:C:T	5.48883e-08	-1.49835e-10	-1.20539
9241596	chr16:9241596:T:C	5.48825e-08	-1.49835e-10	-1.20549
9241633	chr16:9241633:C:T	1.19793e-07	-1.49835e-10	-0.424929
9242039	chr16:9242039:T:C	9.91995e-09	-1.64636	-1.26978
9242086	chr16:9242086:T:C	1.00854e-08	-1.62331	-1.2763
9242091	chr16:9242091:T:C	3.78138e-08	-1.57802	-2.9698e-10
9242139	chr16:9242139:G:A	1.01298e-08	-1.62958	-1.26563
9242911	chr16:9242911:A:G	3.04147e-07	-1.49835e-10	0.506822
9243005	chr16:9243005:C:T	1.25628e-08	-1.70892	-0.971024
9243098	chr16:9243098:T:G	1.02543e-08	-1.60708	-1.27591
9243690	chr16:9243690:C:T	5.24727e-08	-1.49835e-10	-1.2504
9244702	chr16:9244702:T:G	1.00255e-08	-1.62944	-1.27612
9244758	chr16:9244758:C:T	5.38053e-08	-1.49835e-10	-1.22532
9244856	chr16:9244856:G:A	5.19505e-08	-1.49835e-10	-1.2604
9245569	chr16:9245569:A:G	1.03847e-08	-1.60098	-1.26937
9245593	chr16:9245593:G:A	5.16668e-08	-1.49835e-10	-1.26587
9246135	chr16:9246135:C:T	1.09074e-08	-1.54478	-1.27646
9246310	chr16:9246310:C:CCG	5.29959e-08	-1.49835e-10	-1.24048
9246319	chr16:9246319:GC:G	2.90086e-07	-1.49835e-10	0.459486
9246438	chr16:9246438:C:T	1.03044e-08	-1.61151	-1.2666
9246481	chr16:9246481:T:C	5.44366e-08	-1.49835e-10	-1.21365
9246750	chr16:9246750:C:T	9.64799e-08	-0.641356	-2.9698e-10
9246927	chr16:9246927:T:C	1.06469e-08	-1.57677	-1.26865
9247164	chr16:9247164:T:C	6.69581e-08	-1.49835e-10	-1.00662
9247195	chr16:9247195:G:A	5.11048e-08	-1.49835e-10	-1.27681
9247239	chr16:9247239:G:A	1.1166e-08	-1.52557	-1.27225
9247359	chr16:9247359:A:G	5.15497e-08	-1.49835e-10	-1.26814
9247417	chr16:9247417:T:C	4.12933e-08	-1.48999	-2.9698e-10
9247555	chr16:9247555:T:G	5.42418e-08	-1.49835e-10	-1.21724
9247693	chr16:9247693:C:G	5.12526e-08	-1.49835e-10	-1.27392
9248127	chr16:9248127:C:T	5.55179e-08	-1.49835e-10	-1.19398
9248128	chr16:9248128:A:G	5.14804e-08	-1.49835e-10	-1.26949
9248390	chr16:9248390:T:C	1.35362e-08	-1.56115	-1.04417
9248423	chr16:9248423:C:G	1.09987e-08	-1.53964	-1.27328
9248496	chr16:9248496:G:T	2.26001e-08	-1.68111	-0.411624
9248856	chr16:9248856:G:A	1.10706e-08	-1.53304	-1.27336
9248981	chr16:9248981:A:G	8.5912e-08	-1.52903	0.771666
9249137	chr16:9249137:A:G	3.36631e-08	-1.69429	-2.9698e-10
9249282	chr16:9249282:A:C	5.18823e-08	-1.49835e-10	-1.26171
9249490	chr16:9249490:G:A	1.7596e-08	-1.66417	-0.678843
9249510	chr16:9249510:G:A	1.28075e-08	-1.70509	-0.955575
9249803	chr16:9249803:A:G	5.11076e-08	-1.49835e-10	-1.27676
9249910	chr16:9249910:G:A	1.09515e-08	-1.56854	-1.24868
9249920	chr16:9249920:A:G	5.54907e-08	-1.49835e-10	-1.19447
9250194	chr16:9250194:A:G	9.97966e-08	-0.607557	-2.9698e-10
9250199	chr16:9250199:C:T	5.13715e-08	-1.49835e-10	-1.27161
9250262	chr16:9250262:A:G	5.1095e-08	-1.49835e-10	-1.277
9250539	chr16:9250539:A:C	1.17942e-08	-1.49263	-1.25045
9250622	chr16:9250622:A:T	1.03992e-08	-1.60617	-1.26279
9250781	chr16:9250781:AAAAC:A	1.71867e-08	-1.62864	-0.737911
9250829	chr16:9250829:TATCTATCTATCTATCTATCTATCC:T	1.00775e-08	-1.70043	-1.19996
9250921	chr16:9250921:T:A	1.05379e-08	-1.58415	-1.27156
9251964	chr16:9251964:A:G	9.62361e-09	-1.69667	-1.2498
9252101	chr16:9252101:A:G	5.36396e-08	-1.49835e-10	-1.2284
9252368	chr16:9252368:C:T	5.12679e-08	-1.49835e-10	-1.27363
9252416	chr16:9252416:C:G	9.64223e-09	-1.66755	-1.27699
9252889	chr16:9252889:T:G	6.86872e-08	-1.49835e-10	-0.981127
9252930	chr16:9252930:G:A	9.47312e-09	-1.70338	-1.25885
9253051	chr16:9253051:G:A	3.4207e-08	-1.67826	-2.9698e-10
9253271	chr16:9253271:T:C	9.62866e-09	-1.67949	-1.26646
9253326	chr16:9253326:C:G	5.11119e-08	-1.49835e-10	-1.27667
9253628	chr16:9253628:T:C	9.50668e-09	-1.6932	-1.2655
9254007	chr16:9254007:G:C	1.01527e-08	-1.6396	-1.25335
9254032	chr16:9254032:G:T	3.31482e-08	-1.7097	-2.9698e-10
9254065	chr16:9254065:CTTG:C	9.71703e-09	-1.688	-1.24881
9254264	chr16:9254264:A:G	3.40471e-08	-0.435095	-1.24785
9254898	chr16:9254898:C:T	9.64292e-09	-1.66997	-1.2745
9255108	chr16:9255108:C:A	7.42463e-08	-0.903302	-2.9698e-10
9255397	chr16:9255397:C:A	1.91286e-08	-1.55918	-0.700323
9255422	chr16:9255422:T:C	1.06058e-08	-1.6843	-1.16499
9256812	chr16:9256812:C:T	5.20874e-08	-1.49835e-10	-1.25777
9257188	chr16:9257188:T:C	9.9718e-09	-1.6364	-1.27453
9257235	chr16:9257235:G:C	3.35127e-08	-1.69876	-2.9698e-10
9257298	chr16:9257298:G:A	6.03356e-08	-1.49835e-10	-1.11077
9257401	chr16:9257401:T:G	2.94592e-08	-0.611045	-1.21664
9257454	chr16:9257454:T:C	9.93934e-09	-1.64472	-1.26947
9257517	chr16:9257517:T:A	6.94665e-08	-1.49835e-10	-0.969845
9257647	chr16:9257647:T:C	5.18383e-08	-1.49835e-10	-1.26256
9258287	chr16:9258287:C:T	9.89379e-09	-1.64716	-1.27162
9258374	chr16:9258374:G:A	5.76242e-08	-1.49835e-10	-1.15675
9258558	chr16:9258558:CTG:C	6.33322e-08	-1.49835e-10	-1.0623
9258671	chr16:9258671:A:G	3.99787e-08	-0.38913	-1.13321
9258687	chr16:9258687:T:C	9.56438e-09	-1.67775	-1.27489
9258861	chr16:9258861:C:T	5.16374e-08	-1.49835e-10	-1.26644
9259189	chr16:9259189:T:C	9.65371e-09	-1.66874	-1.27461
9259488	chr16:9259488:T:C	5.11157e-08	-1.49835e-10	-1.2766
9260030	chr16:9260030:C:T	6.06575e-07	-1.49835e-10	1.19714
9260647	chr16:9260647:G:T	3.75291e-08	-0.312099	-1.27347
9260747	chr16:9260747:C:T	4.00007e-08	-0.341937	-1.17986
9260775	chr16:9260775:G:T	1.89424e-08	-1.21247	-1.05681
9260893	chr16:9260893:A:G	3.44957e-08	-1.66986	-2.9698e-10
9260899	chr16:9260899:C:T	9.28651e-09	-1.70677	-1.27536
9261054	chr16:9261054:G:A	1.2971e-08	-1.70085	-0.947122
9261116	chr16:9261116:G:T	3.7894e-08	-0.298886	-1.27701
9261291	chr16:9261291:G:A	5.6251e-08	-1.18087	-2.9698e-10
9261706	chr16:9261706:A:G	6.38397e-08	-1.49835e-10	-1.05431
9261916	chr16:9261916:T:A	9.53783e-09	-1.67846	-1.27697
9262417	chr16:9262417:G:A	5.87661e-08	-1.49835e-10	-1.13712
9262454	chr16:9262454:T:G	9.38531e-09	-1.69916	-1.27238
9262578	chr16:9262578:G:C	5.21011e-08	-1.49835e-10	-1.2575
9262629	chr16:9262629:A:T	5.31813e-08	-1.49835e-10	-1.23698
9262644	chr16:9262644:C:T	3.8275e-08	-1.22036	-0.345532
9263088	chr16:9263088:T:C	2.8903e-08	-0.608703	-1.23804
9263563	chr16:9263563:AC:A	5.66616e-08	-1.49835e-10	-1.17359
9263928	chr16:9263928:G:T	1.02003e-07	-1.11424	0.528552
9264147	chr16:9264147:C:T	5.14478e-08	-1.49835e-10	-1.27012
9264405	chr16:9264405:C:T	5.12175e-08	-1.49835e-10	-1.27461
9264550	chr16:9264550:A:G	5.11162e-08	-1.49835e-10	-1.27659
9264696	chr16:9264696:T:C	5.24934e-08	-1.49835e-10	-1.25
9264769	chr16:9264769:T:C	5.32965e-08	-1.49835e-10	-1.23482
9265209	chr16:9265209:A:G	6.14331e-08	-1.49835e-10	-1.09274
9265623	chr16:9265623:C:T	7.2166e-08	0.245986	-1.17771
9265819	chr16:9265819:C:T	7.53237e-08	-1.49835e-10	-0.888896
9265886	chr16:9265886:G:A	9.60508e-08	-1.49835e-10	-0.645812
9266252	chr16:9266252:T:A	5.56687e-08	-1.49835e-10	-1.19127
9266582	chr16:9266582:C:T	2.24141e-07	-1.49835e-10	0.201583
9267371	chr16:9267371:C:T	5.95784e-08	-1.49835e-10	-1.1234
9267563	chr16:9267563:C:T	5.24228e-08	-1.49835e-10	-1.25135
9267826	chr16:9267826:G:A	5.96001e-08	-1.49835e-10	-1.12303
9267885	chr16:9267885:G:T	1.24333e-08	-1.5829	-1.10741
9267991	chr16:9267991:T:A	5.14234e-08	-1.49835e-10	-1.2706
9268301	chr16:9268301:G:A	6.16477e-08	-1.49835e-10	-1.08925
9268354	chr16:9268354:C:T	5.30657e-08	-1.49835e-10	-1.23916
9268359	chr16:9268359:T:C	6.01008e-08	-1.49835e-10	-1.11467
9268853	chr16:9268853:C:G	5.77895e-08	-1.49835e-10	-1.15388
9268886	chr16:9268886:A:G	5.21453e-08	-0.0410419	-1.21561
9269089	chr16:9269089:T:C	5.75021e-08	-1.49835e-10	-1.15887
9269832	chr16:9269832:A:T	9.54748e-09	-1.69298	-1.26143
9270165	chr16:9270165:A:G	1.67237e-07	-1.49835e-10	-0.0912753
9270371	chr16:9270371:A:T	5.69125e-08	-1.49835e-10	-1.16918
9270461	chr16:9270461:C:T	6.50313e-08	-1.49835e-10	-1.03582
9270619	chr16:9270619:A:G	3.58506e-08	-1.63133	-2.9698e-10
9270726	chr16:9270726:A:G	1.26835e-08	-1.43329	-1.2371
9270758	chr16:9270758:A:C	6.41641e-08	-1.49835e-10	-1.04925
9270803	chr16:9270803:G:A	1.95317e-08	-0.975721	-1.26293
9270804	chr16:9270804:G:T	5.16142e-08	-1.49835e-10	-1.26689
9270900	chr16:9270900:C:G	5.23015e-08	-1.49835e-10	-1.25367
9271258	chr16:9271258:A:G	5.79428e-08	-1.49835e-10	-1.15123
9271337	chr16:9271337:A:C	5.14407e-08	-1.49835e-10	-1.27026
9271343	chr16:9271343:T:G	1.33898e-08	-1.33927	-1.27693
9271447	chr16:9271447:A:C	6.75306e-07	1.30448	-2.9698e-10
9271640	chr16:9271640:C:T	6.04047e-08	-1.49835e-10	-1.10962
9272230	chr16:9272230:A:T	5.80778e-08	-1.49835e-10	-1.14891
9272502	chr16:9272502:A:G	3.68401e-08	-0.362079	-1.24202
9272944	chr16:9272944:T:C	4.61956e-08	-0.100898	-1.27691
9273255	chr16:9273255:C:G	5.82096e-08	-1.49835e-10	-1.14664
9273308	chr16:9273308:C:T	5.57056e-08	-1.49835e-10	-1.19061
9273408	chr16:9273408:C:T	5.44135e-08	0.0534546	-1.26753
9273508	chr16:9273508:T:C	5.46432e-08	-1.49835e-10	-1.20986
9273645	chr16:9273645:C:T	7.71314e-08	0.393827	-1.25901
9273758	chr16:9273758:G:A	4.25251e-08	-0.243533	-1.21706
9274132	chr16:9274132:T:A	5.24177e-07	-1.49835e-10	1.05114
9274270	chr16:9274270:A:C	1.45673e-08	-1.45046	-1.08145
9274385	chr16:9274385:C:T	8.37998e-08	0.480203	-1.26246
9274537	chr16:9274537:C:T	9.89746e-09	-1.65146	-1.26695
9274623	chr16:9274623:G:T	6.04425e-08	-1.49835e-10	-1.109
9274783	chr16:9274783:C:T	6.96787e-08	0.300369	-1.26716
9274839	chr16:9274839:C:T	7.34184e-08	0.333729	-1.24825
9275209	chr16:9275209:A:G	5.25554e-08	-1.49835e-10	-1.24882
9275323	chr16:9275323:A:G	5.41639e-08	-1.49835e-10	-1.21868
9275386	chr16:9275386:C:G	1.00156e-07	0.631631	-1.23559
9275437	chr16:9275437:C:T	8.79645e-08	0.536216	-1.26997
9275549	chr16:9275549:C:T	7.30283e-08	-1.49835e-10	-0.919843
9275783	chr16:9275783:C:T	6.49625e-08	-1.49835e-10	-1.03688
9275921	chr16:9275921:C:T	6.79357e-08	-1.49835e-10	-0.992129
9276292	chr16:9276292:C:G	9.22189e-08	-1.49835e-10	-0.686525
9276381	chr16:9276381:G:C	1.04472e-07	-1.49835e-10	-0.561768
9276385	chr16:9276385:C:G	2.73792e-06	-1.49835e-10	2.70426
9276726	chr16:9276726:T:C	6.18819e-08	-1.49835e-10	-1.08546
9276833	chr16:9276833:A:C	1.27795e-08	-1.70988	-0.952966
9276864	chr16:9276864:A:AG	3.71714e-08	-1.69872	0.103567
9277171	chr16:9277171:T:C	8.39354e-08	-1.49835e-10	-0.780643
9277353	chr16:9277353:G:A	5.5136e-08	0.00612596	-1.20701
9277729	chr16:9277729:A:T	7.18753e-08	0.33826	-1.27402
9277791	chr16:9277791:C:T	1.96457e-07	0.0697544	-2.9698e-10
9278152	chr16:9278152:T:C	3.97439e-08	-1.52823	-2.9698e-10
9278535	chr16:9278535:G:T	2.62084e-07	1.58305	-1.22508
9278798	chr16:9278798:C:G	7.87816e-08	-1.49835e-10	-0.84401
9278807	chr16:9278807:G:C	1.24785e-08	-1.52943	-1.15725
9278858	chr16:9278858:T:C	6.48954e-08	-1.49835e-10	-1.03791
9279310	chr16:9279310:T:C	6.71902e-08	0.269939	-1.2731
9279923	chr16:9279923:C:T	7.35136e-08	-1.49835e-10	-0.91322
9280510	chr16:9280510:A:C	7.20826e-08	0.342525	-1.2754
9280516	chr16:9280516:A:G	6.34177e-08	-1.49835e-10	-1.06095
9281235	chr16:9281235:A:C	6.7284e-08	-1.49835e-10	-1.00177
9281463	chr16:9281463:G:A	1.80054e-08	-1.19674	-1.12328
9281464	chr16:9281464:G:C	1.79933e-08	-1.19741	-1.12328
9281651	chr16:9281651:C:G	9.04027e-08	-0.706416	-2.9698e-10
9281769	chr16:9281769:C:T	3.41575e-08	-1.67971	-2.9698e-10
9281839	chr16:9281839:G:A	7.85942e-08	-1.49835e-10	-0.846393
9282056	chr16:9282056:A:G	4.55561e-08	-0.138817	-1.25293
9282330	chr16:9282330:T:C	5.21673e-08	-1.49835e-10	-1.25624
9282353	chr16:9282353:C:T	3.52727e-08	-1.64758	-2.9698e-10
9283775	chr16:9283775:G:A	4.6656e-08	-0.0957345	-1.27215
9283799	chr16:9283799:T:C	6.23768e-08	-1.49835e-10	-1.0775
9284099	chr16:9284099:C:T	6.23184e-08	-1.49835e-10	-1.07843
9284278	chr16:9284278:G:A	4.79859e-08	-0.0868037	-1.25298
9284336	chr16:9284336:C:T	5.94361e-08	-1.49835e-10	-1.12579
9284350	chr16:9284350:A:G	6.87761e-08	-1.49835e-10	-0.979834
9285254	chr16:9285254:A:T	5.18351e-08	-1.49835e-10	-1.26262
9285374	chr16:9285374:A:T	5.16204e-08	-1.49835e-10	-1.26677
9285585	chr16:9285585:TTTTAGGG:T	5.46546e-08	-1.49835e-10	-1.20966
9285598	chr16:9285598:G:C	5.41222e-08	-1.49835e-10	-1.21944
9285630	chr16:9285630:A:G	9.53743e-08	-1.49835e-10	-0.652881
9285913	chr16:9285913:G:A	5.67052e-08	-1.49835e-10	-1.17282
9285936	chr16:9285936:A:G	5.79872e-08	-1.49835e-10	-1.15047
9286152	chr16:9286152:T:A	4.14034e-08	-1.48733	-2.9698e-10
9286851	chr16:9286851:C:T	3.7258e-08	-0.571036	-1.02179
9287020	chr16:9287020:C:G	6.51229e-08	-1.49835e-10	-1.03441
9287296	chr16:9287296:G:A	1.35161e-08	-1.70351	-0.903298
9287387	chr16:9287387:G:T	3.24571e-08	-0.46434	-1.26643
9287438	chr16:9287438:G:A	1.72991e-07	-1.49835e-10	-0.0574483
9287692	chr16:9287692:T:TA	6.65429e-08	-1.49835e-10	-1.01284
9287914	chr16:9287914:C:G	3.03043e-08	-0.534303	-1.2651
9287915	chr16:9287915:C:T	5.41884e-08	-1.49835e-10	-1.21822
9288098	chr16:9288098:G:C	1.21593e-07	-0.137039	-0.272971
9288159	chr16:9288159:T:C	1.01233e-07	-1.49835e-10	-0.593266
9288396	chr16:9288396:T:G	1.50913e-08	-1.57252	-0.92405
9288447	chr16:9288447:T:G	1.04122e-07	-0.280631	-0.284497
9288455	chr16:9288455:A:T	4.30911e-08	-1.44737	-2.9698e-10
9288719	chr16:9288719:G:T	5.98075e-08	-1.49835e-10	-1.11956
9288872	chr16:9288872:C:G	5.78483e-08	-1.49835e-10	-1.15287
9288892	chr16:9288892:A:G	5.23881e-08	-1.49835e-10	-1.25201
9289318	chr16:9289318:A:G	1.34403e-08	-1.61446	-0.997969
9289920	chr16:9289920:A:C	3.89446e-08	-1.37064	-0.177913
9290415	chr16:9290415:G:A	3.88437e-08	-1.35271	-0.198436
9290433	chr16:9290433:C:T	2.9146e-08	-0.57643	-1.26194
9290705	chr16:9290705:C:T	4.01912e-08	-1.34868	-0.168366
9290934	chr16:9290934:G:A	3.13384e-08	-0.503691	-1.26216
9291226	chr16:9291226:C:T	3.59233e-08	-1.56785	-0.0614529
9291922	chr16:9291922:C:G	4.53935e-08	-1.28008	-0.115238
9291936	chr16:9291936:G:A	1.44216e-08	-1.67454	-0.867425
9292061	chr16:9292061:G:A	4.35457e-08	-1.60974	0.172856
9292076	chr16:9292076:T:C	5.03901e-08	-1.20483	-0.0860659
9292157	chr16:9292157:A:G	3.17777e-08	-0.477383	-1.27454
9292439	chr16:9292439:C:G	2.94536e-08	-1.34576	-0.482117
9292899	chr16:9292899:C:T	4.5377e-08	-1.36434	-0.0313428
9293410	chr16:9293410:G:A	5.33335e-08	-1.49835e-10	-1.23413
9293485	chr16:9293485:A:G	6.7772e-08	-1.49835e-10	-0.994541
9293591	chr16:9293591:A:T	1.31886e-08	-1.58782	-1.04352
9294594	chr16:9294594:T:G	2.26268e-08	-1.55744	-0.534117
9294635	chr16:9294635:C:T	3.1846e-08	-1.67122	-0.0785561
9294801	chr16:9294801:A:C	5.69895e-08	-1.49835e-10	-1.16782
9295008	chr16:9295008:C:T	2.66791e-08	-0.69116	-1.23565
9295154	chr16:9295154:G:T	5.24532e-08	-1.49835e-10	-1.25077
9295291	chr16:9295291:G:T	2.41316e-08	-1.52305	-0.504116
9295542	chr16:9295542:G:C	5.19312e-08	-1.49835e-10	-1.26077
9295633	chr16:9295633:C:G	1.08476e-07	-1.49835e-10	-0.52416
9296039	chr16:9296039:A:G	4.87268e-08	-0.167155	-1.15731
9296130	chr16:9296130:A:G	5.87622e-08	-1.49835e-10	-1.13719
9296227	chr16:9296227:A:C	1.02261e-07	-1.49835e-10	-0.583162
9296438	chr16:9296438:G:T	6.1909e-08	-1.49835e-10	-1.08503
9296565	chr16:9296565:T:G	3.52043e-08	-1.53283	-0.116691
9296595	chr16:9296595:T:G	6.06535e-08	-1.49835e-10	-1.10551
9296795	chr16:9296795:T:G	5.43673e-08	-0.0103304	-1.2046
9296836	chr16:9296836:A:AG	2.64659e-08	-1.46585	-0.468987
9297001	chr16:9297001:T:A	1.41965e-07	-1.49835e-10	-0.255108
9297011	chr16:9297011:G:A	5.94121e-08	-1.49835e-10	-1.12619
9297403	chr16:9297403:T:G	1.57195e-08	-1.58411	-0.871678
9297622	chr16:9297622:C:G	6.77716e-08	-1.49835e-10	-0.994547
9298002	chr16:9298002:A:G	1.0232e-07	-1.49835e-10	-0.582585
9298166	chr16:9298166:G:A	3.14688e-08	-1.40361	-0.358084
9298708	chr16:9298708:C:T	3.06219e-08	-1.40725	-0.381723
9298771	chr16:9298771:A:T	6.02516e-08	-1.49835e-10	-1.11216
9299016	chr16:9299016:C:G	9.42059e-08	-1.49835e-10	-0.665207
9299201	chr16:9299201:G:C	5.25703e-08	-1.49835e-10	-1.24854
9299637	chr16:9299637:A:G	6.48438e-08	-1.49835e-10	-1.03871
9300102	chr16:9300102:A:G	3.4846e-08	-1.65975	-2.9698e-10
9300193	chr16:9300193:C:T	1.44101e-08	-1.27836	-1.2644
9300201	chr16:9300201:G:C	2.52284e-08	-1.45625	-0.526465
9300355	chr16:9300355:G:C	2.80068e-08	-1.41126	-0.46698
9300529	chr16:9300529:C:G	6.1054e-08	-1.49835e-10	-1.09893
9300566	chr16:9300566:T:C	1.02498e-07	-0.580842	-2.9698e-10
9300877	chr16:9300877:G:A	2.29774e-08	-1.41726	-0.65892
9300951	chr16:9300951:G:A	5.35169e-08	-1.49835e-10	-1.23069
9301457	chr16:9301457:A:C	5.2031e-08	-1.49835e-10	-1.25885
9301482	chr16:9301482:T:C	1.64331e-08	-1.41328	-0.998116
9301788	chr16:9301788:C:T	9.39485e-08	-1.49835e-10	-0.667944
9301975	chr16:9301975:G:T	5.20432e-08	-1.49835e-10	-1.25862
9302030	chr16:9302030:C:T	1.31452e-08	-1.65681	-0.977829
9302068	chr16:9302068:C:A	4.25836e-06	3.14595	-2.9698e-10
9302242	chr16:9302242:G:A	9.11545e-08	-1.49835e-10	-0.698134
9302261	chr16:9302261:G:T	1.20435e-07	-1.49835e-10	-0.419584
9302321	chr16:9302321:T:C	5.44924e-08	-1.21263	-2.9698e-10
9302975	chr16:9302975:A:G	4.97512e-08	-1.29804	-0.00561261
9302988	chr16:9302988:C:A	5.1485e-08	-1.49835e-10	-1.2694
9303183	chr16:9303183:C:G	1.01125e-08	-1.69925	-1.19767
9303221	chr16:9303221:A:G	6.0949e-08	-1.49835e-10	-1.10065
9303338	chr16:9303338:A:C	5.4355e-08	-1.49835e-10	-1.21515
9303387	chr16:9303387:G:A	5.52926e-08	-1.49835e-10	-1.19805
9303737	chr16:9303737:C:T	9.54647e-08	-1.49835e-10	-0.651934
9304727	chr16:9304727:A:G	5.17461e-08	-1.49835e-10	-1.26434
9304954	chr16:9304954:G:C	5.19694e-08	-1.49835e-10	-1.26004
9305005	chr16:9305005:C:T	5.61788e-08	-1.49835e-10	-1.18215
9305253	chr16:9305253:T:TG	7.24103e-08	-0.928341	-2.9698e-10
9305396	chr16:9305396:G:A	2.00605e-08	-1.0898	-1.12214
9305446	chr16:9305446:A:G	9.59773e-08	-1.49835e-10	-0.646579
9305488	chr16:9305488:C:A	5.11461e-08	-1.49835e-10	-1.276
9305492	chr16:9305492:G:A	2.02811e-08	-1.08415	-1.11686
9305532	chr16:9305532:C:G	5.17135e-08	-1.49835e-10	-1.26497
9305652	chr16:9305652:C:T	5.4938e-08	-1.48791	0.283423
9305854	chr16:9305854:C:T	1.07101e-08	-1.69905	-1.14046
9305939	chr16:9305939:G:A	1.76767e-08	-1.70989	-0.628558
9305982	chr16:9305982:C:G	3.69937e-07	-1.49835e-10	0.702642
9306069	chr16:9306069:G:T	2.11615e-07	-1.49835e-10	0.144077
9306092	chr16:9306092:T:C	5.23331e-08	-1.49835e-10	-1.25306
9306516	chr16:9306516:T:C	5.20225e-08	-1.49835e-10	-1.25901
9306648	chr16:9306648:A:G	5.47802e-08	-1.49835e-10	-1.20736
9306825	chr16:9306825:A:G	2.1202e-08	-1.05137	-1.10522
9307111	chr16:9307111:A:G	5.42569e-08	-1.49835e-10	-1.21696
9307138	chr16:9307138:T:C	6.12179e-08	-1.49835e-10	-1.09625
9307150	chr16:9307150:G:GC	1.03038e-08	-1.61838	-1.2598
9307195	chr16:9307195:A:C	3.34324e-08	-1.70116	-2.9698e-10
9307229	chr16:9307229:A:G	1.7347e-08	-1.52821	-0.829061
9307279	chr16:9307279:A:G	1.00306e-07	-1.49835e-10	-0.602466
9307365	chr16:9307365:C:G	5.22714e-08	-1.49835e-10	-1.25424
9307415	chr16:9307415:G:A	3.37762e-07	0.611652	-2.9698e-10
9307611	chr16:9307611:A:G	1.04781e-08	-1.69832	-1.16308
9307815	chr16:9307815:C:T	2.57357e-08	-0.686444	-1.27637
9308043	chr16:9308043:A:G	1.32518e-08	-1.70232	-0.924237
9308061	chr16:9308061:T:C	2.76186e-07	-1.49835e-10	0.410385
9308110	chr16:9308110:C:A	1.03252e-08	-1.69632	-1.17978
9308122	chr16:9308122:C:T	1.03653e-08	-1.69771	-1.17451
9308222	chr16:9308222:C:T	9.30497e-08	-1.49835e-10	-0.677556
9308226	chr16:9308226:G:A	9.34846e-08	-1.49835e-10	-0.672893
9308325	chr16:9308325:C:T	1.30422e-08	-1.70052	-0.941978
9308356	chr16:9308356:T:C	1.02029e-08	-1.69614	-1.19188
9308361	chr16:9308361:T:A	1.02949e-08	-1.69698	-1.18206
9308666	chr16:9308666:C:T	1.90368e-08	-1.53327	-0.731045
9308754	chr16:9308754:G:A	1.03567e-08	-1.70175	-1.17131
9309191	chr16:9309191:C:T	1.09262e-08	-1.70326	-1.11627
9309225	chr16:9309225:T:G	2.55669e-07	-1.49835e-10	0.333195
9309292	chr16:9309292:C:T	1.75683e-08	-1.21722	-1.12737
9309340	chr16:9309340:G:A	2.91813e-07	-1.49835e-10	0.465425
9309482	chr16:9309482:C:T	5.28186e-08	-1.49835e-10	-1.24383
9309629	chr16:9309629:GT:G	9.34962e-08	-1.49835e-10	-0.672769
9309725	chr16:9309725:C:T	1.91995e-08	-1.09426	-1.16155
9309756	chr16:9309756:A:G	1.31739e-08	-1.7054	-0.927053
9309887	chr16:9309887:T:A	9.35244e-08	-1.49835e-10	-0.672468
9309999	chr16:9309999:C:T	1.22747e-08	-1.70008	-1.00307
9310015	chr16:9310015:G:C	9.36929e-08	-1.49835e-10	-0.670668
9310313	chr16:9310313:G:A	2.28474e-07	-1.49835e-10	0.220731
9310344	chr16:9310344:G:A	9.34846e-08	-1.49835e-10	-0.672893
9310552	chr16:9310552:A:G	5.86813e-08	-1.49835e-10	-1.13857
9310777	chr16:9310777:T:A	6.28474e-08	-1.49835e-10	-1.06998
9310809	chr16:9310809:A:G	1.00294e-08	-1.70944	-1.19573
9310862	chr16:9310862:C:G	2.43072e-07	-1.49835e-10	0.282666
9310958	chr16:9310958:G:A	5.34294e-08	-1.49835e-10	-1.23233
9310970	chr16:9310970:A:G	5.23177e-08	-1.49835e-10	-1.25336
9311110	chr16:9311110:GA:G	5.33244e-08	-1.49835e-10	-1.2343
9311343	chr16:9311343:C:G	9.34846e-08	-1.49835e-10	-0.672893
9311599	chr16:9311599:A:G	5.95513e-08	-1.49835e-10	-1.12385
9311649	chr16:9311649:C:G	1.01193e-07	-1.49835e-10	-0.593664
9311944	chr16:9311944:C:T	9.33263e-08	-1.49835e-10	-0.674588
9311977	chr16:9311977:G:A	9.49855e-09	-1.68259	-1.27696
9312028	chr16:9312028:A:G	9.62399e-09	-1.69515	-1.25129
9312063	chr16:9312063:G:A	5.44403e-08	-1.49835e-10	-1.21359
9312144	chr16:9312144:C:G	3.34964e-08	-1.69925	-2.9698e-10
9312483	chr16:9312483:C:T	3.42143e-07	-1.49835e-10	0.624539
9312610	chr16:9312610:A:G	3.42926e-07	-1.49835e-10	0.626825
9312770	chr16:9312770:G:A	1.62685e-07	-0.118872	-2.9698e-10
9312789	chr16:9312789:A:G	5.5278e-08	-1.49835e-10	-1.19831
9313051	chr16:9313051:CTCAACTCAAT:C	5.28684e-08	-1.49835e-10	-1.24288
9313267	chr16:9313267:T:G	1.01375e-08	-1.64414	-1.25031
9313433	chr16:9313433:C:G	5.79625e-08	-1.49835e-10	-1.15089
9313726	chr16:9313726:C:T	8.07949e-08	-1.49835e-10	-0.818777
9313728	chr16:9313728:C:T	1.03452e-07	-1.49835e-10	-0.571579
9313961	chr16:9313961:C:T	2.36354e-08	-1.09184	-0.956104
9314174	chr16:9314174:A:G	9.51706e-08	-1.49835e-10	-0.655019
9314514	chr16:9314514:G:A	1.09689e-08	-1.54228	-1.27334
9314761	chr16:9314761:C:T	8.98752e-08	-1.49835e-10	-0.712268
9314968	chr16:9314968:C:T	5.18987e-08	-1.49835e-10	-1.2614
9314969	chr16:9314969:G:A	9.11624e-08	-1.49835e-10	-0.698047
9315090	chr16:9315090:G:A	9.61512e-08	-1.49835e-10	-0.644768
9315247	chr16:9315247:G:C	1.61914e-08	-1.15457	-1.27165
9315382	chr16:9315382:T:C	7.23705e-07	-1.49835e-10	1.37369
9315453	chr16:9315453:A:G	1.14158e-08	-1.58075	-1.19494
9315502	chr16:9315502:C:T	9.58033e-08	-1.49835e-10	-0.648393
9315608	chr16:9315608:A:G	1.28823e-08	-1.39009	-1.26475
9315668	chr16:9315668:A:G	6.11209e-08	-1.49835e-10	-1.09784
9315789	chr16:9315789:C:G	5.21751e-08	-1.49835e-10	-1.25609
9316524	chr16:9316524:T:G	7.59848e-08	-0.880156	-2.9698e-10
9316537	chr16:9316537:C:G	5.6739e-08	-1.49835e-10	-1.17223
9316776	chr16:9316776:T:G	5.32308e-08	-1.49835e-10	-1.23605
9316809	chr16:9316809:C:T	9.30461e-08	-1.49835e-10	-0.677595
9317059	chr16:9317059:A:C	9.21745e-08	-1.49835e-10	-0.687006
9317066	chr16:9317066:C:T	1.32103e-08	-1.59155	-1.03814
9317174	chr16:9317174:T:G	1.92166e-08	-1.6262	-0.628715
9318336	chr16:9318336:C:T	5.1187e-08	-1.49835e-10	-1.2752
9318357	chr16:9318357:G:A	5.91048e-08	-1.49835e-10	-1.13138
9318368	chr16:9318368:A:G	6.00303e-08	-1.49835e-10	-1.11584
9318410	chr16:9318410:T:C	2.07484e-08	-1.06457	-1.11365
9318539	chr16:9318539:G:C	9.61409e-08	-1.49835e-10	-0.644875
9318716	chr16:9318716:G:C	9.1059e-08	-1.49835e-10	-0.699182
9318947	chr16:9318947:C:T	1.07148e-08	-1.56319	-1.27588
9319284	chr16:9319284:G:A	3.54874e-08	-1.64151	-2.9698e-10
9319353	chr16:9319353:C:G	1.10926e-08	-1.53835	-1.26606
9319430	chr16:9319430:T:C	1.40144e-08	-1.29931	-1.2713
9319461	chr16:9319461:C:T	1.1062e-08	-1.5422	-1.26497
9319473	chr16:9319473:A:C	6.37303e-08	-1.49835e-10	-1.05603
9319668	chr16:9319668:G:A	6.00361e-07	-1.49835e-10	1.18684
9319676	chr16:9319676:A:G	5.3654e-08	-1.49835e-10	-1.22813
9319747	chr16:9319747:G:T	1.4323e-08	-1.66236	-0.886467
9319765	chr16:9319765:C:T	2.08517e-08	-1.30144	-0.871812
9319853	chr16:9319853:C:G	7.62958e-08	-1.49835e-10	-0.876073
9320452	chr16:9320452:C:G	7.70206e-08	-1.49835e-10	-0.866618
9320507	chr16:9320507:A:G	5.4262e-08	-1.49835e-10	-1.21687
9320702	chr16:9320702:G:C	9.23367e-08	-1.49835e-10	-0.685248
9321025	chr16:9321025:T:C	9.38477e-08	-1.49835e-10	-0.669017
9321250	chr16:9321250:C:T	5.23226e-08	-1.49835e-10	-1.25326
9321470	chr16:9321470:G:A	3.08834e-07	-1.49835e-10	0.522115
9321494	chr16:9321494:A:G	1.36847e-08	-1.31885	-1.27557
9321623	chr16:9321623:C:G	5.20307e-08	-1.49835e-10	-1.25886
9321788	chr16:9321788:C:G	5.23446e-08	-1.49835e-10	-1.25284
9321860	chr16:9321860:G:A	5.48788e-08	-1.49835e-10	-1.20556
9321861	chr16:9321861:G:C	5.11421e-08	-1.49835e-10	-1.27608
9321908	chr16:9321908:C:T	1.62604e-08	-1.32092	-1.10104
9322068	chr16:9322068:AGAGGATGG:A	5.51219e-08	-1.49835e-10	-1.20114
9322279	chr16:9322279:G:A	1.3804e-07	-1.49835e-10	-0.283143
9322329	chr16:9322329:A:G	4.04179e-08	-1.51142	-2.9698e-10
9322559	chr16:9322559:A:G	7.43219e-08	-1.49835e-10	-0.902284
9322603	chr16:9322603:A:G	1.23329e-07	-1.49835e-10	-0.395835
9322780	chr16:9322780:T:C	2.10542e-08	-1.57178	-0.591808
9322785	chr16:9322785:C:T	1.52231e-08	-1.32961	-1.15826
9322833	chr16:9322833:C:T	1.50848e-08	-1.2906	-1.2064
9322886	chr16:9322886:A:G	5.64556e-08	-1.49835e-10	-1.17724
9323359	chr16:9323359:C:G	1.5299e-07	-1.49835e-10	-0.180318
9323395	chr16:9323395:C:CT	8.3482e-08	-1.49835e-10	-0.786059
9323523	chr16:9323523:C:T	5.28503e-08	-1.49835e-10	-1.24323
9323563	chr16:9323563:G:A	1.97345e-08	-1.13786	-1.09047
9323638	chr16:9323638:T:C	1.2386e-08	-1.52502	-1.16911
9323727	chr16:9323727:A:G	8.65365e-08	-1.49835e-10	-0.750124
9323742	chr16:9323742:G:A	8.22803e-08	-1.49835e-10	-0.800559
9323888	chr16:9323888:C:G	6.05549e-08	-1.49835e-10	-1.10714
9323924	chr16:9323924:C:T	1.14779e-07	-1.11147	0.643796
9324326	chr16:9324326:A:G	9.80048e-09	-1.70781	-1.22045
9324445	chr16:9324445:C:G	7.35644e-08	-1.49835e-10	-0.912529
9324533	chr16:9324533:G:A	5.13181e-08	-1.49835e-10	-1.27265
9324924	chr16:9324924:C:A	7.02918e-08	-1.49835e-10	-0.958035
9325091	chr16:9325091:C:G	7.09584e-08	-1.49835e-10	-0.948596
9325135	chr16:9325135:A:G	3.31508e-08	-1.70962	-2.9698e-10
9325420	chr16:9325420:A:G	1.11543e-08	-1.55995	-1.23891
9325668	chr16:9325668:G:C	3.42216e-08	-1.67783	-2.9698e-10
9325941	chr16:9325941:T:G	9.33034e-09	-1.70797	-1.26945
9325977	chr16:9325977:T:C	1.27568e-08	-1.43424	-1.23038
9326136	chr16:9326136:A:G	3.58985e-08	-1.62999	-2.9698e-10
9326251	chr16:9326251:A:C	1.60024e-08	-1.70454	-0.733413
9326362	chr16:9326362:C:A	2.0289e-08	-1.70963	-0.49098
9326547	chr16:9326547:G:C	2.26999e-08	-1.58429	-0.504043
9326622	chr16:9326622:G:A	2.09638e-08	-1.70956	-0.458336
9326778	chr16:9326778:T:C	1.01843e-08	-1.69569	-1.19415
9327614	chr16:9327614:G:A	1.72303e-08	-1.70892	-0.655103
9327961	chr16:9327961:A:C	8.9414e-08	-1.49835e-10	-0.717413
9329129	chr16:9329129:C:T	5.66139e-08	-1.41757	0.243138
9329347	chr16:9329347:T:C	1.04733e-08	-1.70972	-1.15214
9329381	chr16:9329381:C:T	5.26778e-08	-1.49835e-10	-1.2465
9329440	chr16:9329440:C:T	5.16168e-08	-1.49835e-10	-1.26684
9330085	chr16:9330085:TCTC:T	1.26063e-08	-1.65419	-1.0223
9330178	chr16:9330178:G:A	2.19282e-07	0.179667	-2.9698e-10
9330204	chr16:9330204:G:A	5.14064e-08	-1.49835e-10	-1.27093
9330317	chr16:9330317:T:C	1.40187e-08	-1.56734	-1.00296
9330588	chr16:9330588:G:C	6.16249e-08	-1.49835e-10	-1.08962
9330830	chr16:9330830:AAAAAG:A	5.43506e-08	-1.49835e-10	-1.21523
9330881	chr16:9330881:C:A	9.59614e-09	-1.70973	-1.23959
9331014	chr16:9331014:T:C	3.34872e-08	-1.69953	-2.9698e-10
9331073	chr16:9331073:A:T	1.38743e-07	-1.49835e-10	-0.278065
9331119	chr16:9331119:T:C	2.13346e-08	-1.7091	-0.441266
9331422	chr16:9331422:C:A	3.41893e-08	-1.67878	-2.9698e-10
9331681	chr16:9331681:G:C	3.3237e-08	-1.70703	-2.9698e-10
9331710	chr16:9331710:A:T	5.26532e-08	-1.49835e-10	-1.24696
9332034	chr16:9332034:C:T	1.8533e-08	-1.03048	-1.26066
9332104	chr16:9332104:C:T	9.26648e-09	-1.70935	-1.27494
9332214	chr16:9332214:C:T	5.3044e-08	-1.49835e-10	-1.23957
9332272	chr16:9332272:C:T	1.51084e-08	-1.6281	-0.867338
9332299	chr16:9332299:G:C	9.56077e-09	-1.70833	-1.24469
9332305	chr16:9332305:A:T	4.97806e-08	-1.30306	-2.9698e-10
9332526	chr16:9332526:A:G	1.05889e-08	-1.68705	-1.16384
9332887	chr16:9332887:G:A	6.33277e-08	-1.49835e-10	-1.06237
9332922	chr16:9332922:A:T	1.1367e-08	-1.70926	-1.07071
9333040	chr16:9333040:C:G	3.61965e-07	-1.49835e-10	0.680857
9333266	chr16:9333266:A:G	1.60021e-07	-0.135387	-2.9698e-10
9333327	chr16:9333327:A:G	2.02934e-07	-1.49835e-10	0.102193
9333342	chr16:9333342:C:G	1.30543e-08	-1.70974	-0.931833
9334275	chr16:9334275:G:A	5.19331e-08	-1.49835e-10	-1.26073
9334297	chr16:9334297:C:A	3.32663e-08	-1.70615	-2.9698e-10
9334405	chr16:9334405:AC:A	5.8217e-08	-1.49835e-10	-1.14651
9334499	chr16:9334499:C:T	5.25825e-08	-1.49835e-10	-1.24831
9334510	chr16:9334510:G:A	5.25978e-08	-1.49835e-10	-1.24802
9334640	chr16:9334640:C:T	3.53377e-08	-1.64574	-2.9698e-10
9335169	chr16:9335169:T:C	2.04108e-08	-1.70835	-0.486281
9335480	chr16:9335480:G:A	6.33343e-08	-1.49835e-10	-1.06226
9336059	chr16:9336059:A:G	2.16625e-08	-1.70575	-0.429353
9336346	chr16:9336346:A:G	7.2887e-08	-1.49835e-10	-0.92178
9336439	chr16:9336439:A:G	9.43525e-09	-1.69171	-1.27453
9336449	chr16:9336449:A:G	5.54438e-08	-1.49835e-10	-1.19532
9337273	chr16:9337273:C:G	2.30289e-07	-1.49835e-10	0.228644
9337317	chr16:9337317:T:G	4.36698e-08	-1.43403	-2.9698e-10
9337355	chr16:9337355:G:A	5.76434e-08	-1.49835e-10	-1.15641
9337714	chr16:9337714:C:G	6.97557e-08	-1.49835e-10	-0.965691
9337794	chr16:9337794:T:A	2.58218e-07	-1.49835e-10	0.343116
9338148	chr16:9338148:C:T	9.60458e-09	-1.67386	-1.27459
9338246	chr16:9338246:T:C	5.85578e-08	-1.49835e-10	-1.14068
9338397	chr16:9338397:A:G	6.13364e-08	-1.49835e-10	-1.09432
9339325	chr16:9339325:C:T	7.72958e-08	-1.49835e-10	-0.863051
9339462	chr16:9339462:C:T	1.76245e-08	-1.53064	-0.810758
9339556	chr16:9339556:A:G	5.69224e-08	-1.49835e-10	-1.169
9339600	chr16:9339600:A:G	1.12606e-08	-1.60576	-1.18362
9339612	chr16:9339612:C:G	5.76695e-08	-1.49835e-10	-1.15596
9340162	chr16:9340162:G:C	1.12481e-08	-1.52751	-1.26298
9340320	chr16:9340320:A:AT	5.83443e-08	-1.49835e-10	-1.14433
9340615	chr16:9340615:A:T	1.93825e-08	-1.60145	-0.644869
9340936	chr16:9340936:GC:G	1.24218e-08	-1.41983	-1.27141
9341102	chr16:9341102:G:A	1.62222e-08	-1.52368	-0.900622
9341345	chr16:9341345:G:A	5.81295e-08	-1.49835e-10	-1.14802
9341456	chr16:9341456:T:C	1.43355e-07	-1.49835e-10	-0.245365
9341580	chr16:9341580:CT:C	2.11235e-08	-1.56005	-0.60025
9341625	chr16:9341625:C:T	2.79798e-07	-1.49835e-10	0.423378
9342107	chr16:9342107:T:C	1.70537e-08	-1.70313	-0.671192
9342148	chr16:9342148:G:A	1.95468e-08	-1.61562	-0.622262
9342421	chr16:9342421:A:G	9.54666e-09	-1.68099	-1.27351
9343058	chr16:9343058:T:C	2.11504e-08	-1.50432	-0.654708
9343193	chr16:9343193:G:T	1.35337e-08	-1.60085	-1.00466
9343403	chr16:9343403:T:C	1.45948e-08	-1.70272	-0.827308
9343572	chr16:9343572:A:C	3.74514e-07	-1.49835e-10	0.71494
9343872	chr16:9343872:A:G	3.62533e-08	-1.62016	-2.9698e-10
9343876	chr16:9343876:G:A	3.48701e-08	-1.65906	-2.9698e-10
9343989	chr16:9343989:A:G	7.30495e-08	-1.49835e-10	-0.919553
9344250	chr16:9344250:A:G	1.21102e-08	-1.44302	-1.27363
9344506	chr16:9344506:G:C	1.66802e-08	-1.14531	-1.25116
9344815	chr16:9344815:A:T	5.6083e-08	-1.18386	-2.9698e-10
9344872	chr16:9344872:A:G	5.23245e-08	-1.49835e-10	-1.25323
9345045	chr16:9345045:T:C	7.42985e-08	-1.49835e-10	-0.902599
9345082	chr16:9345082:C:T	5.28949e-08	-1.49835e-10	-1.24238
9345689	chr16:9345689:C:G	1.55249e-07	-1.49835e-10	-0.165659
9346055	chr16:9346055:C:T	4.67e-08	-1.68934	0.322391
9346318	chr16:9346318:TA:T	1.29011e-08	-1.59166	-1.06172
9346606	chr16:9346606:C:T	1.12631e-07	-1.49835e-10	-0.486572
9347162	chr16:9347162:A:G	5.35241e-08	-1.49835e-10	-1.23056
9347190	chr16:9347190:G:C	3.07066e-07	-1.49835e-10	0.516373
9347329	chr16:9347329:C:G	2.11892e-08	-1.41312	-0.744081
9347361	chr16:9347361:G:A	1.02274e-08	-1.69193	-1.19369
9347436	chr16:9347436:G:C	6.95163e-08	-1.49835e-10	-0.969128
9347855	chr16:9347855:A:G	5.64523e-08	-1.49835e-10	-1.17729
9347896	chr16:9347896:A:G	1.67032e-08	-1.12576	-1.26934
9348740	chr16:9348740:T:C	1.07139e-08	-1.59947	-1.23969
9348944	chr16:9348944:C:G	2.16091e-08	-1.33559	-0.801988
9349453	chr16:9349453:G:A	4.28961e-07	-1.49835e-10	0.850677
9349824	chr16:9349824:A:G	1.48818e-07	-1.49835e-10	-0.207965
9349844	chr16:9349844:C:T	5.32486e-08	-1.49835e-10	-1.23572
9350205	chr16:9350205:C:T	7.8937e-08	-1.49835e-10	-0.84204
9350236	chr16:9350236:G:A	1.86315e-08	-1.4621	-0.823731
9350617	chr16:9350617:G:A	5.58566e-08	-1.49835e-10	-1.1879
9350811	chr16:9350811:G:T	9.54706e-09	-1.68821	-1.26624
9350928	chr16:9350928:G:T	1.12982e-08	-1.63847	-1.14758
9350933	chr16:9350933:C:T	7.79439e-08	-1.49835e-10	-0.854701
9351730	chr16:9351730:C:T	1.86227e-08	-1.68657	-0.599741
9352605	chr16:9352605:A:G	1.24667e-08	-1.7099	-0.977724
9352882	chr16:9352882:G:A	1.35453e-08	-1.70682	-0.897832
9353219	chr16:9353219:T:C	1.17544e-08	-1.67248	-1.07398
9354254	chr16:9354254:C:T	1.69341e-08	-1.68982	-0.691544
9354406	chr16:9354406:A:G	7.01973e-08	-1.49835e-10	-0.95938
9354688	chr16:9354688:C:T	1.56218e-08	-1.18879	-1.27323
9354689	chr16:9354689:A:G	4.93058e-07	-1.49835e-10	0.989936
9354695	chr16:9354695:CATAAA:C	6.08597e-08	-1.49835e-10	-1.10212
9354829	chr16:9354829:T:C	3.44872e-08	-1.6701	-2.9698e-10
9355070	chr16:9355070:G:A	3.88922e-08	-1.5499	-2.9698e-10
9355105	chr16:9355105:A:G	1.82417e-07	-1.49835e-10	-0.00439703
9355664	chr16:9355664:G:C	6.68547e-08	-1.49835e-10	-1.00817
9356264	chr16:9356264:G:A	1.23214e-08	-1.56146	-1.1379
9356266	chr16:9356266:A:G	1.86366e-08	-1.51509	-0.770474
9357400	chr16:9357400:C:A	2.73002e-08	-1.61464	-0.289155
9357412	chr16:9357412:C:T	5.65522e-08	-1.49835e-10	-1.17553
9357559	chr16:9357559:A:G	1.27384e-07	-1.49835e-10	-0.363482
9357853	chr16:9357853:C:A	5.93196e-08	-1.49835e-10	-1.12775
9358426	chr16:9358426:T:C	5.57173e-08	-1.49835e-10	-1.1904
9358434	chr16:9358434:T:C	1.03163e-07	-1.49835e-10	-0.57438
9358839	chr16:9358839:C:T	5.25918e-08	-1.49835e-10	-1.24813
9358940	chr16:9358940:C:G	1.29868e-07	-1.49835e-10	-0.344172
9359065	chr16:9359065:A:G	5.96962e-08	-1.49835e-10	-1.12142
9359287	chr16:9359287:A:G	5.96434e-08	-0.215709	-0.906598
9359631	chr16:9359631:G:T	4.42355e-08	-1.53025	0.109086
9359660	chr16:9359660:G:A	1.707e-07	-1.49835e-10	-0.0707824
9359796	chr16:9359796:G:C	6.97406e-08	-1.49835e-10	-0.965908
9360430	chr16:9360430:A:G	2.13745e-07	-1.49835e-10	0.154096
9360588	chr16:9360588:C:T	3.41565e-08	-0.58696	-1.09278
9360601	chr16:9360601:A:G	1.04323e-08	-1.69563	-1.17015
9360727	chr16:9360727:A:T	5.57519e-08	-1.49835e-10	-1.18978
9360729	chr16:9360729:A:G	5.32697e-08	-1.49835e-10	-1.23532
9360871	chr16:9360871:A:G	1.97124e-07	-1.49835e-10	0.0731425
9360960	chr16:9360960:T:A	2.71227e-07	-1.49835e-10	0.392266
9361036	chr16:9361036:T:C	2.04914e-07	-1.49835e-10	0.111901
9361068	chr16:9361068:A:T	1.98088e-07	-1.49835e-10	0.0780207
9361183	chr16:9361183:C:T	5.37363e-08	-1.49835e-10	-1.2266
9361312	chr16:9361312:G:A	1.00646e-06	-1.49835e-10	1.7035
9361485	chr16:9361485:G:A	1.9195e-07	-1.49835e-10	0.0465466
9361920	chr16:9361920:G:A	7.95254e-08	-1.49835e-10	-0.834614
9361965	chr16:9361965:T:C	5.57244e-08	-1.49835e-10	-1.19027
9362290	chr16:9362290:T:C	2.31751e-07	-1.49835e-10	0.234975
9362489	chr16:9362489:T:C	3.85395e-07	0.743578	-2.9698e-10
9362647	chr16:9362647:C:T	5.81328e-07	-1.49835e-10	1.15462
9362968	chr16:9362968:A:G	6.97159e-07	-1.49835e-10	1.33632
9363003	chr16:9363003:G:T	7.10872e-08	-1.49835e-10	-0.946783
9363287	chr16:9363287:C:T	5.425e-07	-1.49835e-10	1.0855
9363473	chr16:9363473:G:C	5.43262e-08	-1.49835e-10	-1.21568
9363660	chr16:9363660:A:G	5.50837e-08	-1.49835e-10	-1.20184
9363743	chr16:9363743:C:T	1.24081e-08	-1.69856	-0.993787
9363896	chr16:9363896:G:T	5.11622e-08	-1.49835e-10	-1.27569
9363901	chr16:9363901:C:T	5.58956e-08	-1.49835e-10	-1.18721
9363906	chr16:9363906:A:G	5.58956e-08	-1.49835e-10	-1.18721
9364060	chr16:9364060:T:C	6.34831e-08	-1.49835e-10	-1.05992
9364107	chr16:9364107:C:G	1.23177e-06	-1.49835e-10	1.90551
9364283	chr16:9364283:A:C	5.40523e-07	-1.49835e-10	1.08185
9364428	chr16:9364428:A:G	5.11397e-08	-1.49835e-10	-1.27613
9364517	chr16:9364517:A:G	1.95614e-07	-1.49835e-10	0.0654556
9364556	chr16:9364556:G:T	1.37069e-07	-1.49835e-10	-0.290208
9364580	chr16:9364580:G:C	1.24362e-06	-1.49835e-10	1.91509
9364612	chr16:9364612:G:A	1.73012e-07	-1.49835e-10	-0.0573266
9364791	chr16:9364791:A:G	1.63221e-06	-1.49835e-10	2.187
9365298	chr16:9365298:G:T	5.34124e-07	-1.49835e-10	1.06994
9366329	chr16:9366329:C:T	2.28277e-08	-1.43428	-0.64844
9366732	chr16:9366732:C:T	6.59126e-08	-1.49835e-10	-1.02236
9367125	chr16:9367125:A:G	1.06199e-06	-1.49835e-10	1.75721
9367168	chr16:9367168:A:T	6.68713e-08	-1.49835e-10	-1.00792
9368094	chr16:9368094:T:C	1.21535e-08	-1.70554	-1.00753
9368148	chr16:9368148:C:T	4.43386e-08	-0.478838	-0.939996
9368200	chr16:9368200:C:T	3.94358e-08	-0.325332	-1.21068
9368309	chr16:9368309:A:G	1.27317e-07	-1.49835e-10	-0.364012
9368320	chr16:9368320:A:T	6.05311e-08	-1.49835e-10	-1.10753
9368353	chr16:9368353:T:C	3.03921e-08	-0.527934	-1.26857
9368604	chr16:9368604:T:C	6.83392e-08	-1.49835e-10	-0.986207
9368678	chr16:9368678:A:G	1.93258e-07	-1.49835e-10	0.0533378
9368756	chr16:9368756:A:G	7.74094e-08	-1.49835e-10	-0.861582
9368782	chr16:9368782:TCA:T	1.90941e-07	-1.49835e-10	0.0412744
9368952	chr16:9368952:A:G	5.29796e-08	-1.49835e-10	-1.24078
9369099	chr16:9369099:A:G	3.50962e-08	-0.387632	-1.26496
9369270	chr16:9369270:T:TC	6.31255e-08	-1.49835e-10	-1.06557
9369394	chr16:9369394:G:A	2.46897e-07	-1.49835e-10	0.298281
9369515	chr16:9369515:G:A	1.63075e-07	-1.49835e-10	-0.116479
9369530	chr16:9369530:T:C	4.33576e-08	-0.659088	-0.78212
9369960	chr16:9369960:T:A	1.95119e-07	-1.49835e-10	0.062922
9370130	chr16:9370130:C:G	8.49808e-08	-1.49835e-10	-0.768265
9370542	chr16:9370542:A:G	1.56392e-07	-1.49835e-10	-0.158323
9370619	chr16:9370619:G:C	2.9403e-08	-0.615755	-1.21384
9370881	chr16:9370881:C:T	1.54405e-07	-1.49835e-10	-0.171111
9371113	chr16:9371113:C:T	2.94916e-08	-0.660516	-1.16607
9371175	chr16:9371175:A:G	4.81513e-08	-1.33634	-2.9698e-10
9371459	chr16:9371459:A:G	1.57285e-07	-1.49835e-10	-0.152631
9371511	chr16:9371511:G:A	7.41233e-08	-1.49835e-10	-0.904961
9371525	chr16:9371525:G:A	1.18844e-08	-1.58223	-1.15324
9371573	chr16:9371573:A:G	1.2326e-08	-1.5967	-1.10228
9371594	chr16:9371594:GA:G	1.45516e-07	-1.49835e-10	-0.230403
9371953	chr16:9371953:T:G	1.2892e-08	-1.59664	-1.05744
9372305	chr16:9372305:C:T	1.1865e-08	-1.6005	-1.1366
9372495	chr16:9372495:C:T	5.991e-08	-1.49835e-10	-1.11785
9372575	chr16:9372575:C:T	1.2179e-08	-1.70947	-1.00151
9372633	chr16:9372633:G:A	1.15442e-08	-1.6354	-1.12911
9373139	chr16:9373139:G:C	1.11726e-07	-1.49835e-10	-0.494637
9373477	chr16:9373477:A:G	5.28311e-08	-1.49835e-10	-1.24359
9374297	chr16:9374297:T:C	2.2037e-08	-1.39513	-0.722841
9375368	chr16:9375368:C:G	2.14128e-08	-0.937486	-1.20922
9375392	chr16:9375392:A:G	2.11959e-07	-1.49835e-10	0.145701
9375435	chr16:9375435:G:A	5.99895e-08	-1.49835e-10	-1.11652
9375895	chr16:9375895:T:C	1.83704e-08	-1.02541	-1.27454
9376050	chr16:9376050:T:A	9.5066e-09	-1.69369	-1.26502
9376054	chr16:9376054:G:A	5.82248e-08	-1.49835e-10	-1.14638
9376074	chr16:9376074:T:C	2.46805e-08	-1.65038	-0.354295
9376763	chr16:9376763:T:C	1.2027e-08	-1.53203	-1.1915
9377030	chr16:9377030:A:C	1.46371e-08	-1.43071	-1.09642
9377587	chr16:9377587:G:A	1.25632e-07	-1.49835e-10	-0.377336
9377897	chr16:9377897:T:C	2.72547e-08	-1.31639	-0.589076
9378667	chr16:9378667:T:C	1.09682e-07	-1.49835e-10	-0.513101
9378847	chr16:9378847:G:A	5.39771e-08	-1.49835e-10	-1.22213
9378956	chr16:9378956:A:G	2.31237e-08	-1.7085	-0.36133
9379171	chr16:9379171:A:G	2.33371e-08	-0.818113	-1.24253
9379464	chr16:9379464:A:G	2.15618e-08	-0.876129	-1.26364
9379553	chr16:9379553:A:C	6.99811e-08	-1.49835e-10	-0.962465
9380199	chr16:9380199:A:G	2.16892e-08	-1.1861	-0.94778
9380546	chr16:9380546:A:G	5.1871e-08	-1.49835e-10	-1.26193
9380565	chr16:9380565:C:G	5.96716e-08	-1.49835e-10	-1.12183
9380680	chr16:9380680:C:T	1.51903e-08	-1.54574	-0.944299
9380692	chr16:9380692:T:G	1.27567e-08	-1.62082	-1.04381
9381075	chr16:9381075:A:G	5.62182e-08	-1.49835e-10	-1.18145
9381910	chr16:9381910:C:T	2.51777e-08	-1.47321	-0.511522
9382362	chr16:9382362:A:C	9.59218e-09	-1.70927	-1.24047
9382475	chr16:9382475:A:G	9.80694e-09	-1.6506	-1.277
9382483	chr16:9382483:A:G	1.22666e-07	-1.49835e-10	-0.401227
9382488	chr16:9382488:G:C	9.81226e-09	-1.70954	-1.21752
9382766	chr16:9382766:C:CT	5.44029e-08	-1.49835e-10	-1.21427
9382853	chr16:9382853:G:T	1.84835e-08	-1.2037	-1.09012
9382944	chr16:9382944:G:T	5.11073e-08	-1.49835e-10	-1.27676
9383166	chr16:9383166:C:G	1.81908e-07	-1.49835e-10	-0.0071879
9383320	chr16:9383320:G:T	8.65399e-08	-1.31574	0.565655
9383476	chr16:9383476:T:C	1.23055e-07	-0.398062	-2.9698e-10
9383482	chr16:9383482:G:A	1.56941e-08	-1.44408	-1.01332
9383590	chr16:9383590:A:G	1.11474e-08	-1.53852	-1.26096
9383906	chr16:9383906:G:C	1.00454e-08	-1.70665	-1.19692
9384159	chr16:9384159:A:G	8.1303e-08	-0.812508	-2.9698e-10
9384364	chr16:9384364:T:C	2.28748e-07	-1.49835e-10	0.221929
9384520	chr16:9384520:T:C	3.79259e-08	-1.57506	-2.9698e-10
9384521	chr16:9384521:C:G	1.08853e-08	-1.67215	-1.15113
9385287	chr16:9385287:C:T	7.53806e-07	-1.49835e-10	1.41444
9385414	chr16:9385414:T:C	5.52278e-08	-1.49835e-10	-1.19922
9385531	chr16:9385531:A:G	5.10981e-08	-1.49835e-10	-1.27694
9385668	chr16:9385668:G:A	7.02367e-08	-1.49835e-10	-0.958819
9386109	chr16:9386109:A:G	5.67113e-08	-0.705968	-0.466749
9386516	chr16:9386516:T:A	2.76119e-07	-1.49835e-10	0.410143
9386764	chr16:9386764:C:T	5.45906e-08	-1.49835e-10	-1.21083
9386811	chr16:9386811:C:T	1.29401e-07	-1.49835e-10	-0.347771
9386842	chr16:9386842:G:A	6.03258e-08	-1.49835e-10	-1.11093
9387003	chr16:9387003:AC:A	3.05839e-07	-1.49835e-10	0.512368
9387084	chr16:9387084:AG:A	1.44753e-08	-1.67256	-0.865688
9387094	chr16:9387094:C:G	1.97547e-07	-1.49835e-10	0.0752865
9387179	chr16:9387179:T:C	3.01704e-08	-0.539874	-1.26395
9387356	chr16:9387356:G:A	5.29743e-08	-1.49835e-10	-1.24088
9387586	chr16:9387586:T:C	5.72127e-08	-1.49835e-10	-1.16391
9387851	chr16:9387851:G:A	7.52266e-08	-0.8653	-0.0248844
9387931	chr16:9387931:A:C	5.61098e-08	-1.49835e-10	-1.18338
9388025	chr16:9388025:G:A	5.56163e-08	-1.49835e-10	-1.19221
9388056	chr16:9388056:T:G	5.4529e-08	-1.49835e-10	-1.21196
9388253	chr16:9388253:C:T	5.11844e-08	-1.49835e-10	-1.27526
9388261	chr16:9388261:C:G	9.58354e-08	-1.68595	1.03789
9388472	chr16:9388472:C:T	6.46148e-08	-1.49835e-10	-1.04225
9388916	chr16:9388916:A:G	2.5096e-07	-1.49835e-10	0.314602
9389086	chr16:9389086:G:A	2.22346e-08	-1.70966	-0.39938
9389384	chr16:9389384:A:C	5.12534e-08	-1.49835e-10	-1.27391
9389398	chr16:9389398:T:C	5.43626e-08	-1.49835e-10	-1.21501
9389453	chr16:9389453:T:C	7.50216e-08	-1.49835e-10	-0.892914
9390111	chr16:9390111:A:T	3.72205e-07	-0.667638	1.37639
9390192	chr16:9390192:G:T	1.39556e-07	-1.49835e-10	-0.272225
9390284	chr16:9390284:T:G	5.99053e-08	-1.49835e-10	-1.11793
9390589	chr16:9390589:A:G	3.35356e-08	-1.69808	-2.9698e-10
9391022	chr16:9391022:T:C	5.10968e-08	-1.49835e-10	-1.27697
9391179	chr16:9391179:G:A	6.71515e-07	2.30375	-1.0049
9391289	chr16:9391289:A:G	5.3944e-08	-1.49835e-10	-1.22274
9391339	chr16:9391339:A:G	9.9564e-08	-1.49835e-10	-0.60989
9391391	chr16:9391391:C:T	5.83106e-08	-1.17566	0.0307522
9391576	chr16:9391576:T:G	7.30992e-08	-1.49835e-10	-0.918873
9392137	chr16:9392137:T:C	5.11235e-08	-1.49835e-10	-1.27645
9392293	chr16:9392293:C:T	5.21036e-08	-1.49835e-10	-1.25746
9392387	chr16:9392387:T:G	2.82408e-06	2.25612	0.479134
9392667	chr16:9392667:T:G	1.83988e-07	-1.49835e-10	0.00418235
9393137	chr16:9393137:A:G	2.5487e-07	-1.49835e-10	0.330063
9393365	chr16:9393365:A:T	4.00303e-08	-0.911637	-0.609416
9393439	chr16:9393439:AAT:A	2.57284e-08	-0.789678	-1.17342
9393541	chr16:9393541:T:C	6.35745e-08	-1.49835e-10	-1.05848
9393546	chr16:9393546:T:C	1.01051e-07	-1.49835e-10	-0.595064
9393666	chr16:9393666:A:G	7.13235e-08	-1.49835e-10	-0.943465
9393691	chr16:9393691:G:A	9.72844e-08	-0.633052	-2.9698e-10
9393769	chr16:9393769:T:C	4.21229e-08	-0.863557	-0.606541
9394784	chr16:9394784:C:T	1.89915e-08	-1.48838	-0.778316
9395190	chr16:9395190:C:T	2.56297e-06	3.32682	-0.688594
9395318	chr16:9395318:C:G	1.07952e-07	-1.49835e-10	-0.529006
9395354	chr16:9395354:T:C	3.59495e-08	-1.05299	-0.575582
9395440	chr16:9395440:T:A	3.69289e-08	-1.06417	-0.537527
9395754	chr16:9395754:C:A	5.14305e-08	-1.49835e-10	-1.27046
9395833	chr16:9395833:AG:A	1.1826e-08	-1.65833	-1.08206
9395939	chr16:9395939:T:G	1.32165e-07	-1.49835e-10	-0.326635
9396541	chr16:9396541:A:G	3.33101e-08	-1.70483	-2.9698e-10
9396610	chr16:9396610:T:G	8.4352e-08	-0.775692	-2.9698e-10
9396612	chr16:9396612:AACAG:GACAG	5.11688e-08	-1.49835e-10	-1.27556
9396624	chr16:9396624:A:G	6.74494e-08	-1.49835e-10	-0.999312
9397000	chr16:9397000:T:C	1.25677e-07	-1.49835e-10	-0.376976
9397390	chr16:9397390:C:T	3.66984e-08	-1.60796	-2.9698e-10
9397456	chr16:9397456:C:G	1.15183e-07	-1.49835e-10	-0.464169
9397564	chr16:9397564:T:A	8.57097e-08	-1.49835e-10	-0.759724
9398536	chr16:9398536:T:C	4.98205e-08	-0.996196	-0.306069
9398589	chr16:9398589:C:T	7.6154e-08	0.361438	-1.23937
9399072	chr16:9399072:T:C	1.65897e-07	-0.0993257	-2.9698e-10
9399932	chr16:9399932:A:T	7.67133e-08	-1.49835e-10	-0.870615
9400030	chr16:9400030:A:G	7.54439e-08	-1.49835e-10	-0.887301
9400841	chr16:9400841:A:G	6.55169e-08	0.159777	-1.18816
9400902	chr16:9400902:C:T	5.25048e-08	-1.49835e-10	-1.24979
9401077	chr16:9401077:G:T	5.24374e-08	-1.49835e-10	-1.25107
9401737	chr16:9401737:A:G	2.28759e-08	-1.35275	-0.727854
9401753	chr16:9401753:G:T	1.47717e-07	-0.215391	-2.9698e-10
9402086	chr16:9402086:G:C	6.8656e-08	0.248957	-1.23054
9402221	chr16:9402221:C:T	4.65445e-08	-1.37028	-2.9698e-10
9402244	chr16:9402244:A:G	4.3902e-08	-0.180541	-1.24819
9402329	chr16:9402329:A:G	4.34346e-07	1.44922	-0.586069
9402442	chr16:9402442:A:G	1.11715e-07	-1.49835e-10	-0.494735
9402482	chr16:9402482:T:G	2.48309e-08	-0.762036	-1.23656
9402803	chr16:9402803:A:C	5.88208e-08	-0.0722601	-1.06393
9402986	chr16:9402986:T:G	7.10469e-08	0.248389	-1.19574
9403326	chr16:9403326:C:T	9.16983e-08	-1.49835e-10	-0.692186
9403451	chr16:9403451:G:A	5.90899e-07	-0.00317008	1.17413
9403534	chr16:9403534:G:A	5.13664e-08	-1.49835e-10	-1.27171
9403797	chr16:9403797:A:G	9.51348e-08	-1.49835e-10	-0.655395
9403814	chr16:9403814:A:G	6.09869e-08	-1.10003	-2.9698e-10
9403863	chr16:9403863:C:A	5.81575e-08	0.0436683	-1.1912
9403971	chr16:9403971:A:G	6.43112e-08	0.121607	-1.16856
9404245	chr16:9404245:C:T	1.81365e-07	-0.0101769	-2.9698e-10
9404350	chr16:9404350:C:T	5.11182e-08	-1.49835e-10	-1.27655
9404660	chr16:9404660:A:C	1.26866e-07	-1.49835e-10	-0.367562
9404756	chr16:9404756:AAG:A	5.14951e-08	-1.49835e-10	-1.2692
9404850	chr16:9404850:T:C	5.15128e-08	-1.49835e-10	-1.26886
9405271	chr16:9405271:T:G	1.30382e-07	-1.49835e-10	-0.340219
9405493	chr16:9405493:T:C	1.19043e-07	0.506251	-0.937454
9405741	chr16:9405741:TACTC:T	6.56475e-08	-1.49835e-10	-1.02639
9405965	chr16:9405965:A:G	3.92037e-08	-0.4154	-1.12652
9406053	chr16:9406053:C:G	3.21448e-06	4.05472	-1.18999
9406140	chr16:9406140:A:G	6.09494e-08	-1.49835e-10	-1.10065
9406220	chr16:9406220:A:G	1.18226e-07	-1.49835e-10	-0.438095
9406229	chr16:9406229:T:A	5.00411e-08	-0.286291	-1.01155
9406377	chr16:9406377:T:C	5.1756e-08	-0.28723	-0.976921
9406552	chr16:9406552:G:A	4.03381e-07	-0.0156614	0.804854
9406600	chr16:9406600:G:A	1.78465e-07	-0.0262984	-2.9698e-10
9406652	chr16:9406652:C:T	6.07119e-06	2.91832	0.582297
9406925	chr16:9406925:A:G	6.09205e-08	0.0504409	-1.15156
9407044	chr16:9407044:C:T	7.24843e-08	0.270265	-1.19759
9407179	chr16:9407179:T:C	5.38356e-08	-1.49835e-10	-1.22476
9407438	chr16:9407438:C:G	5.38693e-08	-1.49835e-10	-1.22413
9407776	chr16:9407776:TGA:T	6.7039e-08	-0.0308977	-0.974518
9407792	chr16:9407792:G:C	2.96742e-08	-0.959369	-0.861043
9407874	chr16:9407874:C:T	5.7979e-08	-1.49835e-10	-1.15061
9408424	chr16:9408424:A:G	3.51064e-07	1.23299	-0.582711
9408963	chr16:9408963:G:A	5.13327e-08	-1.49835e-10	-1.27236
9409091	chr16:9409091:T:C	2.46317e-07	0.295928	-2.9698e-10
9409100	chr16:9409100:T:C	1.38945e-07	-1.49835e-10	-0.276609
9409425	chr16:9409425:GTTTA:G	7.03568e-08	-1.49835e-10	-0.957111
9409720	chr16:9409720:A:G	9.70481e-08	-1.49835e-10	-0.635483
9409816	chr16:9409816:G:A	3.32162e-08	-1.70765	-2.9698e-10
9411241	chr16:9411241:G:A	4.02169e-08	-0.264214	-1.25219
9411355	chr16:9411355:C:T	5.17549e-08	-1.49835e-10	-1.26417
9411670	chr16:9411670:T:C	1.60875e-07	-1.49835e-10	-0.13006
9411671	chr16:9411671:ACTCTTT:A	5.171e-08	-1.49835e-10	-1.26504
9411774	chr16:9411774:G:A	1.20245e-08	-1.47475	-1.24899
9412074	chr16:9412074:T:C	5.49491e-08	-1.49835e-10	-1.20428
9412247	chr16:9412247:C:T	3.38286e-08	-1.68938	-2.9698e-10
9412291	chr16:9412291:G:A	3.13079e-08	-1.31529	-0.451528
9412435	chr16:9412435:C:T	5.73836e-08	-1.49835e-10	-1.16093
9413019	chr16:9413019:C:T	5.12088e-08	-1.49835e-10	-1.27478
9413079	chr16:9413079:C:T	1.69334e-08	-1.12179	-1.25962
9413108	chr16:9413108:G:T	5.45537e-08	-1.49835e-10	-1.2115
9413131	chr16:9413131:C:T	5.19787e-08	-1.49835e-10	-1.25986
9413211	chr16:9413211:T:C	5.37182e-08	-1.49835e-10	-1.22694
9413361	chr16:9413361:TA:T	8.49481e-08	-0.745045	-0.0236046
9413596	chr16:9413596:C:G	5.11341e-08	-1.49835e-10	-1.27624
9413744	chr16:9413744:T:A	1.00965e-07	0.329665	-0.925579
9413756	chr16:9413756:T:C	1.25084e-07	0.71006	-1.09176
9413807	chr16:9413807:A:T	5.41324e-08	-1.49835e-10	-1.21926
9414190	chr16:9414190:C:T	1.08166e-08	-1.62773	-1.20187
9414241	chr16:9414241:T:C	3.78574e-07	1.75268	-1.02695
9414864	chr16:9414864:C:T	1.29109e-07	0.809256	-1.15929
9415027	chr16:9415027:C:A	5.14318e-08	-1.49835e-10	-1.27043
9415340	chr16:9415340:C:T	1.27154e-08	-1.4319	-1.23597
9415993	chr16:9415993:A:G	5.70523e-08	-0.939586	-0.227137
9416061	chr16:9416061:G:A	5.66536e-08	-1.17373	-2.9698e-10
9416293	chr16:9416293:A:T	9.56914e-08	-1.49835e-10	-0.649562
9416304	chr16:9416304:T:C	1.27582e-08	-1.63102	-1.03349
9416452	chr16:9416452:G:T	5.2934e-08	-1.49835e-10	-1.24164
9416902	chr16:9416902:G:T	1.05523e-08	-1.57972	-1.27462
9417018	chr16:9417018:C:T	5.58727e-08	-1.49835e-10	-1.18761
9417309	chr16:9417309:A:G	6.60112e-08	-1.49835e-10	-1.02087
9417845	chr16:9417845:C:A	2.19322e-08	-1.17882	-0.94391
9418097	chr16:9418097:A:G	7.73786e-08	-1.49835e-10	-0.86198
9418134	chr16:9418134:G:A	5.41349e-08	-1.49835e-10	-1.21921
9418361	chr16:9418361:G:A	1.55543e-07	-1.2006	1.03684
9418403	chr16:9418403:T:C	1.05436e-07	0.573827	-1.12642
9418578	chr16:9418578:G:A	5.11498e-08	-1.49835e-10	-1.27593
9418805	chr16:9418805:C:A	1.0738e-08	-1.59873	-1.23817
9419700	chr16:9419700:C:T	1.08071e-07	-1.49835e-10	-0.527906
9419900	chr16:9419900:T:G	3.23247e-07	-1.49835e-10	0.567727
9419930	chr16:9419930:T:G	1.18418e-08	-1.46207	-1.27699
9420061	chr16:9420061:GA:G	4.02955e-08	-0.258032	-1.25642
9420212	chr16:9420212:A:G	1.21665e-08	-1.43521	-1.27679
9420218	chr16:9420218:G:A	9.59235e-09	-1.70614	-1.24358
9420260	chr16:9420260:C:T	1.53393e-07	-1.49835e-10	-0.177689
9420461	chr16:9420461:C:G	9.94185e-08	-1.26285	0.651496
9420748	chr16:9420748:T:G	1.18882e-08	-1.51223	-1.22291
9420801	chr16:9420801:G:A	5.27529e-08	-1.34565	0.100574
9420810	chr16:9420810:C:A	5.21393e-08	-1.49835e-10	-1.25677
9420850	chr16:9420850:C:T	4.37668e-08	-1.38567	-0.0461388
9421272	chr16:9421272:T:G	5.16397e-08	-1.49835e-10	-1.2664
9421344	chr16:9421344:T:G	5.24613e-08	-1.49835e-10	-1.25061
9421373	chr16:9421373:C:T	4.9792e-08	-1.30284	-2.9698e-10
9421471	chr16:9421471:C:T	3.38786e-07	-1.49835e-10	0.614679
9421581	chr16:9421581:A:G	5.26086e-08	-1.50705	0.259239
9421821	chr16:9421821:T:C	2.87415e-07	1.68097	-1.23073
9421910	chr16:9421910:G:A	3.63022e-08	-1.61881	-2.9698e-10
9422013	chr16:9422013:T:A	1.74955e-07	1.23019	-1.27636
9422070	chr16:9422070:A:G	4.57598e-08	-1.38728	-2.9698e-10
9422233	chr16:9422233:T:C	1.84145e-07	0.37126	-0.366225
9422255	chr16:9422255:C:G	3.03502e-07	0.986052	-0.481355
9422358	chr16:9422358:T:C	2.91338e-07	1.73539	-1.2716
9422359	chr16:9422359:A:G	2.57011e-07	1.6136	-1.27517
9422709	chr16:9422709:T:C	1.92141e-07	1.25373	-1.20619
9422783	chr16:9422783:C:T	2.65569e-07	1.64818	-1.27699
9422790	chr16:9422790:C:T	1.63847e-07	0.425668	-0.537427
9422914	chr16:9422914:C:T	6.37031e-08	-1.49835e-10	-1.05646
9423135	chr16:9423135:A:G	1.41077e-07	0.195527	-0.45691
9423171	chr16:9423171:A:G	6.59314e-08	-1.49835e-10	-1.02207
9423266	chr16:9423266:A:G	5.39081e-08	-1.49835e-10	-1.22341
9423318	chr16:9423318:A:G	5.37068e-08	-1.49835e-10	-1.22715
9423540	chr16:9423540:A:G	5.38278e-08	-1.49835e-10	-1.2249
9423578	chr16:9423578:G:T	1.46464e-07	-1.49835e-10	-0.223913
9423597	chr16:9423597:C:T	4.9232e-08	-1.43554	0.121395
9423616	chr16:9423616:A:G	5.36508e-08	-1.49835e-10	-1.22819
9423702	chr16:9423702:CTGTT:C	3.33847e-08	-1.70259	-2.9698e-10
9424212	chr16:9424212:C:G	8.85214e-08	-1.49835e-10	-0.727445
9424275	chr16:9424275:G:T	5.22611e-08	-1.49835e-10	-1.25444
9424292	chr16:9424292:C:T	1.82864e-08	-1.54287	-0.761662
9424294	chr16:9424294:C:T	1.4461e-07	1.03614	-1.27278
9424514	chr16:9424514:T:C	1.39653e-07	0.520485	-0.792013
9424595	chr16:9424595:A:G	6.46917e-08	-1.49835e-10	-1.04106
9424636	chr16:9424636:T:C	1.2901e-07	0.130229	-0.481025
9424817	chr16:9424817:C:T	2.08531e-08	-0.903539	-1.26965
9424947	chr16:9424947:G:T	5.34504e-08	-1.23194	-2.9698e-10
9425216	chr16:9425216:GAGAA:G	1.26939e-07	-1.48062	1.11363
9425333	chr16:9425333:A:G	5.90294e-08	-1.49835e-10	-1.13265
9425368	chr16:9425368:A:G	1.03793e-07	0.17615	-0.744441
9425561	chr16:9425561:T:C	7.40074e-08	-1.49835e-10	-0.906525
9425751	chr16:9425751:G:A	6.82387e-08	0.287995	-1.27567
9425951	chr16:9425951:A:G	9.22798e-08	-1.49835e-10	-0.685865
9425978	chr16:9425978:C:G	1.81692e-08	-1.35034	-0.960616
9426318	chr16:9426318:A:G	5.18343e-08	-1.49835e-10	-1.26264
9426498	chr16:9426498:G:A	8.15237e-08	-1.49835e-10	-0.809797
9426832	chr16:9426832:A:G	5.98989e-08	-1.49835e-10	-1.11803
9427377	chr16:9427377:G:A	1.51951e-08	-1.46813	-1.02159
9427519	chr16:9427519:A:G	5.26336e-08	-1.49835e-10	-1.24734
9427628	chr16:9427628:C:T	5.41476e-08	-1.49835e-10	-1.21898
9428063	chr16:9428063:A:G	1.55724e-07	-0.162602	-2.9698e-10
9428195	chr16:9428195:C:A	1.3732e-08	-1.34977	-1.24119
9428403	chr16:9428403:C:G	1.53427e-08	-1.24645	-1.2336
9428484	chr16:9428484:C:T	5.34706e-08	-1.49835e-10	-1.23156
9428732	chr16:9428732:G:C	2.30081e-07	1.22113	-0.993384
9428803	chr16:9428803:A:G	3.64659e-08	-1.63844	0.024129
9428922	chr16:9428922:T:G	5.53387e-08	-1.49835e-10	-1.19722
9429037	chr16:9429037:T:G	1.12377e-08	-1.54126	-1.25016
9429338	chr16:9429338:T:C	5.42361e-08	-1.49835e-10	-1.21734
9429360	chr16:9429360:C:T	2.07966e-08	-0.906006	-1.2699
9429485	chr16:9429485:C:T	5.4958e-08	-1.49835e-10	-1.20412
9429717	chr16:9429717:C:T	1.45183e-08	-1.44836	-1.08692
9429946	chr16:9429946:T:G	1.75889e-08	-1.35945	-0.983973
9429973	chr16:9429973:C:T	6.37342e-08	-1.49835e-10	-1.05597
9429981	chr16:9429981:C:T	1.81169e-08	-1.49575	-0.818102
9430010	chr16:9430010:T:C	5.12136e-08	-1.49835e-10	-1.27468
9430092	chr16:9430092:G:C	8.88005e-08	-1.60045	0.876148
9430168	chr16:9430168:G:A	1.61135e-08	-1.30841	-1.12262
9430254	chr16:9430254:C:A	1.44061e-08	-1.43469	-1.10835
9430904	chr16:9430904:A:G	5.92174e-08	-1.49835e-10	-1.12947
9430969	chr16:9430969:A:T	2.72838e-08	-1.66902	-0.235379
9430979	chr16:9430979:G:A	1.46906e-08	-1.43599	-1.08749
9431024	chr16:9431024:A:G	5.9532e-08	-1.49835e-10	-1.12418
9431199	chr16:9431199:C:T	1.49616e-08	-1.42047	-1.08473
9431261	chr16:9431261:C:T	5.23451e-08	-1.49835e-10	-1.25283
9431350	chr16:9431350:C:T	1.54152e-08	-1.4017	-1.07363
9431557	chr16:9431557:C:A	1.4809e-08	-1.42681	-1.08865
9431797	chr16:9431797:G:A	1.48716e-08	-1.44869	-1.06255
9432103	chr16:9432103:G:A	7.32181e-08	-1.49835e-10	-0.917247
9432300	chr16:9432300:G:C	3.75121e-07	-1.49835e-10	0.716557
9433129	chr16:9433129:C:T	2.3854e-08	-0.990593	-1.04815
9433155	chr16:9433155:ATCT:A	5.30088e-08	-1.49835e-10	-1.24023
9433378	chr16:9433378:TA:T	1.72044e-07	0.0325487	-0.0954867
9433587	chr16:9433587:T:C	8.38069e-08	-1.49835e-10	-0.782175
9433621	chr16:9433621:A:G	2.98849e-07	1.70334	-1.21409
9433654	chr16:9433654:A:T	1.66562e-07	0.500972	-0.596293
9433673	chr16:9433673:A:T	5.66858e-08	-1.49835e-10	-1.17317
9433933	chr16:9433933:T:C	5.19805e-08	-1.49835e-10	-1.25982
9434420	chr16:9434420:A:G	2.22928e-08	-0.983803	-1.12262
9435089	chr16:9435089:G:A	1.97173e-08	-1.07935	-1.14985
9436613	chr16:9436613:T:G	6.31817e-08	-1.49835e-10	-1.06468
9437084	chr16:9437084:G:A	3.99849e-08	-1.40355	-0.118633
9437201	chr16:9437201:AAAAG:A	6.36238e-08	-1.49835e-10	-1.0577
9437421	chr16:9437421:C:T	3.32691e-08	-1.70606	-2.9698e-10
9437550	chr16:9437550:G:A	4.88689e-08	-1.48291	0.161359
9437611	chr16:9437611:C:T	4.6419e-08	-1.37298	-2.9698e-10
9437639	chr16:9437639:A:G	4.18e-08	-1.51088	0.033083
9437782	chr16:9437782:C:T	2.77635e-08	-0.61011	-1.27686
9437830	chr16:9437830:G:A	2.69105e-08	-0.641165	-1.27701
9438061	chr16:9438061:C:T	2.0767e-08	-0.938139	-1.23919
9438271	chr16:9438271:G:T	4.02391e-08	-1.51585	-2.9698e-10
9438792	chr16:9438792:G:T	7.87455e-08	-1.49835e-10	-0.844469
9439121	chr16:9439121:C:T	1.62605e-07	0.556714	-0.676079
9439797	chr16:9439797:G:A	3.99909e-08	-1.54568	0.0236456
9440208	chr16:9440208:A:G	7.85055e-08	-1.49835e-10	-0.847521
9440342	chr16:9440342:G:A	2.58906e-08	-0.710041	-1.24677
9440508	chr16:9440508:C:G	5.78902e-08	-1.49835e-10	-1.15214
9440548	chr16:9440548:C:A	2.70015e-08	-0.639624	-1.27517
9440775	chr16:9440775:A:AC	5.25771e-08	-1.49835e-10	-1.24841
9440802	chr16:9440802:G:C	5.15974e-08	-0.00506851	-1.26215
9440947	chr16:9440947:G:T	7.20069e-08	-1.49835e-10	-0.933928
9441524	chr16:9441524:A:C	1.52162e-08	-1.57816	-0.910166
9441661	chr16:9441661:G:T	3.17296e-07	0.635509	-0.0863625
9441858	chr16:9441858:C:T	2.8508e-08	-0.78049	-1.08001
9442254	chr16:9442254:GCA:G	2.85154e-07	0.72738	-0.285042
9442321	chr16:9442321:G:A	5.23085e-08	-1.49835e-10	-1.25353
9442386	chr16:9442386:C:T	2.83965e-08	-0.858365	-1.00606
9442614	chr16:9442614:G:A	3.0181e-08	-0.760753	-1.04273
9442770	chr16:9442770:C:T	3.36127e-08	-1.69579	-2.9698e-10
9442774	chr16:9442774:A:G	2.92431e-08	-0.845045	-0.990001
9442990	chr16:9442990:G:C	1.73368e-07	1.12192	-1.17719
9443364	chr16:9443364:C:T	2.99693e-08	-0.54148	-1.26904
9443469	chr16:9443469:A:T	2.57423e-08	-0.837391	-1.12517
9443508	chr16:9443508:C:T	2.01046e-08	-1.15755	-1.05219
9443528	chr16:9443528:G:A	2.83182e-08	-0.871196	-0.995989
9443826	chr16:9443826:C:T	2.87278e-08	-0.763247	-1.08958
9444000	chr16:9444000:C:T	5.15937e-08	-1.49835e-10	-1.26729
9444023	chr16:9444023:T:G	2.48773e-08	-0.935344	-1.06139
9444120	chr16:9444120:C:T	5.2059e-08	-1.49835e-10	-1.25831
9444402	chr16:9444402:T:C	2.26793e-08	-0.937091	-1.15215
9444809	chr16:9444809:A:C	8.14672e-08	-0.81049	-2.9698e-10
9444828	chr16:9444828:G:T	2.29698e-08	-0.835979	-1.24053
9444870	chr16:9444870:G:C	6.03652e-08	-1.49835e-10	-1.11028
9445441	chr16:9445441:C:T	4.97641e-08	-1.3034	-2.9698e-10
9445442	chr16:9445442:A:G	5.84444e-08	-1.49835e-10	-1.14261
9445514	chr16:9445514:A:G	3.31574e-08	-1.70942	-2.9698e-10
9445576	chr16:9445576:G:A	2.16691e-08	-0.955168	-1.17963
9445704	chr16:9445704:A:G	7.0136e-08	-1.49835e-10	-0.960254
9445729	chr16:9445729:G:A	2.21475e-08	-0.963775	-1.14919
9446048	chr16:9446048:G:C	1.78352e-07	-1.49835e-10	-0.0269286
9446051	chr16:9446051:A:G	7.44751e-08	-1.49835e-10	-0.900225
9446244	chr16:9446244:T:C	2.3432e-08	-1.39623	-0.660358
9446382	chr16:9446382:A:T	7.58665e-08	-1.49835e-10	-0.881715
9446905	chr16:9446905:G:A	1.29764e-08	-1.37477	-1.27279
9446981	chr16:9446981:A:G	1.33934e-07	-1.49835e-10	-0.313346
9447191	chr16:9447191:A:G	5.69409e-08	-1.49835e-10	-1.16868
9447226	chr16:9447226:G:A	5.20572e-08	-1.49835e-10	-1.25835
9447519	chr16:9447519:A:T	1.26499e-07	-1.49835e-10	-0.370452
9447739	chr16:9447739:G:A	1.25855e-07	-1.49835e-10	-0.375562
9447860	chr16:9447860:A:G	1.79734e-08	-1.36584	-0.955957
9448403	chr16:9448403:A:G	7.1904e-08	-0.401467	-0.533891
9448404	chr16:9448404:C:A	1.18322e-07	-1.49835e-10	-0.437283
9448433	chr16:9448433:C:T	1.13919e-07	-1.49835e-10	-0.475198
9448451	chr16:9448451:G:C	2.1788e-08	-0.856311	-1.27302
9448760	chr16:9448760:A:G	5.12197e-08	-1.49835e-10	-1.27457
9448893	chr16:9448893:A:G	7.05546e-08	-1.49835e-10	-0.954304
9449582	chr16:9449582:G:A	6.06307e-08	-1.10589	-2.9698e-10
9449961	chr16:9449961:C:T	4.42701e-08	-1.42038	-2.9698e-10
9450476	chr16:9450476:G:A	2.21219e-07	1.45684	-1.26837
9450534	chr16:9450534:A:G	6.95851e-08	-1.49835e-10	-0.96814
9450666	chr16:9450666:T:G	1.33774e-07	0.891827	-1.20637
9450933	chr16:9450933:C:T	6.81372e-08	-1.49835e-10	-0.989167
9451168	chr16:9451168:T:C	6.95851e-08	-1.49835e-10	-0.96814
9451202	chr16:9451202:C:T	1.34616e-07	0.89509	-1.20336
9451740	chr16:9451740:A:C	7.23123e-08	-0.929695	-2.9698e-10
9451969	chr16:9451969:A:G	1.01575e-07	-1.49835e-10	-0.589896
9452209	chr16:9452209:A:T	3.13284e-08	-0.489293	-1.27687
9452225	chr16:9452225:T:C	1.02396e-08	-1.62365	-1.26078
9452658	chr16:9452658:A:G	6.94767e-08	-1.49835e-10	-0.969699
9452675	chr16:9452675:A:G	3.65823e-08	-1.0145	-0.596622
9452761	chr16:9452761:C:T	1.36363e-07	-1.49835e-10	-0.295372
9452775	chr16:9452775:T:C	7.13266e-08	-1.49835e-10	-0.943421
9453028	chr16:9453028:A:G	1.44796e-07	0.999227	-1.23459
9453206	chr16:9453206:G:C	3.49605e-08	-1.65647	-2.9698e-10
9453408	chr16:9453408:C:T	1.40371e-07	0.956743	-1.22314
9453506	chr16:9453506:G:A	9.26339e-08	-1.49835e-10	-0.682035
9453929	chr16:9453929:G:A	3.31653e-08	-1.70918	-2.9698e-10
9454107	chr16:9454107:G:A	1.04089e-08	-1.70981	-1.15822
9454186	chr16:9454186:C:A	6.75341e-08	-1.49835e-10	-0.998057
9454189	chr16:9454189:C:T	1.66713e-07	1.09442	-1.18884
9454374	chr16:9454374:A:G	3.372e-08	-1.6926	-2.9698e-10
9454614	chr16:9454614:G:A	2.05492e-08	-0.92156	-1.26631
9454650	chr16:9454650:G:A	5.11464e-08	-1.49835e-10	-1.276
9454806	chr16:9454806:A:C	2.16581e-08	-1.06197	-1.07334
9454848	chr16:9454848:C:A	1.03462e-07	-1.49835e-10	-0.571484
9454964	chr16:9454964:C:G	1.07272e-07	-1.49835e-10	-0.535322
9455081	chr16:9455081:A:G	1.70912e-07	1.11702	-1.18657
9455102	chr16:9455102:C:T	1.77902e-08	-1.13949	-1.19256
9455253	chr16:9455253:T:A	1.15776e-07	-1.49835e-10	-0.459031
9455428	chr16:9455428:G:A	8.39075e-08	-1.49835e-10	-0.780975
9456118	chr16:9456118:C:T	1.19493e-07	0.315306	-0.742738
9456455	chr16:9456455:C:T	7.0899e-08	-1.49835e-10	-0.949434
9457009	chr16:9457009:G:A	1.4222e-07	1.02089	-1.2742
9457267	chr16:9457267:A:G	1.53103e-07	1.09019	-1.26977
9457280	chr16:9457280:C:T	9.08179e-08	-1.49835e-10	-0.701834
9457308	chr16:9457308:A:C	4.90087e-08	-1.31869	-2.9698e-10
9457312	chr16:9457312:T:C	1.43489e-07	1.02865	-1.27308
9457539	chr16:9457539:T:C	6.79332e-08	-1.49835e-10	-0.992165
9457633	chr16:9457633:C:T	4.39545e-08	-1.42753	-2.9698e-10
9458062	chr16:9458062:G:A	6.30591e-08	-1.49835e-10	-1.06662
9458263	chr16:9458263:G:C	7.17032e-08	-1.49835e-10	-0.938155
9458377	chr16:9458377:C:T	7.16685e-08	-1.49835e-10	-0.938638
9458464	chr16:9458464:A:C	6.33619e-08	-1.49835e-10	-1.06183
9458476	chr16:9458476:C:T	1.62138e-07	-0.122243	-2.9698e-10
9458702	chr16:9458702:G:A	6.83756e-08	-1.49835e-10	-0.985674
9458833	chr16:9458833:G:A	8.79874e-08	-1.49835e-10	-0.733496
9458995	chr16:9458995:T:C	1.06312e-07	0.692802	-1.23712
9459015	chr16:9459015:G:A	1.19872e-07	0.787747	-1.21201
9459512	chr16:9459512:G:A	6.89104e-08	-1.49835e-10	-0.977883
9459970	chr16:9459970:G:A	1.10598e-08	-1.57463	-1.23274
9460244	chr16:9460244:A:C	9.49538e-09	-1.70408	-1.2558
9460963	chr16:9460963:G:A	1.69447e-07	1.09408	-1.17223
9461146	chr16:9461146:G:A	6.67133e-08	-1.49835e-10	-1.01029
9461159	chr16:9461159:C:T	5.34101e-08	-1.49835e-10	-1.23269
9461409	chr16:9461409:A:T	6.67133e-08	-1.49835e-10	-1.01029
9461466	chr16:9461466:C:T	5.28587e-08	-1.49835e-10	-1.24307
9461478	chr16:9461478:T:A	6.67735e-08	-1.49835e-10	-1.00938
9461512	chr16:9461512:T:A	9.59431e-08	0.107511	-0.754446
9461632	chr16:9461632:C:T	1.57505e-08	-1.21545	-1.23837
9461847	chr16:9461847:C:G	1.44575e-08	-1.34933	-1.19015
9461896	chr16:9461896:G:A	8.42063e-07	2.09084	-0.565676
9462012	chr16:9462012:A:G	8.21557e-07	2.08374	-0.583227
9462158	chr16:9462158:G:C	1.57344e-07	1.00472	-1.15698
9462218	chr16:9462218:C:T	6.6788e-08	-1.49835e-10	-1.00917
9462253	chr16:9462253:T:A	7.069e-07	2.01162	-0.661417
9462292	chr16:9462292:C:G	1.7072e-07	1.10722	-1.17789
9462372	chr16:9462372:C:T	5.12717e-08	-1.49835e-10	-1.27355
9462880	chr16:9462880:A:G	5.18582e-08	-1.49835e-10	-1.26218
9462886	chr16:9462886:C:T	5.01991e-07	1.83871	-0.830818
9462952	chr16:9462952:T:C	5.79885e-08	-1.49835e-10	-1.15045
9463056	chr16:9463056:A:C	2.5772e-08	-0.685147	-1.27625
9463150	chr16:9463150:T:C	2.08094e-08	-1.2064	-0.968882
9463210	chr16:9463210:T:C	2.43962e-08	-0.831515	-1.18475
9463383	chr16:9463383:A:G	2.83608e-08	-1.16879	-0.696894
9463398	chr16:9463398:G:A	6.70715e-08	-1.49835e-10	-1.00493
9463407	chr16:9463407:A:G	6.68739e-08	-1.49835e-10	-1.00788
9463436	chr16:9463436:A:G	4.5773e-08	-1.387	-2.9698e-10
9463475	chr16:9463475:A:C	5.11364e-08	-1.49835e-10	-1.27619
9463493	chr16:9463493:A:G	6.49536e-08	-1.49835e-10	-1.03702
9463504	chr16:9463504:A:T	1.23074e-07	0.779921	-1.17782
9463685	chr16:9463685:A:G	6.05007e-08	-0.76635	-0.341686
9463872	chr16:9463872:T:A	6.96634e-08	0.0104696	-0.977484
9464135	chr16:9464135:C:T	7.56936e-08	-1.49835e-10	-0.883996
9464167	chr16:9464167:A:G	3.93329e-08	-1.53863	-2.9698e-10
9464182	chr16:9464182:T:C	5.33285e-07	1.92917	-0.860808
9464299	chr16:9464299:A:G	1.15447e-07	0.757473	-1.21936
9464357	chr16:9464357:T:C	5.08739e-08	-0.718448	-0.562892
9464824	chr16:9464824:A:G	7.14599e-08	-1.49835e-10	-0.941554
9465016	chr16:9465016:C:G	5.61795e-08	-1.49835e-10	-1.18214
9465063	chr16:9465063:A:G	1.54868e-08	-1.21323	-1.25748
9465227	chr16:9465227:T:C	6.78381e-08	-1.49835e-10	-0.993566
9465455	chr16:9465455:T:A	5.24059e-08	-1.49835e-10	-1.25167
9465550	chr16:9465550:A:G	1.18293e-07	0.806092	-1.24362
9465861	chr16:9465861:A:T	1.29081e-07	0.848658	-1.19891
9466079	chr16:9466079:A:G	8.38462e-08	0.119223	-0.900929
9466400	chr16:9466400:T:G	1.51505e-08	-1.7003	-0.792358
9466417	chr16:9466417:G:GA	6.46831e-07	1.98905	-0.727658
9466461	chr16:9466461:C:G	6.32295e-08	-1.49835e-10	-1.06392
9466594	chr16:9466594:A:G	5.86001e-08	-1.49835e-10	-1.13995
9466728	chr16:9466728:G:A	5.57875e-08	-1.49835e-10	-1.18914
9466729	chr16:9466729:A:G	6.32226e-08	-0.613691	-0.450338
9467108	chr16:9467108:T:G	1.65885e-07	1.16481	-1.2642
9467459	chr16:9467459:A:T	3.74359e-08	-0.390845	-1.19722
9467465	chr16:9467465:A:G	7.78374e-08	-1.49835e-10	-0.856068
9467927	chr16:9467927:T:C	8.37034e-08	-0.394344	-0.389067
9468114	chr16:9468114:A:T	2.8219e-07	1.58994	-1.15805
9468145	chr16:9468145:T:G	5.42043e-07	2.23369	-1.14904
9468485	chr16:9468485:GC:G	2.7913e-08	-0.834118	-1.04748
9468511	chr16:9468511:G:A	1.18677e-07	0.841528	-1.27581
9468667	chr16:9468667:C:T	1.57516e-07	1.10648	-1.25764
9468725	chr16:9468725:A:C	2.24361e-08	-1.22485	-0.875164
9468732	chr16:9468732:C:T	1.82126e-07	1.26055	-1.26654
9469088	chr16:9469088:C:G	6.57992e-07	-1.49835e-10	1.2785
9469117	chr16:9469117:A:G	5.71657e-08	-1.49835e-10	-1.16474
9469668	chr16:9469668:A:T	4.94797e-07	1.21521	-0.221749
9469888	chr16:9469888:T:G	5.86553e-08	-1.49835e-10	-1.13901
9470120	chr16:9470120:T:C	7.34713e-08	-1.49835e-10	-0.913796
9470165	chr16:9470165:C:T	1.26434e-07	-1.49835e-10	-0.370971
9470318	chr16:9470318:G:A	4.0743e-07	1.97825	-1.17907
9470504	chr16:9470504:G:A	1.08842e-07	-1.49835e-10	-0.520795
9470607	chr16:9470607:A:T	1.40029e-07	-0.268844	-2.9698e-10
9471364	chr16:9471364:G:C	7.57661e-08	-1.49835e-10	-0.883039
9471667	chr16:9471667:C:T	5.91396e-08	-1.49835e-10	-1.13079
9471709	chr16:9471709:T:A	7.51335e-08	-1.49835e-10	-0.891424
9471827	chr16:9471827:C:T	1.15957e-07	-1.49835e-10	-0.457472
9472030	chr16:9472030:C:G	8.10553e-07	-1.49835e-10	1.48703
9472217	chr16:9472217:G:A	1.34861e-07	0.955634	-1.26208
9472254	chr16:9472254:G:C	1.3565e-07	0.678145	-0.978755
9472527	chr16:9472527:G:A	9.30394e-08	-1.49835e-10	-0.677668
9472936	chr16:9472936:C:T	7.99228e-07	2.24501	-0.772055
9473181	chr16:9473181:T:C	4.19127e-08	-1.4751	-2.9698e-10
9473322	chr16:9473322:G:A	1.14468e-07	0.673992	-1.14439
9473636	chr16:9473636:A:G	2.73776e-07	1.18206	-0.780442
9474187	chr16:9474187:ATTTACATACAT:A	6.18314e-08	-1.49835e-10	-1.08628
9474373	chr16:9474373:C:A	4.39961e-08	-1.42659	-2.9698e-10
9474400	chr16:9474400:G:A	1.32609e-08	-1.70464	-0.921234
9474569	chr16:9474569:A:G	5.64126e-08	-1.49835e-10	-1.178
9474686	chr16:9474686:A:G	5.14973e-08	-1.49835e-10	-1.26916
9474702	chr16:9474702:T:C	3.6757e-08	-1.66321	0.0568464
9474710	chr16:9474710:A:G	6.91704e-08	-1.49835e-10	-0.974118
9474735	chr16:9474735:C:T	5.41674e-08	-1.49835e-10	-1.21861
9474763	chr16:9474763:G:A	4.05285e-08	-1.50868	-2.9698e-10
9474792	chr16:9474792:C:T	1.72707e-07	0.448708	-0.507803
9474948	chr16:9474948:G:T	1.36242e-08	-1.6741	-0.924739
9475158	chr16:9475158:A:G	5.55873e-08	-1.49835e-10	-1.19273
9475312	chr16:9475312:G:A	9.53713e-08	-1.49835e-10	-0.652912
9475427	chr16:9475427:C:G	1.33675e-07	-1.49835e-10	-0.315279
9475469	chr16:9475469:G:C	7.65618e-07	2.1464	-0.716403
9475622	chr16:9475622:T:C	9.69799e-08	-1.49835e-10	-0.636187
9475701	chr16:9475701:A:G	5.54454e-08	-1.49835e-10	-1.19529
9476000	chr16:9476000:C:G	7.08093e-08	-1.49835e-10	-0.9507
9476017	chr16:9476017:G:A	1.0041e-07	-1.49835e-10	-0.601429
9476042	chr16:9476042:T:A	6.35729e-08	-1.0585	-2.9698e-10
9476126	chr16:9476126:G:T	5.6669e-08	-1.49835e-10	-1.17346
9476436	chr16:9476436:A:G	1.34742e-07	-1.49835e-10	-0.30733
9476758	chr16:9476758:C:G	2.61097e-07	0.903818	-0.549618
9476767	chr16:9476767:G:A	1.52475e-07	-1.49835e-10	-0.183689
9476798	chr16:9476798:A:C	1.43982e-07	-1.49835e-10	-0.240999
9476809	chr16:9476809:A:G	2.17471e-07	0.778061	-0.606684
9476982	chr16:9476982:C:A	3.31655e-08	-1.70918	-2.9698e-10
9477332	chr16:9477332:A:G	3.3604e-07	0.713738	-0.107198
9477551	chr16:9477551:A:T	9.1593e-08	-1.49835e-10	-0.693335
9477842	chr16:9477842:A:G	8.33974e-07	-1.49835e-10	1.51551
9477981	chr16:9477981:G:A	1.52418e-08	-1.70709	-0.779552
9478132	chr16:9478132:G:A	7.97535e-08	-1.49835e-10	-0.83175
9478173	chr16:9478173:T:C	1.00153e-07	-1.49835e-10	-0.603995
9478535	chr16:9478535:C:A	1.02933e-07	-1.49835e-10	-0.576614
9478610	chr16:9478610:C:T	9.97291e-08	-1.49835e-10	-0.608233
9478613	chr16:9478613:A:G	2.05142e-07	1.37764	-1.26463
9478641	chr16:9478641:TTTTGTA:T	3.43394e-08	-1.6744	-2.9698e-10
9478979	chr16:9478979:A:G	6.90358e-08	-1.49835e-10	-0.976064
9479177	chr16:9479177:C:T	1.08438e-07	-1.49835e-10	-0.524514
9479358	chr16:9479358:A:G	5.76506e-08	-1.49835e-10	-1.15629
9479369	chr16:9479369:A:T	2.57851e-07	1.3969	-1.0552
9479412	chr16:9479412:T:G	1.21514e-07	-1.49835e-10	-0.410663
9479481	chr16:9479481:A:G	9.91396e-08	-1.49835e-10	-0.614161
9479714	chr16:9479714:C:T	3.40754e-08	-1.68212	-2.9698e-10
9479715	chr16:9479715:G:A	4.49628e-08	-1.40485	-2.9698e-10
9479858	chr16:9479858:T:C	1.00322e-07	-1.49835e-10	-0.602305
9479889	chr16:9479889:G:A	7.69705e-08	-1.49835e-10	-0.867268
9479992	chr16:9479992:A:G	6.6638e-08	-1.49835e-10	-1.01142
9480003	chr16:9480003:A:G	1.03086e-07	-1.49835e-10	-0.575128
9480071	chr16:9480071:A:C	1.0246e-07	-1.49835e-10	-0.581222
9480174	chr16:9480174:G:A	4.38747e-07	0.616793	0.256441
9480234	chr16:9480234:A:G	4.90741e-08	-1.70073	0.383373
9480333	chr16:9480333:G:A	1.02375e-07	-1.49835e-10	-0.582046
9480342	chr16:9480342:G:A	7.53081e-08	-1.49835e-10	-0.889103
9480473	chr16:9480473:G:A	4.78452e-07	0.859282	0.100585
9480500	chr16:9480500:A:G	5.11316e-08	-1.49835e-10	-1.27629
9480558	chr16:9480558:A:T	1.08869e-07	-1.49835e-10	-0.520543
9480888	chr16:9480888:T:C	7.64203e-08	-1.49835e-10	-0.874442
9481295	chr16:9481295:C:T	9.0714e-08	-1.49835e-10	-0.702979
9481300	chr16:9481300:T:A	5.11831e-08	-1.49835e-10	-1.27528
9481307	chr16:9481307:G:A	3.30334e-07	0.56136	0.0280541
9481355	chr16:9481355:C:G	8.02599e-08	-1.49835e-10	-0.82542
9481429	chr16:9481429:G:A	1.03858e-07	-1.49835e-10	-0.567663
9481441	chr16:9481441:G:T	1.06516e-07	-1.49835e-10	-0.542395
9481494	chr16:9481494:C:T	8.18735e-08	-1.49835e-10	-0.805515
9481847	chr16:9481847:A:G	3.77736e-07	1.99954	-1.27603
9481955	chr16:9481955:C:T	9.32099e-08	-1.49835e-10	-0.675836
9482054	chr16:9482054:C:T	7.55786e-08	-1.49835e-10	-0.885516
9482266	chr16:9482266:T:C	7.74817e-08	-1.49835e-10	-0.860648
9482671	chr16:9482671:C:T	5.7195e-08	-1.49835e-10	-1.16422
9482755	chr16:9482755:G:A	1.95379e-07	1.13153	-1.06728
9483111	chr16:9483111:G:A	7.79555e-08	-1.49835e-10	-0.854552
9483252	chr16:9483252:G:A	3.01948e-07	1.74772	-1.24816
9483456	chr16:9483456:T:C	3.36605e-07	1.88264	-1.27442
9483649	chr16:9483649:A:G	2.7995e-08	-1.05951	-0.819157
9483783	chr16:9483783:A:G	3.3359e-07	1.8414	-1.24218
9483931	chr16:9483931:C:T	3.87312e-08	-1.55404	-2.9698e-10
9484008	chr16:9484008:A:G	2.75607e-07	1.65721	-1.24892
9484152	chr16:9484152:C:T	1.64798e-08	-1.4553	-0.953256
9484393	chr16:9484393:C:A	5.11119e-08	-1.49835e-10	-1.27667
9484397	chr16:9484397:A:G	1.40434e-07	0.533322	-0.799273
9484789	chr16:9484789:C:T	2.29539e-07	0.632396	-0.407015
9485020	chr16:9485020:A:C	5.17197e-08	-1.49835e-10	-1.26485
9485080	chr16:9485080:C:T	8.87027e-08	-1.49835e-10	-0.7254
9485816	chr16:9485816:G:A	8.60081e-08	-1.49835e-10	-0.756249
9485857	chr16:9485857:G:A	2.4146e-07	0.641152	-0.36514
9486384	chr16:9486384:G:A	6.66167e-08	-1.49835e-10	-1.01174
9486691	chr16:9486691:G:A	6.67003e-08	-1.49835e-10	-1.01048
9486946	chr16:9486946:A:G	9.91409e-09	-1.70399	-1.21275
9486975	chr16:9486975:G:A	2.37129e-08	-1.7025	-0.342176
9487562	chr16:9487562:G:A	8.0968e-08	-1.49835e-10	-0.816636
9487605	chr16:9487605:C:T	7.84845e-08	-1.49835e-10	-0.847788
9487944	chr16:9487944:T:C	5.17836e-08	-1.49835e-10	-1.26362
9488028	chr16:9488028:A:G	1.0325e-07	-1.49835e-10	-0.573541
9488209	chr16:9488209:C:T	6.49454e-07	2.44981	-1.18437
9488335	chr16:9488335:A:G	6.67192e-08	-1.49835e-10	-1.0102
9488359	chr16:9488359:G:A	3.31416e-08	-1.7099	-2.9698e-10
9488931	chr16:9488931:G:C	2.41284e-07	0.691259	-0.415976
9489299	chr16:9489299:G:C	1.13688e-07	-0.477231	-2.9698e-10
9489370	chr16:9489370:TCAGA:T	5.41942e-08	-1.49835e-10	-1.21812
9489621	chr16:9489621:G:A	1.05467e-08	-1.57808	-1.2768
9490238	chr16:9490238:C:T	5.22828e-08	-1.49835e-10	-1.25402
9490439	chr16:9490439:G:T	5.11596e-08	-1.49835e-10	-1.27574
9490494	chr16:9490494:TTTG:T	7.42374e-08	-1.49835e-10	-0.903422
9490632	chr16:9490632:A:C	5.6518e-08	0.100023	-1.27615
9491219	chr16:9491219:C:A	1.15903e-07	-1.49835e-10	-0.457941
9492171	chr16:9492171:C:T	1.02395e-08	-1.70777	-1.17666
9492902	chr16:9492902:G:T	7.62596e-08	-1.49835e-10	-0.876547
9493169	chr16:9493169:G:C	3.84463e-07	1.84307	-1.10191
9493777	chr16:9493777:A:G	5.12545e-08	-1.49835e-10	-1.27389
9493994	chr16:9493994:T:C	3.83931e-08	-1.56281	-2.9698e-10
9494093	chr16:9494093:T:G	5.46739e-08	-1.49835e-10	-1.2093
9494200	chr16:9494200:G:A	6.5034e-08	-1.49835e-10	-1.03578
9494358	chr16:9494358:A:T	3.92108e-07	1.98249	-1.22165
9494417	chr16:9494417:C:T	5.03116e-08	-1.29245	-2.9698e-10
9495009	chr16:9495009:C:T	1.29918e-08	-1.4843	-1.16207
9495191	chr16:9495191:A:T	1.05563e-07	-1.49835e-10	-0.551383
9495769	chr16:9495769:CTAAT:C	5.05211e-07	2.09151	-1.07723
9495996	chr16:9495996:C:T	3.58076e-07	1.27655	-0.606497
9496169	chr16:9496169:G:C	6.58178e-07	1.19565	0.0831314
9496205	chr16:9496205:T:C	5.2787e-07	1.29257	-0.234408
9496260	chr16:9496260:C:T	7.5577e-08	-1.49835e-10	-0.885539
9496960	chr16:9496960:A:T	5.42245e-07	2.24736	-1.16233
9497062	chr16:9497062:G:C	3.48075e-07	1.81422	-1.17249
9497118	chr16:9497118:G:A	5.92638e-08	-1.12869	-2.9698e-10
9497227	chr16:9497227:C:G	5.2603e-08	-1.49835e-10	-1.24792
9497847	chr16:9497847:G:A	1.08366e-08	-1.63323	-1.19453
9498039	chr16:9498039:C:G	2.96316e-07	0.624529	-0.143794
9498815	chr16:9498815:A:G	2.84282e-08	-1.70688	-0.156428
9498899	chr16:9498899:G:A	1.81713e-07	1.13489	-1.14315
9499304	chr16:9499304:G:A	7.60265e-08	-1.49835e-10	-0.879609
9499306	chr16:9499306:G:A	7.67787e-08	-1.49835e-10	-0.869763
9499318	chr16:9499318:A:T	1.6766e-07	0.817669	-0.906424
9499730	chr16:9499730:G:T	5.25938e-08	-1.49835e-10	-1.24809
9500131	chr16:9500131:G:T	6.01752e-08	-1.49835e-10	-1.11343
9500798	chr16:9500798:A:C	7.58912e-08	-1.49835e-10	-0.881389
9500815	chr16:9500815:T:G	2.35207e-08	-1.03637	-1.01644
9501137	chr16:9501137:G:T	7.61386e-08	-1.49835e-10	-0.878135
9501167	chr16:9501167:G:A	1.11708e-07	-0.494803	-2.9698e-10
9501550	chr16:9501550:G:A	2.90647e-07	1.70069	-1.23927
9501685	chr16:9501685:A:G	5.18352e-08	-1.49835e-10	-1.26262
9502702	chr16:9502702:A:G	5.2541e-08	-1.49835e-10	-1.2491
9502858	chr16:9502858:G:A	1.08159e-08	-1.59675	-1.23292
9503192	chr16:9503192:C:T	3.37975e-08	-1.6903	-2.9698e-10
```
