## Supplementary material for "Characterization of shared and ancestry-specific signals driving complex traits using multi-ancestry fine-mapping": orig_s1_snps

```
rs56202006
rs1366526
rs502032
rs76097482
rs647627
rs2077437
rs117405646
rs649127
rs660355
rs891118
rs1366527
rs1366528
rs4780321
rs4780322
rs4780992
rs35317
rs72776975
rs35318
rs76327108
rs17681488
rs35705628
rs3909919
rs40425
rs522171
rs35319
rs40511
rs629471
rs117507280
rs143763333
rs111165205
rs111165207
rs111063971
rs111209216
rs657663
rs35321
rs1001897
rs2162948
rs16965133
rs17567981
rs116977163
rs7500640
rs249293
rs12930801
rs249292
rs117146915
rs39674
rs837345
rs183658
rs837346
rs42309
rs12596734
rs138999802
rs718566
rs12935363
rs76636678
rs61666746
rs1816272
rs1835084
rs12596722
rs73503260
rs17681592
rs12918413
rs1035945
rs9927724
rs4780332
rs142741516
rs12931386
rs77563086
rs62033589
rs28673481
rs75155443
rs138578960
rs62033590
rs72776982
rs62033591
rs61408354
rs1428806
rs62033592
rs118138780
rs9938076
rs34006928
rs113184701
rs17652752
rs171602
rs78233708
rs166070
rs4780342
rs185577384
rs249286
rs2115412
rs55939261
rs249284
rs114541655
rs537918
rs117596048
rs56016480
rs62033593
rs837349
rs680590
rs117618079
rs149066567
rs62033594
rs678434
rs79320703
rs141741945
rs117744456
rs1428808
rs75682126
rs8054181
rs1428809
rs11642423
rs77830915
rs1369932
rs11075294
rs537966
rs141972806
rs146312767
rs249274
rs193860
rs2314296
rs249275
rs919369
rs11648253
rs489992
rs143191875
rs12148932
rs16965182
rs4781036
rs145694726
rs8055270
rs8061192
rs16965187
rs12149511
rs143366325
rs17568098
rs42362
rs187485
rs72772211
rs40129
rs145475884
rs9925193
rs115052338
rs117866671
rs6498605
rs117745585
rs116845050
rs115237666
rs9923329
rs8057806
rs117103845
rs118034537
rs117759237
rs7201523
rs144506999
rs56017818
rs12447281
rs115977779
rs149791750
rs72772213
rs114267875
rs114844320
rs117220471
rs116577549
rs12597225
rs9925401
rs115762049
rs114032755
rs12934278
rs11641033
rs117868076
rs4780351
rs116123707
rs11643736
rs141361877
rs2195435
rs1898231
rs1896762
rs78895715
rs7206503
rs1428811
rs112104896
rs150376619
rs1896763
rs72636272
rs1428812
rs193861
rs4780361
rs4781064
rs148165932
rs183659
rs55883826
rs55840078
rs57044375
rs8051532
rs7199233
rs11644725
rs17681793
rs4781071
rs142671249
rs17749326
rs17681811
rs591717
rs138588207
rs171603
rs249302
rs13335734
rs62033596
rs11075301
rs9940332
rs249301
rs249300
rs249299
rs12596220
rs837356
rs116841258
rs8063998
rs249287
rs1864156
rs646085
rs185111
rs67498156
rs5815527
rs12598159
rs249288
rs62033597
rs8052081
rs249289
rs73509317
rs117172616
rs57981099
rs249290
rs249291
rs1346560
rs74008573
rs7194810
rs186472348
rs74008574
rs79597494
rs117369421
rs74008575
rs182740431
rs173613
rs80289363
rs249281
rs249280
rs11648011
rs77052762
rs837358
rs837359
rs75838775
rs138577492
rs539300
rs77975924
rs113555933
rs1561134
rs12444389
rs75156189
rs16955371
rs74008579
rs76694291
rs57648453
rs55718536
rs12444227
rs55945734
rs12444796
rs4781125
rs56139829
rs55923039
rs56142256
rs56153048
rs55742856
rs55682420
rs12149526
rs146267101
rs117213608
rs139284077
rs78874533
rs117025048
rs56017145
rs111663417
rs11645040
rs1366522
rs1366523
rs1366524
rs80162472
rs12933414
rs141359497
rs77796800
rs76757810
rs111305815
rs1992072
rs117844780
rs486687
rs487592
rs1992073
rs1992074
rs4561465
rs80069240
rs512304
rs11643994
rs75831442
rs7189608
rs74008592
rs77390991
rs1975271
rs59546898
rs1561135
rs1561136
rs78170742
rs76309484
rs77083721
rs75694432
rs1436423
rs58928072
rs9923634
rs9939972
rs9928268
rs9928435
rs1428789
rs112120196
rs7186581
rs1991513
rs74008600
rs57900754
rs79521687
rs78873842
rs57267135
rs55807290
rs930094
rs9940196
rs9927839
rs111250350
rs11644154
rs12921106
rs12051502
rs35376
rs35377
rs77269004
rs35378
rs40331
rs753408
rs35379
rs9931034
rs17653013
rs249294
rs1428790
rs73511306
rs249295
rs249296
rs78745286
rs1545099
rs187486
rs118186897
rs249297
rs249298
rs9932510
rs12325039
rs12325488
rs142269634
rs12928833
rs13330000
rs168725
rs148851398
rs1428791
rs12931122
rs62033617
rs727053
rs694773
rs11859090
rs4399531
rs117681791
rs4257206
rs11075312
rs112156521
rs73494611
rs8048268
rs58317623
rs60782078
rs78265796
rs9302525
rs73494614
rs249279
rs73494616
rs72774248
rs249278
rs8053607
rs183657
rs8045718
rs62033618
rs519934
rs646932
rs8059436
rs8059935
rs249277
rs190345
rs249276
rs837351
rs4347627
rs12449072
rs12102909
rs7187882
rs139430937
rs8047309
rs6498641
rs837352
rs837353
rs9302526
rs112694563
rs76090000
rs9937969
rs17681985
rs35382877
rs9926288
rs837354
rs560941
rs142237670
rs111597948
rs249282
rs2115409
rs930095
rs930096
rs61186185
rs16965238
rs138226858
rs79936993
rs12448098
rs9937597
rs168723
rs12103206
rs9931860
rs552218
rs173614
rs16965242
rs956441
rs956442
rs74010816
rs4781164
rs168724
rs183136
rs183137
rs77332255
rs118078170
rs171601
rs531909
rs9937817
rs34498567
rs1594041
rs9940644
rs66504909
rs8060567
rs4448937
rs28742947
rs28573188
rs76126250
rs17443769
rs9937163
rs117389344
rs9928914
rs12325052
rs12325497
rs34024217
rs11075334
rs59600422
rs116863325
rs62033622
rs16965263
rs16965266
rs12324987
rs12325502
rs11075335
rs1019798
rs11647735
rs1962849
rs1964340
rs2014151
rs1561133
rs77894985
rs2304474
rs1014568
rs1014569
rs9931240
rs74561415
rs11640563
rs1428795
rs1428796
rs1428797
rs146267812
rs12597132
rs12599915
rs11075336
rs9927088
rs9933849
rs79973959
rs2075152
rs2075153
rs117105859
rs1898230
rs75271290
rs79755237
rs759316
rs759317
rs759318
rs28693854
rs8045165
rs741249
rs117551050
rs16965282
rs11641416
rs9933124
rs149294657
rs16965285
rs116913285
rs12445014
rs78674899
rs17541576
rs141858033
rs113234967
rs17444451
rs142081875
rs17541651
rs57480998
rs1428798
rs12103097
rs1835083
rs59323511
rs116549727
rs12447980
rs9926242
rs112907769
rs111826725
rs111482433
rs75935922
rs12920445
rs1428799
rs76961507
rs75805063
rs34571815
rs4530135
rs765081
rs2192636
rs17444683
rs1428801
rs75834304
rs62033625
rs60557824
rs12102711
rs12443519
rs12447560
rs75644907
rs12448291
rs16965293
rs11648190
rs12103238
rs112871206
rs78355663
rs76466295
rs78650957
rs61510925
rs1476959
rs1476960
rs77655586
rs72774274
rs1428803
rs1024783
rs1024784
rs1476961
rs1476962
rs7202570
rs7188066
rs1428804
rs2110610
rs28573187
rs12445257
rs12448198
rs1548854
rs12444727
rs60274122
rs58759411
rs17445052
rs9930055
rs28535094
rs16965295
rs28691660
rs139593269
rs17542333
rs1035944
rs9746701
rs182834114
rs7187171
rs12448985
rs7187417
rs28675232
rs988319
rs988320
16:9558785_C_A
rs17445366
rs17445394
rs76808503
rs77586709
rs74373247
rs12444157
rs12444206
rs62033629
rs9933831
rs9928001
rs12443739
rs79491642
rs116912929
rs80173747
rs9926063
rs17445506
rs74498180
rs17445541
rs62033631
rs2075155
rs76116141
rs9302529
rs9937439
rs4780421
rs78581682
rs9931265
rs13335962
rs13336012
rs887948
rs4553629
rs2872712
rs76929908
rs759321
rs2872713
rs74990059
rs759322
rs1076461
rs72774283
rs4781210
rs2080276
rs720763
rs12935313
rs4781217
rs4781219
rs72774286
rs4780426
rs7185210
rs7195095
rs72774287
rs117581736
rs12933549
rs143922116
rs7499839
rs2314671
rs2314672
rs113526517
rs117656017
rs1861207
rs139191850
rs11646721
rs8052528
rs8060901
rs12926052
rs4780434
rs9922015
rs12444541
rs12598028
rs7192625
rs7192640
rs7192794
rs7192806
rs4641741
rs2314673
rs2314674
rs2314675
rs72774294
rs74316036
rs7190819
rs4780439
rs7204955
rs7201056
rs4780440
rs12448567
rs7196617
rs9930665
rs12918098
rs4781242
rs141129388
rs4780442
rs8054127
rs7191811
rs9932006
rs76190651
rs9926415
rs62033633
rs11641141
rs117973662
rs9924387
rs62033634
rs4780443
rs4780444
rs737067
rs737068
rs9925721
rs2075156
rs12708823
rs79078682
rs62033635
rs12708824
rs11075362
rs113774878
rs12923598
rs12927892
rs8059901
rs1548855
rs72778421
rs72778423
rs1548856
rs77289116
rs12922833
rs8054451
rs12445134
rs9925203
rs72778425
rs11643865
rs2215922
rs76927196
rs2872714
rs79192731
rs74008607
rs8055607
rs72778427
rs62033639
rs148567393
rs7194083
rs7203808
rs7190812
rs12708825
rs17543498
rs7186587
rs2215923
rs75870273
rs4780470
rs759323
rs759324
rs759325
rs12917796
rs9925544
rs2192637
rs62033640
rs2192638
rs28551103
rs12934148
rs79742964
rs62033641
rs2192639
rs62033642
rs2314676
rs34047927
rs4468620
rs117312866
rs74739353
rs117063739
rs9972667
16:9597748_T_C
rs10492846
rs4781320
rs9921975
rs77485615
rs56064458
rs56256185
rs4408544
rs72778432
rs1861208
rs72778433
rs13338752
rs12599203
rs4781331
rs76797878
rs79251984
rs55843129
rs735758
rs7202798
rs16965400
rs7185583
rs9935776
rs72778435
rs56939980
rs74491673
rs75218371
rs9928697
rs77102118
rs7187762
rs2110611
rs7201988
rs7202549
rs2160173
rs2160174
rs72778438
rs4781336
rs13334925
rs72778440
rs72778441
rs7186189
rs74008610
rs9938435
rs9938444
rs8054911
rs10431898
rs55706387
rs1548843
rs1548844
rs1548845
rs1548846
rs1548847
rs8043759
rs117746424
rs4780479
rs4781337
rs13333939
rs2215924
rs7186532
rs13331241
rs8062600
rs61057575
rs8050733
rs8063225
rs62031761
rs4781338
rs4781339
rs8061049
rs8052966
rs8061545
rs11643362
rs1016300
rs8064015
rs6498758
rs1548848
rs1548849
rs28533758
rs16965433
rs16965434
rs1157853
rs1157854
rs111595973
rs72778454
rs148222041
rs12922857
rs7190669
rs16965442
rs16965444
rs11864489
rs11862184
rs2080277
rs72778456
rs12924552
rs8055971
rs8059857
rs12149130
rs12149745
rs145226260
rs12930386
rs12930687
rs4781354
rs34788237
rs12927209
rs12449102
rs2872715
rs2314677
rs56316309
rs72778461
rs4780486
rs4781365
rs139631787
rs28413812
rs55832974
rs12927860
rs9924552
rs147579748
rs12928470
rs12924805
rs12932123
rs16965477
rs12923763
rs74769981
rs12444483
rs8054870
rs8060304
rs8047136
rs4643316
rs4399532
rs77250951
rs76013621
rs118084856
rs9939511
rs113384236
rs12926161
rs4141488
rs12934132
rs113347654
rs16965497
rs7206175
rs16965500
rs7198962
rs112232097
rs7189658
rs7190188
rs7195174
rs4780490
rs74008617
rs4780491
rs9928058
rs80021332
rs12927565
rs8062824
rs12934593
rs12931385
rs113097196
rs12102932
rs113983497
rs181799418
rs117159189
rs12921725
rs12932112
rs56410920
rs77423475
rs12447102
rs12443663
rs12443711
rs4781389
rs2160170
rs144773091
rs2192633
rs74349478
rs4780501
rs4781399
rs4781402
rs16965532
rs4781403
rs9938381
rs9930062
rs72778464
rs4780504
rs4780505
rs12447558
rs12449266
rs28599829
rs4781405
rs4780506
rs28708495
rs8044432
rs8044434
rs12446581
rs117287659
rs1861200
rs12447454
rs56905144
rs8055953
rs12597733
rs111764445
rs16965555
rs8054026
rs74806444
rs7190913
rs7196566
rs12598431
rs8050995
rs187040276
rs12447511
rs72778468
rs34593232
rs77530524
rs740065
rs9928458
rs9932623
rs17546809
rs74489268
rs9932870
rs759313
rs2110606
rs74008620
rs2314678
rs74503976
rs72778472
rs12443695
rs75667642
rs117572845
rs118189260
rs76275355
rs2192634
rs7191870
rs12149759
rs74250842
rs74527958
rs12149001
rs16965571
rs74730056
rs917955
rs1074042
rs56189750
rs12149023
rs76772272
rs11075405
rs12598738
rs8045553
rs60813631
rs8054142
rs8046099
rs9928358
rs56027852
rs17547192
rs62031774
rs78144838
rs9932565
rs72778478
rs72778480
rs9939589
rs9939690
rs9921476
rs8045831
rs11075406
rs2080273
rs4322664
rs741248
rs8048813
rs12922619
rs17547339
rs16965604
rs7197558
rs11864130
rs11075407
rs1861201
rs1468769
rs79377503
rs1541555
rs16965625
rs4781449
rs79099186
rs13332916
rs74008632
rs11862591
rs115377190
rs2110607
rs9938142
rs79223401
rs8058047
rs74962564
rs59723249
rs6498771
rs7186821
rs12599746
rs72778482
rs11862118
rs11867064
rs12925224
rs8064140
rs11646897
rs28698542
rs28620493
rs117962203
rs8062972
rs8057776
rs7190845
rs80059319
rs12927978
rs12924475
rs7198062
rs55909009
rs9931937
rs11649233
rs7191552
rs7196163
rs1861202
rs1861204
rs116855785
rs1861205
rs16965714
rs11865912
rs12325410
rs74787028
rs1035113
rs12325411
rs11649432
rs8051870
rs1014277
rs16965717
rs4781492
rs6498785
rs4781493
rs144372694
rs1006733
rs17450929
rs12444198
rs9939858
rs2024389
rs74008670
rs9673982
rs146485001
rs2080274
rs148986720
rs2080275
rs7194473
rs4514675
rs12921634
rs8052454
rs12919014
rs147548843
rs10521036
rs1035114
rs1476958
rs75763572
rs57599202
rs189127215
rs11642070
rs78116309
rs78592683
rs9635472
rs12445104
rs17548402
rs16965745
rs4141487
rs1468770
rs151193311
rs2314681
rs2215920
rs2192635
rs16965760
rs1468771
rs58982799
rs74008692
rs62031798
rs11074333
rs112886410
rs4265804
rs16965779
rs1035109
rs721843
rs11074334
rs10521037
rs74008693
rs1035110
rs74008694
rs8044433
rs16965790
rs112524733
rs188561584
rs716084
rs2315010
rs62031799
rs74926149
rs8057992
rs79929907
rs72778499
rs2215921
rs9937082
rs13332316
rs12928902
rs59090908
rs59995194
rs8062382
rs8062754
rs8044547
rs62031800
rs62031801
rs72778501
rs8053772
rs2314978
rs8049672
rs8050224
rs13337988
rs77806330
rs75484489
rs8061640
rs79509082
rs79441742
rs8060684
rs722008
rs75363673
rs4780540
rs7187547
rs78631552
rs7192817
rs8045440
rs73506963
rs118042027
rs76699476
rs28462008
rs8052271
rs8050819
rs9939126
rs78744889
rs115754488
rs13333400
rs117547240
rs55893489
rs4780542
rs75612735
rs117912874
rs78387222
rs12919665
rs12919967
rs4781549
rs4781550
rs718396
rs118038275
rs60886290
rs35724461
rs6497300
rs28710468
rs8049219
rs6497303
rs28676846
rs8051282
rs12373038
rs118129099
rs116868881
rs77523351
rs12448543
rs12445455
rs12445475
rs117757591
rs117061754
rs62031807
rs118181179
rs117134064
rs117665827
rs7194496
rs12927792
rs6497311
rs4781557
rs71379029
rs62031808
rs6497312
rs1990573
rs73506974
rs8057579
rs79931855
rs16965837
rs117018781
rs7190267
rs7190668
rs76592603
rs8048089
rs6497315
rs6497316
rs34207167
rs12444815
rs9925666
rs10444985
rs74548294
rs10444986
rs2315080
rs76893874
rs79046349
rs75989238
rs80049164
rs75014418
rs117935809
rs7193592
rs117420688
rs7204565
rs78901835
rs8062638
rs8063583
rs72780519
rs11074350
rs114808080
rs11646265
rs8046384
rs11074352
rs17452464
rs11865545
rs16965860
rs11642494
rs12928640
rs12708620
rs16965869
rs11074354
rs7200343
rs11074357
rs117096315
rs977540
rs17549925
rs117187737
rs9926196
rs74638417
rs117330541
rs12930632
rs113319455
rs11863025
rs28361967
rs117760761
rs117065100
rs984264
rs984265
rs57348328
rs117479757
rs7198715
rs76917052
rs76277441
rs7404406
rs74709318
rs182626
rs36043600
rs11648880
rs79560390
rs76716908
rs316368
rs316369
rs4780550
rs115892046
rs150702626
rs7184492
rs35727059
rs183406
rs75872820
rs62031811
rs73508816
rs316370
rs722875
rs4780551
rs172728
rs145739766
rs7195203
rs7500146
rs16965942
rs7499827
rs16965946
rs7201885
rs7202071
rs12934393
rs2908706
rs34432608
rs11640322
rs35014268
rs7187670
rs75559656
rs77426694
rs12102524
rs7192950
rs1548850
rs1548851
rs12927348
rs2908707
rs1548852
rs1548853
rs138724370
rs117870154
rs316371
rs118086839
rs116866911
rs17453083
rs16965952
rs316372
rs316373
rs8062835
rs117921586
rs178400
rs170289
rs6497335
rs2908708
rs9796775
rs7199126
rs78472566
rs11863767
rs11859195
rs9922023
rs7498340
rs316374
rs316375
rs316376
rs11074370
rs1420041
rs2908709
rs138893121
rs72779817
rs865670
rs117403580
rs17550406
rs16965984
rs2908705
rs16965986
rs6497340
rs71379030
rs316377
rs316378
rs11642363
rs117281768
rs11647032
rs1080134
rs117245699
rs72779819
rs1080133
rs72779821
rs187090595
rs62031825
rs2540160
rs861389
rs17550532
rs184354
rs172729
rs316379
rs2540161
rs189778
rs117940833
rs71379031
rs145925094
rs72779823
rs167575
rs34191746
rs116939705
rs12925073
rs316380
rs316381
rs78636241
rs2540165
rs116979408
rs2540162
rs75142036
rs117936688
rs12921102
rs178401
rs2098335
rs170290
rs16966016
rs2908710
rs58919840
rs10438522
rs79115214
rs865939
rs1861206
rs759319
rs62031832
rs759320
rs2908711
rs117807951
rs316382
rs76027999
rs62031834
rs78027109
rs72779827
rs316383
rs62031835
rs17568419
rs62031836
rs72779829
rs34055979
rs28655074
rs112210037
rs35146603
rs316384
rs143173859
rs167577
rs167578
rs111584287
rs1861193
rs4781592
rs6416608
rs7186415
rs4781593
rs78746523
rs11646985
rs17568440
rs8049659
rs75789072
rs62031838
rs11642164
rs35393762
rs11865432
rs62031839
rs4781599
rs17653153
rs138839143
rs17653172
rs11646070
rs58585508
rs77855348
rs4781605
rs72779836
rs9930663
rs9940563
rs9940642
rs9922961
rs62031841
rs66756322
rs16966073
rs62031842
rs9925504
rs9925661
rs11074395
rs111404378
rs62031843
rs117641741
rs142252565
rs147878214
rs28878619
rs11639966
rs137906819
rs11646718
rs12924780
rs4781621
rs12924924
rs55931449
rs147737705
rs62031854
rs56157128
rs112123778
rs113855112
rs57895900
rs57252432
rs140917353
rs144567613
rs11639502
rs60158444
rs62034165
rs75408885
rs12918122
rs17653204
rs63676160
rs11644374
rs139769491
rs11644717
rs11645816
rs11645543
rs75919351
rs62034166
rs60736942
rs16966096
rs4483841
rs3968868
rs4063490
rs3968869
rs11642311
rs17682064
16:9773355_T_C
16:9773355_T_A
rs62034169
rs12708626
rs74563698
rs55760802
rs11866237
rs11074404
rs77395329
rs11645132
rs17568614
rs7201482
rs16966121
rs11639989
rs11639697
rs1420046
rs117668430
rs11645272
rs16966127
rs62034171
rs11646563
rs112993011
rs112714439
rs112454106
rs55692111
rs57135958
16:9776391_T_C
rs62034174
rs11646975
rs55908583
rs12325334
rs6497392
rs80196406
rs4781659
rs4781660
rs1894852
rs62034175
rs10852232
rs61276246
rs62034199
rs75134801
rs148481313
rs1362323
rs1362324
rs75547768
rs1362325
rs74569016
rs1345289
rs1345290
rs72779846
rs11641351
rs72779848
rs17568718
rs77304217
rs62034200
rs4063479
rs4063480
rs4063481
rs4063482
rs1420047
rs77390607
rs11644994
rs11640400
rs11645129
rs11645442
rs11645485
rs2160167
rs2080270
rs1345291
rs1345292
rs2160168
rs4781667
rs8051221
rs8056418
rs8061088
rs12325557
rs12325195
rs12325270
rs142744111
rs72779853
rs55688657
rs62034204
rs74970438
rs60867674
rs77273810
rs12923310
rs148958978
rs12925197
rs112783055
rs8050921
rs35188800
rs8053582
rs1420048
rs62034207
rs77246152
rs78863882
rs8061848
rs13330694
rs1420049
rs117353067
rs62034208
rs62034209
rs62034210
rs78066660
rs112914295
rs4781670
rs77976303
rs1476954
rs877030
rs877031
rs4781671
rs1972577
rs1972578
rs1107478
rs140287563
rs1107477
rs11646319
rs1107475
rs71379044
rs1861195
rs1861196
rs1861197
rs7196544
rs62034211
rs12928901
rs62033335
rs62033336
rs143095836
rs12325509
rs12325066
rs12930446
rs56064109
rs1362326
rs1362327
rs1543889
rs1543890
rs8055473
rs55988614
rs62033338
rs7203936
rs7202531
rs7204471
rs11074409
rs1968164
rs62033339
rs62033340
rs1476955
rs1476956
rs1476957
rs79323600
rs35842284
rs185943735
rs8048082
rs4780572
rs4780573
rs4780574
rs4781675
rs4780575
rs4780576
rs7189919
rs12928053
rs7201288
rs55818046
rs35786714
rs11645057
rs150828767
rs11645147
rs10852233
rs10852234
rs10852235
rs4063483
rs2315083
rs2315084
rs1833162
rs1833163
rs1833164
rs4063484
rs4063485
rs4063486
rs8055120
rs11648074
rs10852236
rs7192944
rs7197528
rs7197096
rs7197938
rs7198535
rs11649611
rs11643235
rs11642936
rs11643280
rs11642978
rs11639516
rs58924703
rs12934551
rs12934700
rs12935821
rs12918151
rs12922253
rs12917871
rs28625635
rs28372311
rs111768804
rs28648867
rs143506321
rs62033357
rs9938705
rs11648730
rs181299003
rs9939321
rs17749681
rs11074416
rs28645840
rs1833165
rs1833166
rs3859122
rs8062216
rs3906323
rs3906324
rs6497419
rs6497420
rs6497421
rs6497422
rs6497423
rs6497424
rs6497426
rs6497429
rs8047193
rs72781923
rs1815981
rs1815982
rs1815983
rs9926943
rs12445226
rs9927106
rs2110604
rs4063487
rs113511397
rs4327045
rs4404069
rs4356478
rs4587975
rs2215919
rs1420050
rs1420051
rs1894853
rs7206827
rs1420052
rs9302383
rs10153090
rs1894854
rs67526463
rs68065145
rs66821934
rs66610576
rs71379048
rs144610977
rs6497432
rs8049359
rs8049376
rs8050652
rs8049527
rs80126641
rs145328383
rs8051496
rs8050646
rs8050824
rs144961303
rs12445772
rs13338492
rs7199691
rs143935088
rs150442603
rs78992608
rs8045024
rs111356684
rs189890592
rs56075304
rs66955308
rs112165503
rs71379050
rs113658601
rs113182565
rs11647968
rs8050823
rs112337402
rs1420053
rs111294063
rs1833167
rs1833168
rs1833169
rs1833170
rs8056965
rs11642249
rs36067177
rs36022447
rs58945076
rs955743
rs6497441
rs1080205
rs72781925
rs112404607
rs1861189
rs1861190
rs76603030
rs13338855
rs62034904
rs8043804
rs72781928
rs9930355
rs6497442
rs17749793
rs7189902
rs7192527
rs8060068
rs12148939
rs4371155
rs187492731
rs111277283
rs117399262
rs7184228
rs147314890
rs4122228
rs149823860
rs79437825
rs76114751
rs11641150
rs78773883
rs111731495
rs11074443
rs58139995
rs59301504
rs78334628
rs9925720
rs8051929
rs62034909
rs1819823
rs60682140
rs11639519
rs80350728
rs77248135
rs75052339
rs76047272
rs79818496
rs16966244
rs17791953
rs1420040
rs149410193
rs9940680
rs9933624
rs8045712
rs8044472
rs78296872
rs148967966
rs79849427
rs111346223
rs78426284
rs77580194
rs16966263
rs62034910
rs112151383
rs113843373
rs1014531
rs7202950
rs80229587
rs12935281
rs112248426
rs12597176
rs111379398
rs28706820
rs2284236
rs11866328
rs2872825
rs12708632
rs9922040
rs78280782
rs75281074
rs36001692
rs7190895
rs76866328
rs7191784
rs7191241
rs7189899
rs7196797
rs78831367
rs112318374
rs113270029
rs7197214
rs74602452
rs114348928
rs7196878
rs115656512
rs79742915
rs77976232
rs9941043
rs2267769
rs2267770
rs76986518
rs78674519
rs11644075
rs112731615
rs111373467
rs111323179
rs112873223
rs78622421
rs12598139
rs113253890
rs142929766
rs2267772
rs112552365
rs9938745
rs2267774
rs11639614
rs4781787
rs10492827
rs117310140
rs116542849
rs1362319
rs1362320
rs113133453
rs1362321
rs2267776
rs2267777
rs2267778
rs2267779
rs2267780
rs2267781
rs78429153
rs2267783
rs2267784
rs971034
rs111328947
rs971035
rs971036
rs2267786
rs11646587
rs7190785
rs55881913
rs8060992
rs11648559
rs28756835
rs7205117
rs11859262
rs1362322
rs765288
rs765287
rs765286
rs981880
rs981881
rs16966327
rs2077923
rs117502580
rs16966337
rs9938782
rs28510258
rs7193977
rs7194140
rs7192284
rs7194040
rs11639526
rs2267787
rs2299933
rs1833161
rs138444519
rs7195942
rs7196095
rs145046113
rs7195835
rs9972709
rs7196962
rs7197004
rs7186955
rs7202848
rs9972744
rs1544604
rs72638270
rs1544605
rs1544606
rs1544607
rs12919420
rs79018726
rs74774527
rs2267790
rs2267791
rs2267792
rs11640235
rs11648283
rs11642729
rs11643173
rs11643000
rs6497517
rs34220554
rs138765607
rs16966381
rs8053689
rs143842645
rs8053228
rs2299934
rs7188905
rs2299935
rs6497518
rs2284237
rs143687847
rs9930307
rs9940856
rs7191183
rs190561736
rs7191999
rs34976363
rs62034938
rs139853056
rs12932412
rs34606734
rs141357957
rs11649635
rs76800423
rs9932138
rs7188841
rs77599898
rs10468237
rs9938265
rs7184107
rs7184325
rs6497520
rs148966238
rs34980400
rs17204778
rs7197278
rs142703148
rs10468229
rs117572631
rs1861191
rs1861192
rs12934281
rs17793917
rs145250958
rs11649466
rs9674103
rs187913905
rs7193625
rs139754250
rs8052950
rs8058276
rs8058295
rs79179643
rs141267292
rs11645219
rs34321431
rs35788173
rs1420042
rs11647877
rs1420044
rs7196708
rs1420045
rs6497523
rs17794122
rs2072450
rs9806806
rs35524162
rs142572165
rs138131206
rs6497524
rs12708640
rs77193069
rs13336666
rs2284239
rs2315271
rs9938300
rs11642764
rs72781975
rs16966448
rs7199910
rs11647445
rs57255286
rs11646626
16:9927561_C_T
rs79454775
rs141577963
rs17205996
rs8050843
rs113398153
rs9936542
rs9938117
rs113247865
rs117844795
rs6497540
rs75339517
rs55943631
rs55864908
rs60213435
rs8055791
rs11648156
rs12920919
rs2267793
rs2215718
rs12596342
rs9926049
rs35440248
rs9926303
rs4327046
rs9934477
rs56155349
rs2229193
rs8054791
rs80033244
rs35082360
rs9940694
rs74250849
rs56280857
rs55861434
rs55985649
rs41356645
rs78790215
rs77335867
rs9922678
rs78511119
rs74729488
rs74250850
rs8063193
rs72781988
rs75006214
rs9933832
rs111417434
rs9926912
rs74490183
rs1004936
rs67346571
rs8058978
rs74857180
rs6497549
rs181128429
rs187219545
rs113098756
rs2010691
rs17800861
rs72781990
rs727605
rs5003769
rs7199375
rs72781991
rs2159908
rs2159909
rs55666830
rs7187984
rs72781992
rs7189901
rs76057384
rs74956101
rs35946436
rs9939815
rs9939817
rs7196023
rs7201930
rs56276962
rs56146838
rs16966529
rs72781993
rs917834
rs2284240
rs79810256
rs7204928
rs7199724
rs7203082
rs56301937
rs71379059
rs75801938
rs78915678
rs77473744
rs12929074
rs12928163
rs12928192
rs9989382
rs9989383
rs9989388
rs9989430
rs1548808
rs9989389
rs34004832
rs35342588
rs34030466
rs68096450
rs67763423
rs34076677
rs35999853
rs34814878
rs36021820
rs35513489
rs34635902
rs9302396
rs79880296
rs9302397
rs7204266
rs56218635
rs2315272
rs145221094
rs13337070
rs9934124
rs9934198
rs9925966
rs7191799
rs7198943
rs7194284
rs7199147
rs75011961
rs2267795
rs9928908
rs9921420
rs16951624
rs7184289
rs11643965
rs56088751
rs968301
rs7203349
rs7203981
rs7203268
rs8043813
rs2267796
rs11863007
rs3785186
rs7189130
rs76817839
rs9931983
rs62034945
rs8060093
rs8062828
rs12920653
rs12325652
rs9931155
rs8047589
rs8051986
rs9926546
rs2052186
rs11640274
rs9941069
rs11644368
rs12922641
rs35018449
rs16966627
rs16966628
rs16966631
rs67368559
rs16966634
rs11647369
rs12927741
rs11648462
rs11644572
rs11648509
rs11648614
rs67502878
rs13338500
rs16966650
rs7188892
rs61569971
rs9921541
rs34764457
rs35467874
rs34795833
rs16966658
rs11649106
rs8054982
rs145969107
rs7200835
rs9925170
rs9925243
rs9923240
rs2315274
rs2872876
rs138353269
rs79197571
rs11642197
rs11643234
rs11642239
rs35971415
rs117885776
rs10400978
rs185089645
rs9923524
rs7192805
rs7187264
rs11074500
rs75528578
rs72783927
rs118052045
rs117799129
rs9938172
rs17208905
rs12598073
rs2008342
rs146890657
rs79796373
rs4371153
rs79988738
rs4782039
rs28498332
rs16966702
rs116267845
rs118148030
rs111524243
rs62034949
rs9921963
rs12925829
rs76227426
rs75753260
rs4782040
rs117796116
rs78929179
rs143179758
rs113709333
rs7206115
rs147502633
rs77365185
rs117216007
rs76158340
rs4782041
rs7203026
rs36009301
rs117010794
rs72772124
rs117691315
rs11647336
rs13334810
rs117040560
rs2315510
rs35089339
rs17569226
rs11074502
rs11074503
rs138308719
rs11649430
rs35056140
rs11645465
rs4782053
rs77670936
rs7198814
rs4628972
rs4780717
rs117473575
rs75677902
rs11861152
rs12149367
rs79742345
rs118028980
rs4780721
rs117950699
rs1979849
rs11648171
rs79541800
rs11074504
rs72772131
rs12708644
rs75423851
rs80212741
rs34761943
rs146051062
rs78150346
rs78982215
rs9937214
rs35891185
rs10500369
rs1875209
rs12598394
rs57576479
rs78014934
rs79100984
rs9933069
rs9933075
rs73504638
rs112509150
rs55941262
rs74341156
rs76205397
rs111828670
rs76026370
rs117768477
rs9938875
rs79150548
rs17670276
rs12446245
rs76418333
rs9923995
rs7187694
rs75880905
rs78848609
rs11642327
rs11646198
rs79193508
rs4782080
rs75313724
rs77102499
rs59775432
rs17569386
rs1875210
rs79951389
rs35371822
rs77468674
rs117425843
rs4782090
rs7192121
rs118180629
rs111730062
rs17670318
rs117682692
rs17569414
rs13331097
rs16966731
rs78061793
rs2133755
rs2173685
rs12928240
rs75971326
rs34998449
rs2315511
rs118055677
rs60834670
rs9925439
rs145470911
rs4782108
rs4782109
rs75185279
rs9926117
rs11648615
rs11642346
rs1875208
rs1875207
rs1875206
rs9939667
rs9929154
rs17670396
rs884917
rs868398
rs884918
rs1875205
rs1875204
rs1875203
rs112312965
rs4273038
rs9788880
rs7190175
rs75695733
rs7188069
rs12923508
rs34310826
rs34361031
rs12934062
rs150342969
rs2315512
rs7197048
rs4780744
rs4780745
rs4782113
rs4780746
rs75428699
rs16966757
rs9933159
rs72772153
rs12102827
rs3105686
rs3105687
rs3105688
rs3104702
rs8045558
rs3104703
rs12927371
rs28402995
rs2650433
rs72772155
rs12932206
rs57497843
rs117583711
rs12932095
rs3105689
rs12928694
rs72772157
rs3104704
rs4780751
rs11644233
rs75885358
rs78864487
rs2650432
rs75971642
rs34888134
rs3104705
rs79370403
rs117775188
rs6497599
rs12924396
rs4998386
rs7191736
rs7190716
rs3859123
rs11642681
rs4254328
rs3104708
rs3848323
rs72772164
rs2650431
rs17569609
rs75689358
rs3848324
rs8045893
rs3848325
rs3897996
rs72772166
rs11074516
rs11642373
rs72772167
rs140473626
rs72772168
rs12919357
rs72772169
rs141662030
rs111248073
rs17670509
rs3105690
rs72772172
rs74502510
rs77069171
rs11074517
rs1213323
rs117602909
rs72772175
rs1213322
rs1213321
rs4782149
rs72774030
rs8044626
rs1213320
rs4782150
rs11640899
rs112019818
rs7190619
rs1213319
rs3105691
rs79701169
rs55750638
rs17670544
rs17569693
rs1213318
rs1213317
rs7203184
rs7204776
rs34278992
rs7188895
rs7186839
rs7193738
rs1532932
rs11641062
rs2650434
rs12927298
rs111391980
rs116940906
rs28789085
rs12933451
rs78106676
rs78668837
rs34628263
rs75188793
rs12444835
rs117104372
rs113630899
rs12597701
rs72774041
rs150133212
rs35872729
rs77944543
rs17750179
rs78705251
rs3848326
rs3859124
rs2243716
rs142009120
rs2729593
rs8044744
rs2650422
rs60547225
rs117887928
rs112027034
rs117770228
rs79108531
rs78466681
rs4417547
rs3913375
rs2650423
rs117936044
rs2650424
rs17750208
rs34960573
rs72774046
rs3859125
rs118181673
rs72774047
rs140952756
rs72774048
rs116903689
rs117121855
rs72774051
rs3105692
rs7200719
rs3848327
rs144154527
rs4107019
rs3848328
rs3859126
rs8043728
rs17670627
rs1237957
rs17670650
rs72774055
rs3104709
rs533439952
rs4580161
rs1213316
rs7203512
rs7198528
rs78942272
rs62033386
rs837688
rs837689
rs139958362
rs72774059
rs74963073
rs844395
rs10500370
rs7201574
rs3848329
rs863283
rs17750303
rs837690
rs16956781
rs79270282
rs12920291
rs865101
rs3104710
rs151335523
rs837691
rs9788936
rs3905836
rs9788939
rs35317587
rs865678
rs116912141
rs78852925
rs71379063
rs10500371
rs11866385
rs11862557
rs837692
rs79123884
rs371660015
rs837693
rs837694
rs2315514
rs35719595
rs75076752
rs720717
rs12923661
rs34543204
rs68004512
rs706000
rs837696
rs12932835
rs837697
rs837698
rs8060239
rs55807912
rs116911455
rs837701
rs837702
rs36169339
rs118123311
rs837703
rs35973694
rs837704
rs837705
rs17670766
rs837706
rs34413887
rs837707
rs189364027
rs837708
rs35724428
rs837709
rs17569940
rs2650427
rs28678768
rs34055325
rs117998690
rs1827197
rs8057394
rs77547364
rs2937028
rs2937029
rs74815463
rs117681357
rs9921906
rs2133754
rs76339890
rs1969060
rs3848332
rs3848333
rs72774081
rs2594541
rs4363863
rs2352750
rs2594542
rs9932353
rs2650426
rs34824974
rs11863580
rs2937030
rs2937032
rs76506260
rs2937033
rs8050385
rs2650428
rs4780762
rs116809124
rs4780763
rs17682922
rs3848334
rs78713354
rs3905837
rs11644461
rs117192096
rs12935101
rs76150538
rs17682940
rs80085879
rs2650429
rs1868285
rs1868286
rs1868287
rs7193123
rs12596917
rs7192557
rs11642059
rs11642181
rs143630069
rs11639850
rs147092904
rs10500372
rs1992893
rs10500373
rs7184748
rs7205702
rs7189973
rs7205861
rs16956813
rs74008909
rs2352752
rs12599024
rs11074542
rs6497647
rs67182441
rs150020643
rs3743833
rs11648073
rs117940237
rs150120940
rs13338243
rs78001788
rs11648440
rs7203745
rs7204100
rs34340658
rs111548831
rs7197846
rs7199239
rs7204654
rs12598112
rs28627855
rs72772342
rs76655943
rs12598055
rs34508555
rs12443703
rs35050547
rs12444387
rs74008913
rs12447029
rs74008914
rs12447252
rs1868290
rs11641209
rs34478079
rs77826932
rs80063661
rs12445241
rs12445892
rs71379066
rs12447852
rs12448069
rs8058457
rs79102236
rs28610230
rs8052800
rs34042699
rs12448791
rs72772347
rs12448822
rs74008916
rs74008917
rs111997007
rs202159362
rs111067690
rs74632430
rs72772352
rs76402176
rs60920123
rs11074544
rs9925118
rs72772356
rs7203034
rs7197547
rs35467724
rs76908557
rs7198417
rs72772360
rs80028978
rs78973850
rs72772361
rs11074546
rs11074547
rs11074548
rs75541726
rs143616754
rs7190960
rs7191131
rs72772364
rs76716732
rs7193471
rs7199281
rs11074550
rs140125613
rs11074552
rs6497658
rs75838692
rs13332501
rs72772368
rs138776600
rs148956022
rs67679267
rs28528871
rs6416623
rs117167525
rs141505738
rs7186950
rs72772372
rs7190321
rs11642357
rs72772374
rs28491487
rs8056683
rs8061963
rs1900719
rs8062320
rs62033410
rs140494951
rs7203194
rs1448273
rs7188307
rs7188329
rs79519957
rs7204413
rs8056514
rs139178978
rs7200649
rs7206296
rs117169728
rs7200039
rs114447728
rs6497662
rs1349083
rs112384475
rs72772381
rs13335102
rs78746863
rs58834898
rs12102500
rs12102636
rs12447502
rs9925707
rs9927914
rs9925801
rs9927926
rs1463128
rs35096728
rs9937970
rs9937979
rs7195982
rs7197538
rs9940191
rs117304774
rs8061676
rs1448258
rs59861689
rs117028901
rs7194796
rs7198175
rs17670977
rs11644783
rs34441169
rs72772389
rs7189360
rs7188122
rs75218671
rs9927532
rs9927554
rs80216463
rs9935354
rs8043864
rs2352740
rs2034369
rs9922383
rs9922460
rs9935774
rs9938061
rs117415102
rs7197200
rs7190475
rs72772395
rs7192622
rs72772396
rs11642972
rs74471380
rs1448259
rs1448260
rs1448261
rs72772397
rs1448262
rs7188081
rs7188291
rs17671033
rs9933478
rs7188387
rs13331457
rs28581562
rs115452788
rs28465345
rs28375797
rs72774105
rs34084099
rs9936854
rs140290535
rs79262004
rs9302408
rs72774106
rs118079507
rs75793106
rs8057034
rs8059513
rs8059547
rs72774110
rs72774111
rs9930321
rs8044064
rs9930396
rs143752510
rs72774115
rs72774116
rs72774119
rs9933111
rs74817722
rs9922871
rs9922338
rs9302409
rs72774121
rs141445721
rs17570290
rs10518152
rs10518151
rs72774122
rs13332018
rs9938467
rs11643092
rs8061018
rs9927648
rs72774125
rs58797003
rs72774126
rs72774127
rs7197678
rs72774131
rs72774134
rs61224814
rs60950183
rs72774136
rs72774137
rs16956840
rs72774138
rs72774139
rs145310323
rs56666352
rs79225924
rs12599320
rs72774141
rs67828712
rs67780046
rs10852253
rs12102832
rs77932969
rs72774143
rs8062241
rs78842582
rs8062624
rs9931653
rs9938777
rs10518150
rs79479110
rs9933945
rs10518149
rs28634372
rs60276136
rs28540790
rs28574279
rs72774148
rs57587803
rs60864732
rs58861142
rs16956843
rs72774150
rs61686802
rs67171153
rs77407622
rs13331030
rs73510663
rs13331085
rs13331088
rs13331428
rs13331461
rs13331465
rs13331168
rs72774156
rs13331514
rs13336632
rs57737700
rs13336710
rs183222663
rs13332665
rs13332699
rs7195159
rs72774158
rs140988640
rs75490346
rs72774159
rs9940458
rs145651458
rs7500790
rs117456544
rs1448267
rs2352741
rs2352742
rs2352743
rs2352744
rs1375072
rs75562646
rs1375073
rs7191991
rs7192140
rs140613370
rs1448268
rs11648322
rs1448270
rs1448271
rs1111537
rs1375075
rs1375076
rs11074568
rs4780784
rs1448272
rs72774171
rs75142508
rs76241812
rs7199095
16:10177508_G_A
rs7206094
rs8047841
rs7206714
rs72774173
rs72774174
rs7188616
rs76990086
rs72774175
rs7201627
rs6497676
rs1530671
rs1530669
rs117359036
rs11649454
rs72774177
rs4780790
rs117034945
rs2034368
rs11640629
rs4780793
rs79153367
rs9926046
rs1463132
rs1448241
rs118081162
rs12597497
rs9928340
rs6497679
rs34343026
rs111247029
rs72774179
rs13335098
rs35959454
rs8053887
rs72774182
rs11074569
rs12597257
rs8048025
rs8049269
rs8049283
rs145355198
rs112751843
rs11642840
rs72774184
rs9941172
rs118175107
rs9928510
rs17671178
rs17683084
rs1448239
rs9928984
rs17683096
rs7203315
rs188698899
rs7205594
rs12149454
rs57358856
rs12917652
rs79070103
rs9934226
rs76549595
rs75493650
rs59867656
rs79079459
rs73512720
rs73512721
rs79115472
rs78867630
rs72774186
rs72774187
rs72774188
rs58142870
rs79689697
rs58618915
rs55934774
rs55875023
rs58243042
rs8044459
rs56343598
rs55690106
rs116406752
rs60361910
rs56363031
rs72774190
rs60016073
rs72774191
rs57912738
rs147239178
rs59892713
rs61189352
rs56940816
rs57251525
rs2352749
rs56186846
rs71379069
rs9936140
rs8049630
rs8049812
rs79278022
rs111806875
rs72774194
rs8055814
rs149879048
rs11074572
rs11074573
rs74993838
rs9938927
rs9928470
rs9927871
rs9927924
rs9921074
rs72774196
rs72774197
rs4324127
rs6497682
rs4552023
rs56987497
rs6497683
rs116924987
rs74008322
rs6497684
rs7205180
rs28437288
rs79159798
rs12935686
rs77428777
rs28718954
rs142491706
rs9924125
rs79484368
rs11861175
rs72774200
rs60150294
rs9302415
rs7206256
rs10153161
rs58991479
rs7188343
rs10153237
rs12598826
rs72774202
rs7204412
rs8063758
rs11074576
rs12598973
rs75369470
rs9924590
rs8048653
rs77488268
rs4780812
rs9924673
rs9935144
rs117708020
rs9924142
rs72776004
rs9924226
rs4353478
rs4533282
rs1900721
rs4782252
rs60369057
rs10153211
rs4464076
rs4354936
rs2352748
rs2016627
rs3948098
rs2034365
rs2034366
rs12934614
rs8061843
rs7203520
rs8045728
rs77019969
rs1375077
rs1124509
16:10201392_C_G
16:10201392_C_A
rs1375078
rs1375079
rs72776008
rs6497690
rs57655198
rs117917728
rs73512755
rs4782255
rs7192395
rs7199298
rs72776012
rs79546108
rs12931150
rs12918566
rs140714747
rs74006706
rs74006707
rs74495883
rs7205866
rs12447389
rs7189786
rs7187763
rs7187914
rs4782258
rs75721537
rs62033428
rs7189495
rs7188108
rs7188171
rs7190342
rs117468730
rs10852257
rs7195607
rs34393853
rs11646734
rs11641504
rs62621078
rs12445246
rs113366903
rs11866570
rs35273375
rs34819762
rs112333946
rs1900718
rs113629870
rs12924929
rs7190642
rs7197357
rs72776014
rs7195732
rs75668634
rs11644367
rs116918502
rs72776018
16:10208913_G_A
16:10208913_G_T
rs78887419
rs142528151
rs11646046
rs1550958
rs13337187
rs72776021
rs1550959
rs79706203
rs11647290
rs13337372
rs11647362
rs13336306
rs28493379
rs57504038
rs12926530
rs72776024
rs58261748
rs9937210
rs12927015
rs9926837
rs79474310
rs12932615
rs8058537
rs8058567
rs4782262
rs4782263
rs72776030
rs9931751
rs11640305
rs72776031
rs11640377
rs11640415
rs11645334
rs11640421
rs11640425
rs11641560
rs74504863
rs11074591
rs11074592
rs58926525
rs7195897
rs58626002
rs11074593
rs7196139
rs72776035
rs7191698
rs35102700
rs2352753
rs72776036
rs71379070
rs1078693
rs62035766
rs1078694
rs1078695
rs1078696
rs75194938
rs2352754
rs2352755
rs2352757
rs2352759
rs2352760
rs1868288
rs2352761
rs1448247
rs79146931
rs1448248
rs1868289
rs35032885
rs55905124
rs62035769
rs72776039
rs12448926
rs28561447
rs28550823
rs1375067
rs4780817
rs4780818
rs1375068
rs58434557
rs4780819
rs4782265
rs7204513
rs58797761
rs1375069
rs4454974
rs4312304
rs1448249
rs1375070
rs1448250
rs72776042
rs60964509
rs76790181
rs4782266
rs59968382
rs56135508
rs6497713
rs4782267
rs4782268
rs1448251
rs1448252
rs58711233
rs61364437
rs4782271
rs113413730
rs4782274
rs4782275
rs117863775
rs7195891
rs1448253
rs1448254
rs1448255
rs2121941
rs72776048
rs72776049
rs9930364
rs71379071
rs72776050
rs75163958
rs35502861
rs118072144
rs35181140
rs34435939
rs11645379
rs35890930
rs77858670
rs11859727
rs6497716
rs2197778
rs1375071
rs35602117
rs1448257
rs72776054
rs11644511
rs11644255
rs75144761
rs11074603
rs11074604
rs35666563
rs2883162
rs2111223
rs1420667
rs1448264
rs141418857
rs7206680
rs190189253
rs35354878
rs16957019
rs1071458
rs75267051
rs1070479
rs12929783
rs10775270
rs11862776
rs2442098
rs11074605
rs34358230
rs1070481
rs1070482
rs1070483
rs111635669
rs12922340
rs1070484
rs1070485
rs68013133
rs4782288
rs114255297
rs72776064
rs1070486
rs17570500
rs112075086
rs60832975
rs149460316
rs12598874
rs1103127
rs141707566
rs72776067
rs1070487
rs1070488
rs12929343
rs7191935
rs72776068
rs72776069
rs10852261
rs10852262
rs79813895
rs57036653
rs6416624
rs144966198
rs1097787
rs117794629
rs1097735
rs1097734
rs1097733
rs74629149
rs1070476
rs1097732
rs12926569
rs12926704
rs1097731
rs34348078
rs1097730
rs74343295
rs76358291
rs1070475
rs1070474
rs1070473
rs3885998
rs9934711
rs78791338
rs6497730
rs113481409
rs10438524
rs12446356
rs7186062
rs12446992
rs6497731
rs6497732
rs3852744
rs1532933
rs1532934
rs1626306
rs10438517
rs1627364
rs78468461
rs74942364
rs1345423
rs35696239
rs11074613
rs7501071
rs3852745
rs78923912
rs3852746
rs1097784
rs1097785
rs12185150
rs1102967
rs1702265
rs1103651
rs7195491
rs1345424
rs117578872
rs1147993
rs1097786
rs194355
rs183161
rs11859693
rs59433625
rs8045990
rs8050482
rs3911053
rs1097844
rs8050654
rs1103655
rs6497738
rs168866
rs1099402
rs34834528
rs4587976
rs117566631
rs9888961
rs34514934
rs2353434
rs1550961
rs1071502
rs55914559
rs61569373
rs17570674
rs79699251
rs76190171
rs72776078
rs1366076
rs11074627
rs8063971
rs118190425
rs1070502
rs1070503
rs1070505
rs1070548
rs112429376
rs76902168
rs1097927
rs35016816
rs16957071
rs35844408
rs8047898
rs72776080
rs11074629
rs11642956
rs1104474
rs1650420
rs1104068
rs8055598
rs139089213
rs1102972
rs1097928
rs74006798
rs1868291
rs61143050
rs150416563
rs1666857
rs74391754
rs1641791
rs7498300
rs7499321
rs4780865
rs17570793
rs11642171
rs34406060
rs4780866
rs80250569
rs4780867
rs34963744
rs117667245
rs12444398
rs11640125
rs80099381
rs74006799
rs59847925
rs113237844
rs2302711
rs45467098
rs117609472
rs144674641
rs3785185
rs4780874
rs1118728
rs74556561
rs11864024
rs9926758
rs1420666
rs1896579
rs1071504
rs7192971
rs11647417
rs58655089
rs12149871
rs1641793
rs1666851
rs7201428
rs7201823
rs2195261
rs17570891
rs7189818
rs7184990
rs1102309
rs1346430
rs1097867
rs2909018
rs11074637
rs1650395
rs28578260
rs11074638
rs11074639
rs11074640
rs11074641
rs3865193
rs11641733
rs11641781
rs140746427
rs28575121
rs1650396
rs17671641
rs1070495
rs3865194
rs1070496
rs7202876
rs3865195
rs4780886
rs1650397
rs16957102
rs71379076
rs3909797
rs1070497
rs76620902
rs1807353
rs2016202
rs188650377
rs1807354
rs149303230
rs3865196
rs13332817
rs13333124
rs9930500
rs75160553
rs141275303
rs77172850
rs9923162
rs9930833
rs8061486
rs8046217
rs71379077
rs71379078
rs1097869
rs1111421
rs17750837
rs11647181
rs80346639
rs1427858
rs116897209
rs11648582
rs35927639
rs7200200
rs17671743
rs17671763
rs11648626
rs34901854
rs11646060
rs17571080
rs8063807
rs78594968
rs111801513
rs8047411
rs140993878
rs17671769
rs8049007
rs8049174
rs9924349
rs9937681
rs17671799
rs112658080
rs113622999
rs1097870
rs34168101
rs9938370
rs11074650
rs17671830
rs1362617
rs1362618
rs4332745
rs7185554
rs144055183
rs148762659
rs4780285
rs4780888
rs7186994
rs7204150
rs12918497
rs1097858
rs1097859
rs4780889
rs2434210
rs35989240
rs71379079
rs7199927
rs111910395
rs118093387
rs7200416
rs78969252
rs11074655
rs7189298
rs7184593
rs12918712
rs2111222
rs12149604
rs75380039
rs141226121
rs1834888
rs1834889
rs9937873
rs17571192
rs9938544
rs9928702
rs1820630
rs9938657
rs4506897
rs7186221
rs7203633
rs11866936
rs7186920
rs7187626
rs11640755
rs12444872
rs7189216
rs7189897
rs11646455
rs11074658
rs11074659
rs11074660
rs7196659
rs4780287
rs1427859
rs2353393
rs2883153
rs11864818
rs75476633
rs61708288
rs11859481
rs112989792
rs4780890
rs1097864
rs4780891
rs4780892
rs59093401
rs11866109
rs78505244
rs1990720
rs17571253
rs1990721
rs16957145
rs16957150
rs67344863
rs72777823
rs140712377
rs4780288
rs1074368
rs1073069
rs141846652
rs7187966
rs67858802
rs7189534
rs7195284
rs61560060
rs2081829
rs77701952
rs71379080
rs1477118
rs4780893
rs4780894
rs4508419
rs117192612
rs1111517
rs12928398
rs78122961
rs75724913
rs11649336
rs77876828
rs74780875
rs4780895
rs4780896
rs4780897
rs111618689
rs74882382
rs1344689
rs16957179
16:10319819_C_A
rs149613591
rs34322382
rs72777827
rs16957183
rs34224602
rs72777829
rs4780289
rs7201055
rs7201275
rs7196794
rs7202445
rs1097860
rs28687957
rs8060023
rs28703301
rs28438952
rs28693847
rs35882777
rs74250871
rs7186110
rs7202167
rs72777831
rs1097863
rs7202964
rs59661949
rs71379082
rs12923462
rs12599290
rs72777833
rs35809230
rs13332694
rs28524468
rs7206543
rs17672079
rs117183803
rs12708669
rs6497811
rs7188822
rs8053507
rs111267605
rs17603262
rs79162951
rs79693184
rs168865
rs142580037
rs194347
rs9926371
rs11648669
rs194348
rs8047197
rs8045955
rs144847632
rs11642454
rs75752293
rs3852747
rs11642614
rs1097894
rs9929744
rs149685705
rs8053153
rs1097895
rs17672145
rs1097897
rs1097898
rs1097899
rs1097900
rs3889435
rs1077836
rs17603318
rs7192868
rs11074679
rs1103909
rs76682026
rs1104195
rs12597460
rs12597609
rs111814624
rs1104039
rs118089814
rs112848012
rs1734220
rs16957208
rs1079281
rs3852748
rs73498684
rs1065832
rs76464256
rs16957213
rs1079135
rs79505289
rs3852749
rs8058947
rs66550826
rs66508177
rs79364939
rs8043680
rs1097903
rs6497829
rs6497830
rs11649275
rs3852750
rs74985119
rs3852751
rs17762213
rs3865197
rs113187808
rs171733
rs79118815
rs11074683
rs194346
rs4456502
rs2033188
rs6497845
rs78463945
rs77347897
rs6497846
rs75835903
rs145401462
rs9939359
rs34502208
rs194344
rs194343
rs194342
rs17762231
rs194341
rs72777848
rs7206547
rs4780900
rs194340
rs28513159
rs2162695
rs550243128
rs11645234
rs2114937
rs2114936
rs194339
rs2162694
rs194338
rs194337
rs173894
rs181633448
rs142980057
rs2430649
rs2434207
rs2430648
rs189351089
rs194336
rs168864
rs194333
rs194332
rs4780902
rs56993078
rs194331
rs194330
rs168863
rs11862879
rs187648
rs2434209
rs13335305
rs194329
rs10852285
rs10852286
rs9931105
rs67517156
rs10852287
rs17762273
rs12449282
rs9940666
rs80337570
rs12443522
rs7498608
rs8044807
rs8051303
rs55973657
rs8046740
rs168862
rs9925897
rs194327
rs194326
rs60922721
rs8063169
rs194325
rs8058358
rs8063534
rs6497864
rs57165732
rs6497865
rs112080943
rs72777856
rs1102969
rs11865623
rs1650409
rs6497870
rs67532882
rs1641802
rs1641803
rs1650408
rs56212304
rs56188537
rs1650407
rs1641804
rs12920761
rs12926525
rs112582340
rs111587032
rs12926983
rs12921410
rs12922796
rs9936524
rs35183637
rs1650406
rs1213726
rs112583212
rs1213725
rs72481073
rs66937074
rs113462134
rs1213724
rs8051351
rs72777864
rs1234927
rs1237211
rs73500593
rs67235200
rs1213723
rs1228154
rs9806937
rs9806925
rs9806829
rs11646281
rs12447258
rs12447259
rs12924820
rs117234898
rs12928290
rs7194915
rs140127125
rs181373147
rs73502503
rs66747989
rs12598478
rs4030594
rs182333560
rs4030595
rs117427632
rs142801576
rs1097876
rs1097875
rs78031098
rs1641826
rs117448718
rs147774538
rs4334294
rs72777879
rs72777882
rs79933860
rs142530048
rs55763802
rs62036369
rs12929742
rs62036370
rs148926706
rs67717422
rs76577148
rs143257715
rs7185777
rs1650412
rs1641810
rs2099033
rs11645741
rs2080494
rs11074704
rs11642028
rs1650413
rs11642024
rs11861933
rs11864821
rs151071407
rs13337129
rs138262598
rs13336929
rs112455120
rs60923927
rs151162072
rs13329728
rs35398328
rs145369301
rs180734962
rs1103134
rs149995741
rs1102311
rs1097906
rs1097908
rs1097909
rs143092184
rs1097911
rs1097912
rs12927496
rs62036398
rs62036399
rs58399771
rs56200381
rs7200736
rs7199559
rs1099405
rs184291631
rs1103658
rs35522997
rs1234923
rs4453489
rs112391812
rs1097915
rs117590786
rs1097916
rs72777888
rs12448307
rs194349
rs17603500
rs56739162
rs12926371
rs8052574
rs146729070
rs34185528
rs186733250
rs76203052
rs35386096
rs13333796
rs17672305
rs72777893
rs11640155
rs142328445
rs8043853
rs151284534
rs117552638
rs1103659
rs142308888
rs194353
rs62036401
rs62036402
rs194354
rs67598836
```
