## Supplementary material for "Characterization of shared and ancestry-specific signals driving complex traits using multi-ancestry fine-mapping": orig_s2_snps

```
rs56202006
rs61194266
rs1366526
rs502032
rs12599624
rs647627
rs2077437
rs751758
rs649127
rs660355
rs891118
rs1366527
rs1366528
rs4780321
rs4780322
rs4780992
rs35317
rs72776975
rs35318
rs17681488
rs35705628
rs3909919
rs40425
rs522171
rs35319
rs76485852
rs74329776
rs78748965
rs40511
rs629471
rs141163044
rs374743301
rs111165205
rs111165207
rs554397527
rs116526207
rs111063971
rs657663
rs35321
rs1001897
rs2162948
rs16965133
rs79691105
rs7500640
rs249293
rs12930801
rs249292
rs39674
rs837345
rs183658
rs837346
rs42309
rs12596734
rs61574110
rs78562650
rs718566
rs7188000
rs12935363
rs61666746
rs1816272
rs1835084
rs12596722
rs73503260
rs17681592
rs12918413
rs4780332
rs12931386
rs77563086
rs28673481
rs62033590
rs72776982
rs61408354
rs1428806
rs78999733
rs192308522
rs140284200
rs74452656
rs9938076
rs76129007
rs74511896
rs171602
rs166070
rs4780342
rs249286
rs55939261
rs249284
rs537918
rs56016480
rs837349
rs680590
rs74996870
rs678434
rs1428808
rs8054181
rs1428809
rs11642423
rs1369932
rs11075294
rs118039009
rs537966
rs249274
rs193860
rs2314296
rs249275
rs919369
rs489992
rs720033
rs1989263
rs12148932
rs4781036
rs1428810
rs74358602
rs149566203
rs8055270
rs8061192
rs17568098
rs42362
rs187485
rs40129
rs9925193
rs138748025
rs75780737
rs138457016
rs6498605
rs9923329
rs78327846
rs8057806
rs7201523
rs182842738
rs558210723
rs56017818
rs12447281
rs72772213
rs143394888
rs148447080
rs12597225
rs9925401
rs12934278
rs139702555
rs11641033
rs12599802
rs150306875
rs4780351
rs11643736
rs75238409
rs2195435
rs1898231
rs7206503
rs1896763
rs72636272
rs193861
rs184336190
rs117576974
rs4780361
rs4781064
rs142735343
rs146712036
rs183659
rs55883826
rs55840078
rs57044375
rs8051532
rs7199233
rs11644725
rs77837889
rs17681793
rs201725313
rs4781071
rs12597661
rs12600318
rs17749326
rs12596422
rs17681811
rs74964581
rs591717
rs8045467
rs17681823
rs171603
rs76843325
rs1864157
rs249302
rs13335734
rs11075301
rs78543959
rs9940332
rs249301
rs249300
rs249299
rs12596220
rs837356
rs8063998
rs249287
rs78318748
rs1864156
rs646085
rs185111
rs67498156
rs79220306
rs77628546
rs5815527
rs140354023
rs12598159
rs59552315
rs249288
rs60821400
rs111333035
rs77575379
rs75839149
rs62033597
rs8052081
rs249289
rs57981099
rs249290
rs249291
rs142096818
rs145617027
rs117369421
rs173613
rs80289363
rs249281
rs249280
rs11648011
rs837358
rs837359
rs78806710
rs539300
rs77975924
rs1561134
rs76694291
rs12444227
rs12445972
rs12444796
rs4781125
rs56017145
rs11645040
rs148252347
rs12933414
rs79147017
rs140867216
rs76757810
rs140204588
rs486687
rs487592
rs1992073
rs4561465
rs512304
rs11643994
rs7189608
rs1975271
rs59546898
rs142941178
rs58928072
rs180725142
rs9939972
rs77611421
rs7186581
rs1991513
rs147345487
rs79521687
rs57267135
rs55807290
rs930094
rs9940196
rs9927839
rs11644154
rs12051502
rs79691744
rs35376
rs35377
rs77269004
rs35378
rs40331
rs753408
rs149211197
rs35379
rs143402865
rs77501219
rs17653013
rs249294
rs139459190
rs249295
rs249296
rs78745286
rs1545099
rs187486
rs249297
rs249298
rs12325488
rs12928833
rs168725
rs12931122
rs62033617
rs8047184
rs77358698
rs694773
rs11859090
rs4399531
rs76952208
rs4257206
rs11075312
rs8048268
rs78265796
rs249279
rs249278
rs8053607
rs183657
rs8045718
rs62033618
rs519934
rs646932
rs8059436
rs8059935
rs249277
rs190345
rs249276
rs140375891
rs837351
rs4347627
rs7187882
rs139430937
rs8047309
rs6498641
rs837352
rs837353
rs9302526
rs17681985
rs35382877
rs837354
rs80139873
rs560941
rs249282
rs2115409
rs930095
rs930096
rs61186185
rs12448098
rs9937597
rs168723
rs552218
rs173614
rs150502247
rs956441
rs956442
rs4781164
rs168724
rs183136
rs183137
rs171601
rs531909
rs117903925
rs9937817
rs34498567
rs1594041
rs9940644
rs66504909
rs8060567
rs530866301
rs4448937
rs28742947
rs28573188
16:9530971_C_G
rs9937163
rs9928914
rs12325052
rs12325497
rs34024217
rs11075334
rs59600422
rs62033622
rs16965263
rs16965266
rs11075335
rs1019798
rs11647735
rs1962849
rs2014151
rs1561133
rs2304474
rs1014568
rs1014569
rs9931240
rs11640563
rs1428795
rs1428796
rs1428797
rs12597132
rs12599915
rs11075336
rs9927088
rs9933849
rs79973959
rs2075152
rs2075153
rs586570
rs1898230
rs79368946
rs759316
rs759317
rs759318
rs8045165
rs741249
rs11641416
rs9933124
rs35795077
rs16965285
rs139101827
rs1428798
rs12103097
rs1835083
rs112907769
rs111482433
rs1428799
rs34571815
rs4530135
rs765081
rs1428801
rs75834304
rs62033625
rs139022534
rs16965293
rs11648190
rs78355663
rs76466295
rs78650957
rs61510925
rs1476959
rs1428803
rs144491311
rs1024783
rs1024784
rs7202570
rs7188066
rs1428804
rs2110610
rs60274122
rs58759411
rs9930055
rs17542333
rs1035944
rs9746701
rs7187171
rs12448985
rs988319
rs988320
16:9558785_C_A
rs17445366
rs17445394
rs76126881
rs76808503
rs77586709
rs74373247
rs12444157
rs12444206
rs62033629
rs9933831
rs9928001
rs12443739
rs79491642
rs80173747
rs17445506
rs74498180
rs17445541
rs62033631
rs2075155
rs76116141
rs9937439
rs4780421
rs78581682
rs9931265
rs13335962
rs887948
rs4553629
rs2872712
rs759321
rs2872713
rs147744490
rs78092611
rs759322
rs1076461
rs2080276
rs720763
rs12935313
rs4781217
rs117361408
rs4781219
rs139330663
rs143785994
rs4780426
rs7185210
rs7195095
rs12933549
rs7499839
rs2314671
rs2314672
rs113526517
rs117656017
rs1861207
rs8052528
rs8060901
rs4780434
rs9922015
rs144901027
rs12444541
rs12598028
rs7192625
rs7192640
rs7192794
rs7192806
rs4641741
rs2314673
rs2314674
rs2314675
rs7190819
rs4780439
rs7201056
rs4780440
rs12448567
rs7196617
rs9930665
rs12918098
rs4781242
rs4780442
rs7191811
rs9932006
rs9926415
rs62033633
rs11641141
rs9924387
rs62033634
rs4780443
rs4780444
rs737067
rs737068
rs9925721
rs2075156
rs78331391
rs12708823
rs79078682
rs62033635
rs12708824
rs11075362
rs12923598
rs12927892
rs1548855
rs1548856
rs12922833
rs8054451
rs12445134
rs9925203
rs11643865
rs2215922
rs2872714
rs8055607
rs201950455
rs62033639
rs7194083
rs7203808
rs7190812
rs12708825
rs7186587
rs2215923
rs77685483
rs4780470
rs759324
rs12917796
rs2192637
rs62033640
rs2192638
rs12934148
rs78090231
rs79742964
rs62033641
rs2192639
rs2314676
rs4468620
rs74739353
rs117063739
rs9972667
16:9597748_T_C
rs76311756
rs4781320
rs9921975
rs56064458
rs56256185
rs4408544
rs1861208
rs13338752
rs12599203
rs4781331
rs735758
rs7202798
rs16965400
rs7185583
rs9935776
rs56939980
rs140783922
rs75912681
rs75218371
rs9928697
rs7187762
rs7201988
rs7202549
rs2160173
rs2160174
rs4781336
rs13334925
rs7186189
rs9938435
rs9938444
rs8054911
rs10431898
rs117630124
rs1548843
rs1548844
rs1548845
rs1548847
rs8043759
rs4780479
rs4781337
rs13333939
rs138524351
rs2215924
rs7186532
rs13331241
rs8062600
rs61057575
rs78473856
rs8050733
rs8063225
rs62031761
rs4781338
rs4781339
rs79096811
rs8061049
rs8052966
rs8061545
rs75836303
rs1016300
rs8064015
rs6498758
rs1548848
rs1548849
rs28533758
rs16965433
rs16965434
rs1157853
rs1157854
rs72778454
rs12922857
rs7190669
rs16965442
rs16965444
rs11864489
rs11862184
rs2080277
rs12924552
rs8055971
rs8059857
rs12149130
rs12149745
rs145893510
rs12930386
rs12930687
rs4781354
rs75805919
rs80236725
rs141446991
rs12927209
rs12449102
rs2872715
rs2314677
rs56316309
rs4780486
rs4781365
rs28413812
rs55832974
rs12927860
rs9924552
rs12928470
rs12924805
rs12932123
rs16965477
rs12923763
rs12444483
rs8054870
rs8060304
rs8047136
rs4643316
rs4399532
rs9939511
rs142840113
rs12926161
rs4141488
rs12934132
rs7198962
rs7189658
rs7190188
rs7195174
rs4780490
rs4780491
rs12927565
rs8062824
rs12934593
rs12931385
rs12102932
rs12921725
rs12932112
rs56410920
rs12447102
rs12443663
rs12443711
rs4781389
rs2160170
rs2192633
rs80139562
rs4780501
rs4781399
rs4781402
rs16965532
rs4781403
rs9938381
rs9930062
rs4780504
rs4780505
rs12447558
rs12449266
rs28599829
rs4781405
rs4780506
rs28708495
rs8044432
rs8044434
rs12446581
rs1861200
rs61269849
rs12447454
rs56905144
rs8055953
rs12597733
rs16965555
rs8054026
rs7190913
rs7196566
rs12598431
rs8050995
rs12447511
rs72778468
rs34593232
rs740065
rs79962182
rs9928458
rs9932623
rs17546809
rs74489268
rs9932870
rs759313
rs2110606
rs2314678
rs74432494
rs72778472
rs12443695
rs75667642
rs77673224
rs76275355
rs2192634
rs7191870
rs12149759
rs74250842
rs78245540
rs12149001
rs16965571
rs917955
rs1074042
rs56189750
rs12149023
rs11075405
rs12598738
rs140208481
rs8045553
rs60813631
rs8054142
rs8046099
rs9928358
rs56027852
rs17547192
rs62031774
rs78144838
rs16965580
rs9932565
rs9939589
rs9939690
rs9921476
rs8045831
rs11075406
rs2080273
rs4322664
rs4781447
rs741248
rs8048813
rs12922619
rs17547339
rs79274787
rs16965604
rs7197558
rs11864130
rs184727884
rs11075407
rs117666389
rs1861201
rs1468769
rs1541555
rs16965625
rs4781449
rs79099186
rs74008632
rs11862591
rs2110607
rs79223401
rs8058047
rs59723249
rs6498771
rs7186821
rs12599746
rs11862118
rs12925224
rs8064140
rs11646897
rs8062972
rs8057776
rs12927978
rs12924475
rs145902635
rs7198062
rs55909009
rs9931937
rs11649233
rs7191552
rs7196163
rs1861202
rs1861204
rs1861205
rs16965714
rs11865912
rs12325410
rs74787028
rs1035113
rs12325411
rs11649432
rs8051870
rs1014277
rs16965717
rs4781492
rs6498785
rs4781493
rs149565329
rs1006733
rs12444198
rs9939858
rs2024389
rs74008670
rs9673982
rs145473911
rs146485001
rs2080274
rs2080275
rs7194473
rs4514675
rs12921634
rs8052454
rs12919014
rs10521036
rs1035114
rs1476958
rs11642070
rs78592683
rs9635472
rs12445104
rs17548402
rs16965745
rs4141487
rs1468770
rs2314681
rs2215920
rs2192635
rs16965760
rs1468771
rs58982799
rs74008692
rs62031798
rs11074333
rs112886410
rs4265804
rs16965779
rs1035109
rs721843
rs11074334
rs145489511
rs10521037
rs74008693
rs1035110
rs74008694
rs8044433
rs16965790
rs193089991
rs716084
rs2315010
rs62031799
rs8057992
rs79929907
rs2215921
rs9937082
rs13332316
rs12928902
rs59090908
rs8062382
rs8062754
rs8044547
rs62031800
rs62031801
rs72778501
rs8053772
rs8049672
rs8050224
rs117523510
rs8061640
rs8060684
rs722008
rs4780540
rs7187547
rs7192817
rs8045440
rs28462008
rs8052271
rs8050819
rs9939126
rs118177752
rs13333400
rs55893489
rs4780542
rs184797594
rs190719944
rs12919665
rs117888035
rs12919967
rs4781549
rs4781550
rs144908926
rs718396
rs60886290
rs145035382
rs6497300
rs8049219
rs8051282
rs12373038
rs12448543
rs12445455
rs12445475
rs146760323
rs7194496
rs188695355
rs12927792
rs6497311
rs4781557
rs77845809
rs71379029
rs62031808
rs6497312
rs1990573
rs117307442
rs8057579
rs79931855
rs117935907
rs16965837
rs142328145
rs7190267
rs7190668
rs76592603
rs8048089
rs13336820
rs6497315
rs6497316
rs12444815
rs9925666
rs10444985
rs10444986
rs145417984
rs114757406
rs7193592
rs9935833
rs78901835
rs8062638
rs8063583
rs79511307
rs11074350
rs16965852
rs11646265
rs8046384
rs11074352
rs17452464
rs11642494
rs12928640
rs12708620
rs16965869
rs11074354
rs16965877
rs7200343
rs13339396
rs11074357
rs977540
rs9926196
rs117668330
rs11863025
rs28361967
rs984265
rs7198715
rs7404406
rs182626
rs36043600
rs11648880
rs79560390
rs316369
rs4780550
rs7184492
rs35727059
rs75872820
rs73508816
rs316370
rs722875
rs4780551
rs172728
rs145739766
rs7195203
rs7500146
rs7499827
rs7201885
rs7202071
rs12934393
rs2908706
rs34432608
rs11640322
rs35014268
rs7187670
rs75559656
rs77426694
rs12102524
rs7192950
rs1548850
rs1548851
rs12927348
rs2908707
rs1548852
rs1548853
rs117762469
rs316371
rs17453083
rs16965952
rs316372
rs8062835
rs178400
rs170289
rs6497335
rs2908708
rs9796775
rs7199126
rs143315110
rs11863767
rs11859195
rs9922023
rs7498340
rs316374
rs316375
rs316376
rs11074370
rs1420041
rs2908709
rs72779817
rs865670
rs17550406
rs16965984
rs16965986
rs316377
rs11642363
rs11647032
rs1080134
rs72779819
rs1080133
rs72779821
rs62031825
rs2540160
rs861389
rs17550532
rs184354
rs172729
rs316379
rs2540161
rs189778
rs145925094
rs72779823
rs167575
rs316380
rs316381
rs149011980
rs2540165
rs2540162
rs178401
rs58919840
rs151251488
rs759319
rs140297887
rs759320
rs2908711
rs316382
rs62031834
rs72779827
rs316383
rs17568419
rs62031836
rs72779829
rs34055979
rs28655074
rs35146603
rs316384
rs143173859
rs167577
rs167578
rs1861193
rs6416608
rs7186415
rs4781593
rs11646985
rs17568440
rs8049659
rs11642164
rs35393762
rs11865432
rs142236313
rs17653172
rs11646070
rs58585508
rs4781605
rs72779836
rs9930663
rs9940563
rs9940642
rs9922961
rs144994821
rs66756322
rs9925504
rs9925661
rs11074395
rs111404378
rs117641741
rs28878619
rs11639966
rs137906819
rs11646718
rs12924780
rs12924924
rs55931449
rs62031854
rs56157128
rs112123778
rs113855112
rs57895900
rs57252432
rs11639502
rs60158444
rs12918122
rs17653204
rs63676160
rs11644374
rs11644717
rs11645816
rs11645543
rs75919351
rs60736942
rs16966096
rs4483841
rs3968868
rs4063490
rs3968869
rs11642311
rs17682064
16:9773355_T_C
16:9773355_T_A
rs12708626
rs12599805
rs55760802
rs11866237
rs11074404
rs11645132
rs17568614
rs7201482
rs11639989
rs11639697
rs1420046
rs11645272
rs16966127
rs11646563
rs55692111
rs57135958
rs11646975
rs55908583
rs12325334
rs6497392
rs1894852
rs10852232
rs61276246
rs1362323
rs1362324
rs1362325
rs1345290
rs72779846
rs11641351
rs72779848
rs17568718
rs4063479
rs4063480
rs4063481
rs4063482
rs1420047
rs11644994
rs11640400
rs11645129
rs11645442
rs11645485
rs2160167
rs2080270
rs1345291
rs1345292
rs2160168
rs4781667
rs8051221
rs8056418
rs8061088
rs12325557
rs12325195
rs12325270
rs72779853
rs55688657
rs74970438
rs60867674
rs12923310
rs117416951
rs12925197
rs8050921
rs137963459
rs35188800
rs8053582
rs1420048
rs8061848
rs13330694
rs117353067
rs4781670
rs1476954
rs4781671
rs1972577
rs1972578
rs77636953
rs1107478
rs1107477
rs11646319
rs1861195
rs1861196
rs1861197
rs7196544
rs12928901
rs143095836
rs12325509
rs12325066
rs12930446
rs56064109
rs1362326
rs1362327
rs1543889
rs1543890
rs8055473
rs55988614
rs7203936
rs7202531
rs7204471
rs11074409
rs1968164
rs1476955
rs1476956
rs1476957
rs35842284
rs8048082
rs4780572
rs4780573
rs4780574
rs4781675
rs4780575
rs4780576
rs7189919
rs76648256
rs12928053
rs76564383
rs7201288
rs55818046
rs35786714
rs11645057
rs11645147
rs10852233
rs10852234
rs10852235
rs4063483
rs2315083
rs2315084
rs1833162
rs1833163
rs1833164
rs4063484
rs4063485
rs4063486
rs8055120
rs11648074
rs74602942
rs10852236
rs7192944
rs7197528
rs7197096
rs7197938
rs7198535
rs11649611
rs11643235
rs11642936
rs11643280
rs11642978
rs114071256
rs11639516
rs58924703
rs12934551
rs12934700
rs12935821
rs12918151
rs12922253
rs80290405
rs12917871
rs28625635
rs28372311
rs28648867
rs62033357
rs9939150
rs9938705
rs11648730
rs9939321
rs17749681
rs115667467
rs11074416
rs28645840
rs1833165
rs1833166
rs3859122
rs8062216
rs3906323
rs3906324
rs6497419
rs6497420
rs6497421
rs6497422
rs6497423
rs6497424
rs6497425
rs6497426
rs6497429
rs8047193
rs1815981
rs1815982
rs1815983
rs9926943
rs12445226
rs74814436
rs9927106
rs2110604
rs4063487
rs13334240
rs149808694
rs4327045
rs4404069
rs4356478
rs4587975
rs2215919
rs1420050
rs1420051
rs7201900
rs1894853
rs7206827
rs1420052
rs9302383
rs10153090
rs1894854
rs67526463
rs68065145
rs66821934
rs66610576
rs71379048
rs6497432
rs8049359
rs8049376
rs8050652
rs8049527
rs8049726
rs8051496
rs8050646
rs8050824
rs12445772
rs13338492
rs7199691
rs78992608
rs8045024
rs189890592
rs56075304
rs66955308
rs116303209
rs74944331
rs71379050
rs11647968
rs8050823
rs1420053
rs1833167
rs1833168
rs1833169
rs1833170
rs8056965
rs11642249
rs8054816
rs74211856
rs36067177
rs75357107
rs17749740
rs36022447
rs58945076
rs7204549
rs7202529
rs7204592
rs7205350
rs955743
rs6497441
rs1080205
rs1861189
rs7193933
rs1861190
rs76603030
rs13338855
rs62034904
rs8043804
rs72781928
rs9930355
rs6497442
rs17749793
rs7189902
rs140769310
rs7192527
rs8060068
rs12148939
rs7184228
rs4122228
rs11641150
rs112840149
rs7203165
rs75496581
rs11074443
rs58139995
rs59301504
rs74798113
rs9925720
rs116976338
rs62034909
rs1819823
rs60682140
rs11639519
rs117417352
rs75052339
rs76047272
rs117836220
rs17791953
rs1420040
rs59394706
rs9940680
rs9933624
rs8045712
rs8044472
rs78296872
rs148967966
rs62034910
rs1014531
rs148657716
rs7202950
rs12935281
rs12597176
rs79228662
rs2284236
rs11866328
rs2872825
rs12708632
rs9922040
rs142577669
rs36001692
rs7190895
rs7191784
rs7191241
rs7189899
rs7196797
rs150840307
rs7197214
rs7196878
rs2267769
rs2267770
rs2267771
rs11644075
rs12598139
rs2267772
rs9938745
rs2267774
rs11639614
rs4781787
rs10492827
rs1362319
rs1362320
rs1362321
rs75426353
rs2267776
rs61191505
rs2267777
rs2267778
rs2267779
rs2267780
rs2267781
rs2267782
rs2267783
rs2267784
rs971034
rs971035
rs971036
rs2267786
rs11646587
rs139843674
rs7190785
rs55881913
rs8060992
rs11648559
rs28756835
rs7205117
rs11859262
rs1362322
rs765288
rs765287
rs765286
rs981880
rs981881
rs16966327
rs76723385
rs2077923
rs16966337
rs9938782
rs28510258
rs7193977
rs7194140
rs7192284
rs7194040
rs145245784
rs11639526
rs2267787
rs2299933
rs1833161
rs117085642
rs7195942
rs7196095
rs7195835
rs9972709
rs7196962
rs7197004
rs7186955
rs7202848
rs9972744
rs1544604
rs72638270
rs1544605
rs1544606
rs1544607
rs79018726
rs77419062
rs2267790
rs2267791
rs2267792
rs11640235
rs11648283
rs11642729
rs11643173
rs11643000
rs6497517
rs16966381
rs80098953
rs8053689
rs8053228
rs2299934
rs7188905
rs2299935
rs6497518
rs2284237
rs9930307
rs9940856
rs7191183
rs7191999
rs34976363
rs62034938
rs12932412
rs34606734
rs11649635
rs9932138
rs3765648
rs7188841
rs78151680
rs10468237
rs80049283
rs9938265
rs7184107
rs7184325
rs6497520
rs34980400
rs116981317
rs17204778
rs7197278
rs10468229
rs1861191
rs1861192
rs12934281
rs17793917
rs11649466
rs9674103
rs7193625
rs8052950
rs8058276
rs8058295
rs11645219
rs35788173
rs149294961
rs1420042
rs11647877
rs1420044
rs7196708
rs1420045
rs6497523
rs2072450
rs9806806
rs6497524
rs12708640
rs13336666
rs2284239
rs2315271
rs9938300
rs11642764
rs16966448
rs7199910
rs11647445
rs57255286
rs11646626
rs79454775
rs78174306
rs17205996
rs8050843
rs9936542
rs9938117
rs113247865
rs72481070
rs6497540
rs75339517
rs55943631
rs55864908
rs60213435
rs8055791
rs11648156
rs12920919
rs2267793
rs2215718
rs12596342
rs9926049
rs35440248
rs9926303
rs4327046
rs9934477
rs56155349
rs2229193
rs8054791
rs3785187
rs80033244
rs35082360
rs9940694
rs74250849
rs56280857
rs55861434
rs55985649
rs41356645
rs78790215
rs77335867
rs9922678
rs78511119
rs74729488
rs74250850
rs8063193
rs75006214
rs9933832
rs111417434
rs9926912
rs74490183
rs1004936
rs2267794
rs67346571
rs8058978
rs74857180
rs6497549
rs2010691
rs17800861
rs76988395
rs80161475
rs727605
rs5003769
rs7199375
rs72781991
rs2159908
rs2159909
rs55666830
rs7187984
rs72781992
rs7189901
rs35946436
rs9939815
rs9939817
rs7196023
rs7201930
rs56276962
rs56146838
rs16966529
rs72781993
rs77714230
rs917834
rs2284240
rs79810256
rs7204928
rs7199724
rs7203082
rs56301937
rs71379059
rs78915678
rs77473744
rs12929074
rs12928163
rs12928192
rs9989382
rs9989383
rs9989388
rs9989430
rs1548808
rs9989389
rs34004832
rs35342588
rs34030466
rs68096450
rs67763423
rs34076677
rs35999853
rs34814878
rs36021820
rs35513489
rs34635902
rs9302396
rs79880296
rs9302397
rs7204266
rs56218635
rs2315272
rs13337070
rs9934124
rs9934198
rs9925966
rs142297298
rs7191799
rs7198943
rs7194284
rs7199147
rs75011961
rs2267795
rs9928908
rs9921420
rs16951624
rs76122068
rs7184289
rs143357649
rs140160654
rs11643965
rs56088751
rs968301
rs7203349
rs7203981
rs7203268
rs8043813
rs2267796
rs11863007
rs3785186
rs7189130
rs9931983
rs62034945
rs8060093
rs8062828
rs12920653
rs77987099
rs117740669
rs12325652
rs9931155
rs8047589
rs8051986
rs9926546
rs141402252
rs2052186
rs11640274
rs9941069
rs11644368
rs12922641
rs35018449
rs16966627
rs16966628
rs16966631
rs67368559
rs16966634
rs11647369
rs12927741
rs11648462
rs11644572
rs11648509
rs11648614
rs67502878
rs13338500
rs16966650
rs117569255
rs7188892
rs61569971
rs9921541
rs139445001
rs34764457
rs35467874
rs34795833
rs16966658
rs11649106
rs8054982
rs7200835
rs116970852
rs9925170
rs9925243
rs9923240
rs2315274
rs2872876
rs79197571
rs11642197
rs11643234
rs11642239
rs35971415
rs10400978
rs9923524
rs7192805
rs7187264
rs11074500
rs16966689
rs118052045
rs9938172
rs17208905
rs12598073
rs2008342
rs140758242
rs57085415
rs4782039
rs16966702
rs116267845
rs118148030
rs62034949
rs9921963
rs12925829
rs4782040
rs117796116
rs7206115
rs61672049
rs117216007
rs76158340
rs4782041
rs7203026
rs36009301
rs117010794
rs4782042
rs11647336
rs13334810
rs143508514
rs17569226
rs11074502
rs11074503
rs11649430
rs35056140
rs11645465
rs4782053
rs7198814
rs4628972
rs4780717
rs11861152
rs12149367
rs79742345
rs4780721
rs57834668
rs117950699
rs1979849
rs78636937
rs11648171
rs11074504
rs12708644
rs34761943
rs9937214
rs10500369
rs74457674
rs1875209
rs12598394
rs9933069
rs55941262
rs17670276
rs12446245
rs141939995
rs11646198
rs4782080
rs78202005
rs17569386
rs1875210
rs35371822
rs4782090
rs17569414
rs13331097
rs16966731
rs2133755
rs2173685
rs12928240
rs75971326
rs34998449
rs2315511
rs60834670
rs78186053
rs145470911
rs4782108
rs4782109
rs9926117
rs11648615
rs11642346
rs1875208
rs1875207
rs1875206
rs9939667
rs9929154
rs884917
rs868398
rs884918
rs1875205
rs1875204
rs1875203
rs4273038
rs9788880
rs7190175
rs75695733
rs7188069
rs12923508
rs34310826
rs34361031
rs12934062
rs2315512
rs4780744
rs4780745
rs4782113
rs4780746
rs16966757
rs9933159
rs12102827
rs3105686
rs3105687
rs3105688
rs3104702
rs3104703
rs79128520
rs12927371
rs28402995
rs2650433
rs12932206
rs12932095
rs3105689
rs12928694
rs3104704
rs4780751
rs11644233
rs78864487
rs2650432
rs34888134
rs3104705
rs6497599
rs12924396
rs3859123
rs3104708
rs3848323
rs2650431
rs75689358
rs3848324
rs8045893
rs3848325
rs11074516
rs11642373
rs148141710
rs141662030
rs117531616
rs3105690
rs138526355
rs74502510
rs11074517
rs1213323
rs1213322
rs1213321
rs4782149
rs1213320
rs4782150
rs11640899
rs117568616
rs1213319
rs3105691
rs55750638
rs1213318
rs1213317
rs7203184
rs7204776
rs34278992
rs7188895
rs7186839
rs7193738
rs1532932
rs11641062
rs2650434
rs12927298
rs116940906
rs28789085
rs12933451
rs144364656
rs12444835
rs2729592
rs141176803
rs35872729
rs17750179
rs3859124
rs2243716
rs2729593
rs8044744
rs2650422
rs117237190
rs78466681
rs3913375
rs2650423
rs2650424
rs17750208
rs34960573
rs3859125
rs3105692
rs3848327
rs3848328
rs3859126
rs1237957
rs17670650
rs3104709
rs185862422
rs4580161
rs1213316
rs837687
rs149801010
rs78942272
rs62033386
rs837688
rs837689
rs117490483
rs844395
rs10500370
rs7201574
rs3848329
rs863283
rs17750303
rs837690
rs78151447
rs79270282
rs12920291
rs865101
rs3104710
rs837691
rs9788936
rs3905836
rs9788939
rs35317587
rs865678
rs116912141
rs78852925
rs10500371
rs11866385
rs11862557
rs837692
rs79123884
rs837693
rs837694
rs35719595
rs75076752
rs720717
rs12923661
rs34543204
rs68004512
rs706000
rs837696
rs12932835
rs837697
rs837698
rs55807912
rs837701
rs837702
rs36169339
rs837703
rs35973694
rs837704
rs837705
rs837706
rs34413887
rs837707
rs189364027
rs837708
rs35724428
rs837709
rs77403542
rs2650427
rs28678768
rs34055325
rs117998690
rs8057394
rs2937028
rs2937029
rs9921906
rs78305124
rs2133754
rs76339890
rs1969060
rs3848332
rs3848333
rs2594541
rs4363863
rs2352750
rs2594542
rs9932353
rs2650426
rs34824974
rs11863580
rs2937030
rs2937032
rs76506260
rs2937033
rs8050385
rs2650428
rs4780762
rs116809124
rs4780763
rs17682922
rs3848334
rs78713354
rs3905837
rs11644461
rs12935101
rs78841060
rs17682940
rs80085879
rs2650429
rs1868285
rs1868286
rs1868287
rs12596917
rs7192557
rs11642059
rs11642181
rs11639850
rs147092904
rs10500372
rs183826763
rs1992893
rs75226848
rs10500373
rs7184748
rs7205702
rs7189973
rs7205861
rs2352752
rs12599024
rs181401836
rs11074542
rs6497647
rs67182441
rs3743833
rs11648073
rs13338243
rs78001788
rs11648440
rs144593551
rs7203745
rs7204100
rs34340658
rs111548831
rs7197846
rs7199239
rs12598112
rs28627855
rs143348523
rs76655943
rs12598055
rs34508555
rs12443703
rs35050547
rs12444387
rs74008913
rs12447029
rs74008914
rs12447252
rs149289425
rs1868290
rs11641209
rs34478079
rs77826932
rs80063661
rs12445241
rs12445892
rs12447852
rs12448069
rs8058457
rs79102236
rs28610230
rs8052800
rs34042699
rs12448791
rs12448822
rs74008916
rs74008917
rs111997007
rs202159362
rs111067690
rs74632430
rs72772352
rs76402176
rs60920123
rs11074544
rs9925118
rs72772356
rs7197547
rs35467724
rs7198417
rs80028978
rs11074546
rs11074547
rs11074548
rs75541726
rs7190960
rs7191131
rs76716732
rs7199281
rs11074550
rs140125613
rs11074552
rs6497658
rs72772368
rs138776600
rs6416623
rs117167525
rs141505738
rs7186950
rs11642357
rs1900719
rs1448273
rs117653977
rs7188307
rs7188329
rs7204413
rs114447728
rs6497662
rs1349083
rs12447502
rs144438127
rs35096728
rs9937979
rs7195982
rs7197538
rs9940191
rs8061676
rs1448258
rs59861689
rs117028901
rs75218671
rs80216463
rs2352740
rs2034369
rs7190475
rs11642972
rs74979838
rs117965943
rs74471380
rs1448259
rs1448260
rs7188387
rs115452788
rs72774105
rs34084099
rs140290535
rs79262004
rs9302408
rs8044064
rs74817722
rs11643092
rs7197678
rs16956840
rs145310323
rs79225924
rs12599320
rs10852253
rs78842582
rs79479110
rs7195159
rs118182419
rs7500790
rs117456544
rs1448267
rs2352742
rs2352743
rs2352744
rs75562646
rs1375073
rs7192140
rs140613370
rs11648322
rs11074568
rs75142508
rs76241812
16:10177508_G_A
rs7206714
rs72774173
rs72774174
rs7188616
rs76990086
rs72774175
rs6497676
rs1530671
rs1530669
rs11649454
rs72774177
rs4780790
rs2034368
rs11640629
rs4780793
rs79153367
rs9926046
rs1463132
rs1448241
rs12597497
rs9928340
rs146769047
rs140211467
rs34343026
rs72774179
rs35959454
rs8053887
rs11074569
rs12597257
rs11642840
rs17683084
rs1448239
rs17683096
rs7203315
rs7205594
rs12149454
rs12917652
rs150344545
rs9934226
rs75526104
rs59867656
rs73512720
rs73512721
rs79115472
rs78867630
rs58142870
rs55934774
rs55875023
rs8044459
rs56343598
rs55690106
rs150146155
rs116406752
rs60361910
rs56363031
rs117201595
rs60016073
rs57912738
rs117487575
rs59892713
rs61189352
rs56940816
rs57251525
rs2352749
rs56186846
rs71379069
rs9936140
rs8049630
rs8049812
rs79278022
rs8055814
rs11074572
rs11074573
rs74993838
rs9938927
rs9928470
rs9927871
rs9927924
rs9921074
rs4324127
rs6497682
rs4552023
rs56987497
rs6497683
rs6497684
rs7205180
rs28437288
rs12935686
rs77428777
rs28718954
rs9924125
rs79484368
rs11861175
rs60150294
rs9302415
rs117410261
rs7206256
rs58991479
rs7188343
rs12598826
rs7204412
rs8063758
rs11074576
rs12598973
rs9924590
rs8048653
rs77488268
rs4780812
rs9935144
rs9924142
rs9924226
rs4353478
rs4533282
rs1900721
rs4782252
rs60369057
rs4464076
rs4354936
rs2352748
rs2016627
rs3948098
rs2034365
rs144208005
rs12934614
rs7203520
rs77019969
16:10201392_C_G
16:10201392_C_A
rs1375078
rs1375079
rs72776008
rs6497690
rs57655198
rs4782255
rs7192395
rs7199298
rs72776012
rs79546108
rs12931150
rs12918566
rs140714747
rs74006707
rs74495883
rs7205866
rs137950317
rs12447389
rs7189786
rs7187763
rs7187914
rs4782258
rs7189495
rs7188108
rs7188171
rs7190342
rs10852257
rs7195607
rs34393853
rs11646734
rs11641504
rs34819762
rs1900718
rs113629870
rs12924929
rs7190642
rs7197357
rs72776014
rs7195732
rs75668634
rs11644367
16:10208913_G_T
rs11646046
rs1550958
rs1550959
rs79706203
rs11647290
rs11647362
rs57504038
rs58261748
rs9937210
rs12927015
rs9926837
rs79474310
rs12932615
rs8058537
rs8058567
rs4782262
rs4782263
rs9931751
rs11640305
rs11640377
rs11640415
rs11645334
rs11640421
rs11640425
rs11641560
rs11074591
rs11074592
rs58926525
rs7195897
rs58626002
rs11074593
rs72776035
rs7191698
rs35102700
rs2352753
rs71379070
rs1078693
rs1078694
rs1078695
rs1078696
rs75194938
rs2352754
rs2352755
rs2352757
rs2352759
rs2352760
rs1868288
rs2352761
rs1448247
rs1448248
rs117504849
rs1868289
rs35032885
rs55905124
rs62035769
rs12448926
rs1375069
rs4454974
rs1448249
rs1375070
rs1448250
rs76790181
rs4782267
rs4782268
rs1448251
rs1448252
rs144066599
rs61364437
rs4782271
rs4782274
rs4782275
rs7195891
rs2121941
rs72776049
rs71379071
rs75163958
rs35502861
rs118072144
rs35181140
rs34435939
rs35890930
rs77858670
rs11859727
rs77282668
rs1375071
rs35602117
rs11644511
rs11644255
rs75144761
rs11074603
rs11074604
rs35666563
rs1420667
rs1448264
rs7206680
rs35354878
rs1071458
rs75267051
rs12929783
rs10775270
rs11862776
rs2442098
rs11074605
rs34358230
rs1070481
rs1070482
rs1070483
rs111635669
rs12922340
rs1070484
rs1070485
rs182067372
rs68013133
rs4782288
rs72776064
rs1070486
rs17570500
rs112075086
rs12598874
rs1103127
rs72776067
rs1070487
rs75586822
rs1070488
rs12929343
rs7191935
rs10852261
rs10852262
rs79813895
rs6416624
rs1097787
rs1097735
rs1097734
rs1097733
rs1070476
rs1097732
rs12926569
rs12926704
rs1097731
rs34348078
rs1097730
rs76358291
rs149119630
rs1070475
rs1070474
rs1070473
rs3885998
rs9934711
rs117754358
rs6497730
rs10438524
rs12446356
rs7186062
rs12446992
rs6497731
rs6497732
rs3852744
rs1532933
rs1532934
rs1626306
rs10438517
rs1627364
rs142107673
rs1345423
rs35696239
rs11074613
rs7501071
rs3852745
rs3852746
rs1097784
rs1097785
rs1102967
rs1702265
rs1103651
rs7195491
rs1345424
rs1147993
rs1097786
rs194355
rs183161
rs11859693
rs8045990
rs8050482
rs3911053
rs1097844
rs8050654
rs117669636
rs1103655
rs6497738
rs168866
rs1099402
rs34834528
rs4587976
rs75499250
rs146561923
rs79624783
rs76738474
rs9888961
rs139619267
rs34514934
rs2353434
rs1550961
rs1071502
rs79699251
rs186473536
rs76190171
rs72776078
rs1366076
rs11074627
rs8063971
rs1070502
rs1070503
rs1070505
rs1070548
rs112429376
rs1097927
rs35016816
rs35844408
rs8047898
rs11074629
rs11642956
rs1104474
rs1650420
rs1104068
rs8055598
rs139089213
rs1102972
rs1097928
rs1868291
rs148909764
rs1666857
rs191543621
rs1641791
rs7499321
rs4780865
rs11642171
rs190367674
rs80250569
rs4780867
rs34963744
rs117667245
rs11640125
rs80099381
rs2302711
rs117609472
rs3785185
rs143673370
rs4780874
rs1118728
rs149451873
rs11864024
rs9926758
rs1420666
rs1896579
rs1071504
rs7192971
rs140511409
rs11647417
rs58655089
rs12149871
rs1641793
rs1666851
rs7201428
rs7201823
rs2195261
rs7189818
rs7184990
rs1102309
rs1346430
rs1097867
rs2909018
rs11074637
rs1650395
rs28578260
rs11074638
rs11074639
rs11074640
rs11074641
rs3865193
rs11641733
rs11641781
rs28575121
rs1650396
rs17671641
rs1070495
rs3865194
rs1070496
rs7202876
rs3865195
rs4780886
rs1650397
rs16957102
rs71379076
rs3909797
rs1070497
rs1807353
rs2016202
rs1807354
rs3865196
rs13332817
rs13333124
rs9930500
rs75160553
rs9923162
rs9930833
rs8061486
rs8046217
rs71379077
rs71379078
rs1097869
rs1111421
rs17750837
rs11647181
rs1427858
rs116897209
rs11648582
rs35927639
rs7200200
rs11648626
rs34901854
rs11646060
rs8063807
rs78594968
rs8047411
rs8049007
rs8049174
rs9924349
rs9937681
rs1097870
rs34168101
rs9938370
rs11074650
rs17671830
rs1362617
rs1362618
rs4332745
rs142984583
rs7185554
rs4780285
rs4780888
rs7186994
16:10296730_G_A
rs149733691
rs7204150
rs1097859
rs4780889
rs35989240
rs71379079
rs7199927
rs111910395
rs7200416
rs11074655
rs7189298
rs7184593
rs12918712
rs2111222
rs12149604
rs1834888
rs1834889
rs9937873
rs17571192
rs9938544
rs9928702
rs1820630
rs9938657
rs4506897
rs7186221
rs7203633
rs11866936
rs7186920
rs7187626
rs11640755
rs12444872
rs7189216
rs7189897
rs11646455
rs11074658
rs11074659
rs11074660
rs7196659
rs4780287
rs1427859
rs2353393
rs2883153
rs75476633
rs1097864
rs78505244
rs4780288
rs1074368
rs1073069
rs7187966
rs67858802
rs7189534
rs7195284
rs2081829
rs76631202
rs71379080
rs1477118
rs4780893
rs4780894
rs4508419
rs1111517
rs12928398
rs11649336
rs77876828
rs74780875
rs4780895
rs4780896
rs4780897
rs111618689
rs74882382
rs1344689
rs34322382
rs72777827
rs16957183
rs34224602
rs4780289
rs7201055
rs7201275
rs7196794
rs7202445
rs1097860
rs28687957
rs8060023
rs28703301
rs28438952
rs28693847
rs35882777
rs74250871
rs7186110
rs7202167
rs1097863
rs7202964
rs59661949
rs71379082
rs12923462
rs12599290
rs35809230
rs13332694
rs117868054
rs28524468
rs7206543
rs12708669
rs6497811
rs7188822
rs8053507
rs79162951
rs79693184
rs168865
rs194347
rs9926371
rs11648669
rs8051514
rs194348
rs8047197
rs8045955
rs11642454
rs75752293
rs3852747
rs11642614
rs1097894
rs9929744
rs8053153
rs1097895
rs1097897
rs1097898
rs1097899
rs1097900
rs1077836
rs17603318
rs7192868
rs11074679
rs1103909
rs76682026
rs1104195
rs12597460
rs12597609
rs111814624
rs1104039
rs112848012
rs1734220
rs16957208
rs77056145
rs1079281
rs3852748
rs1065832
rs76464256
rs16957213
rs57083545
rs1079135
rs3852749
rs8058947
rs66550826
rs66508177
rs79364939
rs8043680
rs1097903
rs6497829
rs6497830
rs11649275
rs3852750
rs74985119
rs3852751
rs17762213
rs3865197
rs182679148
rs79156558
rs171733
rs79118815
rs11074683
rs194346
rs4456502
rs2033188
rs6497845
rs78463945
rs77347897
rs6497846
rs75835903
rs9939359
rs34502208
rs194344
rs194343
rs194342
rs17762231
rs194341
rs72777848
rs7206547
rs4780900
rs194340
rs28513159
rs2162695
rs11645234
rs2114937
rs2114936
rs194339
rs2162694
rs194338
rs194337
rs173894
rs181633448
rs2430649
rs2434207
rs2430648
rs147807456
rs194336
rs168864
rs194333
rs194332
rs4780902
rs147797602
rs56993078
rs194331
rs194330
rs168863
rs11862879
rs187648
rs2434209
rs13335305
rs194329
rs10852285
rs10852286
rs9931105
rs67517156
rs10852287
rs17762273
rs12449282
rs9940666
rs80337570
rs12443522
rs7498608
rs8044807
rs8051303
rs55973657
rs8046740
rs145684288
rs168862
rs9925897
rs194327
rs194326
rs117850393
rs60922721
rs77148779
rs8063169
rs194325
rs8058358
rs8063534
rs6497864
rs57165732
rs6497865
rs116930941
rs112080943
rs72777856
rs1102969
rs11865623
rs1650409
rs6497870
rs67532882
rs1641802
rs1641803
rs1650408
rs56212304
rs56188537
rs1650407
rs1641804
rs12920761
rs12926525
rs112582340
rs111587032
rs12926983
rs12921410
rs12922796
rs9936524
rs35183637
rs1650406
rs1213726
rs112583212
rs1213725
rs72481073
rs66937074
rs113462134
rs1213724
rs8051351
rs72777864
rs1234927
rs1237211
rs73500593
rs67235200
rs1213723
rs1228154
rs9806937
rs9806925
rs9806829
rs11646281
rs12447258
rs12447259
rs12924820
rs12928290
rs7194915
rs73502503
rs66747989
rs12598478
rs4030594
rs4030595
rs117427632
rs142801576
rs1097876
rs1097875
rs78031098
rs1641826
rs147774538
rs4334294
rs75658652
rs55763802
rs62036369
rs12929742
rs62036370
rs67717422
rs76577148
rs7185777
rs1650412
rs1641810
rs2099033
rs11645741
rs2080494
rs11074704
rs11642028
rs1650413
rs11642024
rs11861933
rs11864821
rs13337129
rs13336929
rs112455120
rs60923927
rs151162072
rs13329728
rs35398328
rs150233021
rs1103134
rs142465068
rs1102311
rs1097906
rs1097908
rs1097909
rs1097911
rs1097912
rs12927496
rs146392355
rs62036398
rs62036399
rs58399771
rs56200381
rs7200736
rs7199559
rs1099405
rs1103658
rs35522997
rs1234923
rs4453489
rs143500278
rs112391812
rs1097915
rs1097916
rs72777888
rs12448307
rs146591293
rs194349
rs17603500
rs56739162
rs12926371
rs8052574
rs146729070
rs34185528
rs186733250
rs35386096
rs75581816
rs13333796
rs17672305
rs72777893
rs11640155
rs8043853
rs117552638
rs1103659
rs142308888
rs194353
rs62036401
rs62036402
rs194354
rs67598836
```
