## Supplementary material for "Characterization of shared and ancestry-specific signals driving complex traits using multi-ancestry fine-mapping": s1.afreq

```
#CHROM	ID	REF	ALT	ALT_FREQS	OBS_CT
16	rs56202006	C	T	0.0785288	1006
16	rs1366526	A	G	0.202783	1006
16	rs502032	T	C	0.697813	1006
16	rs76097482	A	C	0.00894632	1006
16	rs647627	A	G	0.483101	1006
16	rs2077437	C	T	0.200795	1006
16	rs117405646	G	A	0.0208748	1006
16	rs649127	A	G	0.697813	1006
16	rs660355	C	T	0.0705765	1006
16	rs891118	A	G	0.696819	1006
16	rs1366527	C	A	0.696819	1006
16	rs1366528	C	T	0.696819	1006
16	rs4780321	C	T	0.699801	1006
16	rs4780322	T	C	0.699801	1006
16	rs4780992	T	A	0.699801	1006
16	rs35317	C	T	0.482107	1006
16	rs72776975	C	G	0.0695825	1006
16	rs35318	G	A	0.698807	1006
16	rs76327108	C	T	0.0129225	1006
16	rs17681488	A	G	0.200795	1006
16	rs35705628	C	T	0.200795	1006
16	rs3909919	C	T	0.200795	1006
16	rs40425	A	G	0.697813	1006
16	rs522171	C	T	0.683897	1006
16	rs35319	A	G	0.697813	1006
16	rs40511	G	A	0.684891	1006
16	rs629471	A	G	0.697813	1006
16	rs117507280	C	G	0.0129225	1006
16	rs143763333	G	A	0.0208748	1006
16	rs111165205	G	A	0.451292	1006
16	rs111165207	G	A	0.66998	1006
16	rs111063971	A	G	0.202783	1006
16	rs111209216	C	T	0.0129225	1006
16	rs657663	A	G	0.468191	1006
16	rs35321	G	A	0.683897	1006
16	rs1001897	G	C	0.201789	1006
16	rs2162948	A	G	0.684891	1006
16	rs16965133	A	G	0.202783	1006
16	rs17567981	T	G	0.0258449	1006
16	rs116977163	C	T	0.0178926	1006
16	rs7500640	C	T	0.66998	1006
16	rs249293	G	C	0.683897	1006
16	rs12930801	T	C	0.199801	1006
16	rs249292	C	T	0.683897	1006
16	rs117146915	G	A	0.00994036	1006
16	rs39674	C	G	0.683897	1006
16	rs837345	T	C	0.153082	1006
16	rs183658	C	T	0.683897	1006
16	rs837346	C	T	0.467197	1006
16	rs42309	G	T	0.467197	1006
16	rs12596734	C	T	0.215706	1006
16	rs138999802	C	G	0.0139165	1006
16	rs718566	A	G	0.326044	1006
16	rs12935363	C	T	0.326044	1006
16	rs76636678	A	G	0.028827	1006
16	rs61666746	T	C	0.166004	1006
16	rs1816272	C	T	0.327038	1006
16	rs1835084	C	T	0.33996	1006
16	rs12596722	A	C	0.350895	1006
16	rs73503260	G	A	0.0119284	1006
16	rs17681592	T	C	0.338966	1006
16	rs12918413	C	T	0.321074	1006
16	rs1035945	G	A	0.027833	1006
16	rs9927724	A	G	0.0149105	1006
16	rs4780332	T	C	0.170974	1006
16	rs142741516	A	G	0.00994036	1006
16	rs12931386	G	A	0.198807	1006
16	rs77563086	A	G	0.134195	1006
16	rs62033589	G	C	0.0139165	1006
16	rs28673481	T	G	0.409543	1006
16	rs75155443	T	C	0.083499	1006
16	rs138578960	A	G	0.0149105	1006
16	rs62033590	A	C	0.594433	1006
16	rs72776982	C	A	0.168986	1006
16	rs62033591	G	C	0.0159046	1006
16	rs61408354	G	A	0.168986	1006
16	rs1428806	T	C	0.429423	1006
16	rs62033592	G	A	0.0149105	1006
16	rs118138780	G	A	0.0109344	1006
16	rs9938076	C	G	0.39662	1006
16	rs34006928	T	C	0.0725646	1006
16	rs113184701	G	A	0.0596421	1006
16	rs17652752	C	G	0.00894632	1006
16	rs171602	C	A	0.131213	1006
16	rs78233708	T	C	0.0168986	1006
16	rs166070	T	A	0.527833	1006
16	rs4780342	T	C	0.27336	1006
16	rs185577384	C	A	0.00795229	1006
16	rs249286	C	A	0.131213	1006
16	rs2115412	G	C	0.026839	1006
16	rs55939261	C	T	0.084493	1006
16	rs249284	C	T	0.131213	1006
16	rs114541655	C	T	0.0109344	1006
16	rs537918	G	C	0.130219	1006
16	rs117596048	A	T	0.0228628	1006
16	rs56016480	G	A	0.39662	1006
16	rs62033593	A	G	0.0168986	1006
16	rs837349	G	A	0.131213	1006
16	rs680590	A	T	0.528827	1006
16	rs117618079	A	G	0.0228628	1006
16	rs149066567	C	A	0.0109344	1006
16	rs62033594	C	G	0.0149105	1006
16	rs678434	T	C	0.71173	1006
16	rs79320703	C	A	0.00994036	1006
16	rs141741945	C	T	0.00795229	1006
16	rs117744456	A	G	0.0198807	1006
16	rs1428808	A	G	0.171968	1006
16	rs75682126	C	T	0.00795229	1006
16	rs8054181	T	C	0.171968	1006
16	rs1428809	A	G	0.16998	1006
16	rs11642423	A	G	0.33499	1006
16	rs77830915	T	G	0.0666004	1006
16	rs1369932	A	T	0.170974	1006
16	rs11075294	C	T	0.384692	1006
16	rs537966	A	G	0.189861	1006
16	rs141972806	C	T	0.027833	1006
16	rs146312767	C	G	0.00994036	1006
16	rs249274	C	T	0.220676	1006
16	rs193860	C	G	0.849901	1006
16	rs2314296	A	G	0.17495	1006
16	rs249275	C	T	0.23161	1006
16	rs919369	G	C	0.427435	1006
16	rs11648253	A	T	0.11829	1006
16	rs489992	G	A	0.220676	1006
16	rs143191875	C	G	0.00994036	1006
16	rs12148932	A	C	0.190855	1006
16	rs16965182	T	C	0.0149105	1006
16	rs4781036	G	A	0.583499	1006
16	rs145694726	C	A	0.00894632	1006
16	rs8055270	T	C	0.163022	1006
16	rs8061192	G	T	0.597416	1006
16	rs16965187	T	C	0.0149105	1006
16	rs12149511	A	G	0.0238569	1006
16	rs143366325	G	A	0.0159046	1006
16	rs17568098	A	G	0.400596	1006
16	rs42362	G	C	0.440358	1006
16	rs72772211	A	T	0.0318091	1006
16	rs40129	G	T	0.44831	1006
16	rs145475884	T	G	0.00795229	1006
16	rs9925193	G	T	0.397614	1006
16	rs115052338	C	T	0.00894632	1006
16	rs117866671	C	G	0.00894632	1006
16	rs6498605	T	C	0.430417	1006
16	rs117745585	A	G	0.0666004	1006
16	rs116845050	C	G	0.0666004	1006
16	rs115237666	G	A	0.00894632	1006
16	rs9923329	A	G	0.360835	1006
16	rs8057806	T	C	0.161034	1006
16	rs117103845	A	C	0.0119284	1006
16	rs118034537	T	C	0.00894632	1006
16	rs117759237	C	G	0.0666004	1006
16	rs7201523	A	G	0.559642	1006
16	rs144506999	G	A	0.0666004	1006
16	rs56017818	G	A	0.33002	1006
16	rs12447281	T	C	0.331014	1006
16	rs115977779	G	T	0.00894632	1006
16	rs149791750	G	T	0.00894632	1006
16	rs72772213	C	G	0.0874751	1006
16	rs114267875	G	C	0.00894632	1006
16	rs114844320	C	T	0.00894632	1006
16	rs117220471	A	G	0.00894632	1006
16	rs116577549	G	A	0.00894632	1006
16	rs12597225	T	C	0.162028	1006
16	rs9925401	A	C	0.527833	1006
16	rs115762049	C	T	0.00894632	1006
16	rs114032755	C	T	0.00894632	1006
16	rs12934278	T	C	0.202783	1006
16	rs11641033	C	T	0.329026	1006
16	rs117868076	T	C	0.00894632	1006
16	rs4780351	G	A	0.519881	1006
16	rs116123707	A	G	0.00894632	1006
16	rs11643736	C	A	0.328032	1006
16	rs141361877	T	A	0.00894632	1006
16	rs2195435	G	C	0.419483	1006
16	rs1898231	C	T	0.318091	1006
16	rs1896762	A	G	0.0258449	1006
16	rs78895715	G	T	0.0626243	1006
16	rs7206503	C	T	0.323062	1006
16	rs1428811	A	G	0.00894632	1006
16	rs112104896	T	C	0.054672	1006
16	rs150376619	C	A	0.0198807	1006
16	rs1896763	T	G	0.336978	1006
16	rs72636272	G	C	0.0904573	1006
16	rs1428812	C	T	0.00894632	1006
16	rs193861	A	G	0.685885	1006
16	rs4780361	C	A	0.259443	1006
16	rs4781064	C	T	0.259443	1006
16	rs148165932	A	C	0.0168986	1006
16	rs183659	T	C	0.77336	1006
16	rs55883826	C	T	0.333002	1006
16	rs55840078	C	T	0.332008	1006
16	rs57044375	T	C	0.244533	1006
16	rs8051532	A	G	0.262425	1006
16	rs7199233	T	C	0.257455	1006
16	rs11644725	C	A	0.333996	1006
16	rs17681793	G	C	0.245527	1006
16	rs4781071	C	T	0.323062	1006
16	rs142671249	A	G	0.00994036	1006
16	rs17749326	G	A	0.229622	1006
16	rs17681811	A	C	0.147117	1006
16	rs591717	C	T	0.180915	1006
16	rs138588207	C	T	0.0168986	1006
16	rs171603	G	A	0.771372	1006
16	rs249302	T	G	0.850895	1006
16	rs13335734	C	G	0.232604	1006
16	rs62033596	A	G	0.0149105	1006
16	rs11075301	G	A	0.523857	1006
16	rs9940332	T	C	0.229622	1006
16	rs249301	T	A	0.833996	1006
16	rs249300	T	C	0.755467	1006
16	rs249299	T	G	0.431412	1006
16	rs12596220	T	C	0.0139165	1006
16	rs837356	A	C	0.223658	1006
16	rs116841258	G	A	0.0218688	1006
16	rs8063998	G	C	0.215706	1006
16	rs249287	T	G	0.307157	1006
16	rs1864156	A	G	0.756461	1006
16	rs646085	A	G	0.756461	1006
16	rs185111	A	G	0.4334	1006
16	rs67498156	A	G	0.242545	1006
16	rs12598159	A	G	0.230616	1006
16	rs249288	C	T	0.186879	1006
16	rs62033597	A	G	0.154076	1006
16	rs8052081	G	C	0.0347913	1006
16	rs249289	G	T	0.371769	1006
16	rs73509317	G	T	0.0477137	1006
16	rs117172616	T	C	0.0168986	1006
16	rs57981099	G	A	0.0745527	1006
16	rs249290	G	A	0.513917	1006
16	rs249291	A	G	0.550696	1006
16	rs1346560	G	C	0.0437376	1006
16	rs74008573	C	G	0.0397614	1006
16	rs7194810	G	A	0.0467197	1006
16	rs186472348	T	C	0.0248509	1006
16	rs74008574	C	G	0.0467197	1006
16	rs79597494	T	G	0.0119284	1006
16	rs117369421	A	G	0.0218688	1006
16	rs74008575	T	A	0.0467197	1006
16	rs182740431	G	T	0.0109344	1006
16	rs173613	T	C	0.692843	1006
16	rs80289363	G	A	0.0149105	1006
16	rs249281	C	G	0.467197	1006
16	rs249280	G	A	0.395626	1006
16	rs11648011	C	G	0.280318	1006
16	rs77052762	G	C	0.0119284	1006
16	rs837358	A	T	0.536779	1006
16	rs837359	T	C	0.659046	1006
16	rs75838775	A	G	0.0139165	1006
16	rs539300	G	A	0.682903	1006
16	rs77975924	C	T	0.0139165	1006
16	rs113555933	C	T	0.0139165	1006
16	rs1561134	T	G	0.686879	1006
16	rs12444389	A	T	0.188867	1006
16	rs75156189	G	A	0.0218688	1006
16	rs16955371	T	C	0.191849	1006
16	rs74008579	C	G	0.191849	1006
16	rs76694291	C	T	0.0168986	1006
16	rs57648453	A	G	0.192843	1006
16	rs55718536	G	A	0.192843	1006
16	rs12444227	C	T	0.281312	1006
16	rs55945734	C	G	0.192843	1006
16	rs12444796	C	G	0.281312	1006
16	rs4781125	C	T	0.281312	1006
16	rs56139829	G	A	0.192843	1006
16	rs55923039	G	A	0.194831	1006
16	rs56142256	A	G	0.192843	1006
16	rs56153048	T	C	0.192843	1006
16	rs55742856	T	A	0.191849	1006
16	rs55682420	G	C	0.192843	1006
16	rs12149526	T	C	0.00795229	1006
16	rs146267101	A	G	0.0139165	1006
16	rs117213608	T	G	0.0228628	1006
16	rs139284077	A	C	0.0168986	1006
16	rs78874533	G	C	0.054672	1006
16	rs117025048	C	T	0.0188867	1006
16	rs56017145	C	G	0.0924453	1006
16	rs111663417	C	G	0.0129225	1006
16	rs11645040	C	G	0.287276	1006
16	rs1366522	T	C	0.192843	1006
16	rs1366523	C	T	0.170974	1006
16	rs1366524	G	A	0.192843	1006
16	rs80162472	T	C	0.0129225	1006
16	rs12933414	C	T	0.50497	1006
16	rs141359497	C	A	0.028827	1006
16	rs77796800	A	G	0.16998	1006
16	rs76757810	A	G	0.0228628	1006
16	rs111305815	G	T	0.0129225	1006
16	rs1992072	G	C	0.16998	1006
16	rs117844780	C	T	0.0616302	1006
16	rs486687	A	G	0.491054	1006
16	rs487592	A	G	0.706759	1006
16	rs1992073	T	C	0.717694	1006
16	rs1992074	G	A	0.16998	1006
16	rs4561465	T	G	0.49503	1006
16	rs80069240	T	A	0.16998	1006
16	rs512304	G	A	0.708748	1006
16	rs11643994	A	C	0.489066	1006
16	rs75831442	T	G	0.16998	1006
16	rs7189608	C	T	0.488072	1006
16	rs74008592	G	A	0.0228628	1006
16	rs77390991	G	C	0.16998	1006
16	rs1975271	C	T	0.545726	1006
16	rs59546898	A	G	0.0576541	1006
16	rs1561135	C	A	0.16998	1006
16	rs1561136	A	G	0.16998	1006
16	rs78170742	C	T	0.0129225	1006
16	rs76309484	A	G	0.0149105	1006
16	rs77083721	G	A	0.0228628	1006
16	rs75694432	T	C	0.16501	1006
16	rs1436423	T	C	0.0238569	1006
16	rs58928072	A	G	0.0576541	1006
16	rs9923634	A	G	0.0238569	1006
16	rs9939972	C	G	0.335984	1006
16	rs9928268	T	A	0.0238569	1006
16	rs9928435	T	C	0.0238569	1006
16	rs1428789	G	A	0.0228628	1006
16	rs112120196	G	A	0.0139165	1006
16	rs7186581	C	T	0.311133	1006
16	rs1991513	A	G	0.16998	1006
16	rs74008600	C	T	0.0228628	1006
16	rs57900754	C	T	0.16998	1006
16	rs79521687	C	G	0.16998	1006
16	rs78873842	G	A	0.0139165	1006
16	rs57267135	C	T	0.192843	1006
16	rs55807290	G	C	0.193837	1006
16	rs930094	A	G	0.32505	1006
16	rs9940196	G	C	0.193837	1006
16	rs9927839	C	T	0.194831	1006
16	rs111250350	T	C	0.0149105	1006
16	rs11644154	C	G	0.298211	1006
16	rs12921106	G	A	0.026839	1006
16	rs12051502	T	A	0.354871	1006
16	rs35376	A	G	0.631213	1006
16	rs35377	G	A	0.110338	1006
16	rs77269004	C	T	0.0139165	1006
16	rs35378	C	T	0.110338	1006
16	rs753408	G	A	0.366799	1006
16	rs35379	C	A	0.110338	1006
16	rs9931034	G	A	0.146123	1006
16	rs17653013	A	G	0.358847	1006
16	rs249294	C	T	0.597416	1006
16	rs1428790	T	C	0.0129225	1006
16	rs73511306	T	C	0.146123	1006
16	rs249295	T	A	0.12326	1006
16	rs249296	T	C	0.124254	1006
16	rs78745286	A	T	0.0139165	1006
16	rs1545099	C	T	0.354871	1006
16	rs187486	T	C	0.120278	1006
16	rs118186897	A	G	0.0178926	1006
16	rs249297	A	C	0.106362	1006
16	rs249298	C	T	0.106362	1006
16	rs9932510	C	T	0.0139165	1006
16	rs12325039	G	C	0.0129225	1006
16	rs12325488	A	G	0.161034	1006
16	rs142269634	G	A	0.0357853	1006
16	rs12928833	G	A	0.354871	1006
16	rs13330000	T	C	0.0129225	1006
16	rs168725	G	C	0.625249	1006
16	rs148851398	G	T	0.0119284	1006
16	rs1428791	G	T	0.0119284	1006
16	rs12931122	C	A	0.462227	1006
16	rs62033617	C	T	0.0457256	1006
16	rs727053	G	A	0.147117	1006
16	rs694773	T	C	0.166004	1006
16	rs11859090	C	A	0.34493	1006
16	rs4399531	T	G	0.633201	1006
16	rs117681791	C	T	0.0208748	1006
16	rs4257206	A	G	0.634195	1006
16	rs11075312	G	A	0.0994036	1006
16	rs112156521	C	G	0.146123	1006
16	rs73494611	T	G	0.149105	1006
16	rs8048268	T	G	0.749503	1006
16	rs58317623	G	A	0.146123	1006
16	rs60782078	C	T	0.147117	1006
16	rs78265796	C	T	0.027833	1006
16	rs9302525	C	A	0.159046	1006
16	rs73494614	A	G	0.176938	1006
16	rs249279	T	C	0.323062	1006
16	rs73494616	C	T	0.145129	1006
16	rs72774248	G	A	0.0129225	1006
16	rs249278	T	A	0.322068	1006
16	rs8053607	A	G	0.0159046	1006
16	rs183657	T	C	0.163022	1006
16	rs8045718	C	G	0.310139	1006
16	rs62033618	A	T	0.161034	1006
16	rs519934	T	C	0.324056	1006
16	rs646932	A	G	0.324056	1006
16	rs8059436	T	C	0.32505	1006
16	rs8059935	T	C	0.32505	1006
16	rs249277	C	T	0.324056	1006
16	rs190345	C	T	0.163022	1006
16	rs249276	G	T	0.324056	1006
16	rs837351	A	G	0.163022	1006
16	rs4347627	T	A	0.301193	1006
16	rs12449072	C	T	0.146123	1006
16	rs12102909	G	A	0.16004	1006
16	rs7187882	G	A	0.366799	1006
16	rs139430937	C	T	0.00795229	1006
16	rs8047309	C	T	0.324056	1006
16	rs6498641	G	T	0.164016	1006
16	rs837352	T	C	0.16501	1006
16	rs837353	T	C	0.164016	1006
16	rs9302526	C	T	0.472167	1006
16	rs112694563	G	T	0.0139165	1006
16	rs76090000	G	A	0.0457256	1006
16	rs9937969	G	C	0.147117	1006
16	rs17681985	A	G	0.164016	1006
16	rs35382877	G	A	0.200795	1006
16	rs9926288	C	G	0.0129225	1006
16	rs837354	A	T	0.164016	1006
16	rs560941	G	A	0.644135	1006
16	rs142237670	A	G	0.0159046	1006
16	rs111597948	A	G	0.055666	1006
16	rs249282	G	A	0.639165	1006
16	rs2115409	C	A	0.476143	1006
16	rs930095	C	G	0.477137	1006
16	rs930096	A	G	0.129225	1006
16	rs61186185	G	C	0.128231	1006
16	rs16965238	A	G	0.166004	1006
16	rs138226858	T	G	0.0188867	1006
16	rs79936993	A	G	0.0188867	1006
16	rs12448098	C	T	0.305169	1006
16	rs9937597	C	T	0.628231	1006
16	rs168723	T	G	0.627237	1006
16	rs12103206	C	T	0.0129225	1006
16	rs9931860	G	C	0.166998	1006
16	rs552218	G	A	0.630219	1006
16	rs173614	C	A	0.628231	1006
16	rs16965242	C	T	0.166998	1006
16	rs956441	G	A	0.627237	1006
16	rs956442	T	G	0.629225	1006
16	rs74010816	A	T	0.166004	1006
16	rs4781164	G	A	0.627237	1006
16	rs168724	C	T	0.627237	1006
16	rs183136	C	T	0.627237	1006
16	rs183137	C	A	0.626243	1006
16	rs77332255	C	G	0.0109344	1006
16	rs118078170	G	A	0.0228628	1006
16	rs171601	G	A	0.601392	1006
16	rs531909	C	T	0.601392	1006
16	rs9937817	A	G	0.327038	1006
16	rs34498567	A	T	0.129225	1006
16	rs1594041	A	G	0.397614	1006
16	rs9940644	A	C	0.327038	1006
16	rs66504909	G	A	0.262425	1006
16	rs8060567	C	T	0.469185	1006
16	rs4448937	C	G	0.602386	1006
16	rs28742947	G	T	0.269384	1006
16	rs28573188	G	A	0.274354	1006
16	rs76126250	A	G	0.0188867	1006
16	rs17443769	C	T	0.0666004	1006
16	rs9937163	G	A	0.274354	1006
16	rs117389344	C	T	0.0477137	1006
16	rs9928914	A	G	0.275348	1006
16	rs12325052	C	T	0.599404	1006
16	rs12325497	G	A	0.599404	1006
16	rs34024217	G	A	0.32505	1006
16	rs11075334	C	T	0.594433	1006
16	rs59600422	A	T	0.324056	1006
16	rs116863325	G	T	0.0228628	1006
16	rs62033622	C	T	0.321074	1006
16	rs16965263	G	A	0.323062	1006
16	rs16965266	C	T	0.322068	1006
16	rs12324987	G	A	0.0129225	1006
16	rs12325502	T	G	0.0129225	1006
16	rs11075335	A	T	0.59841	1006
16	rs1019798	G	A	0.599404	1006
16	rs11647735	A	T	0.262425	1006
16	rs1962849	C	A	0.600398	1006
16	rs1964340	G	A	0.183897	1006
16	rs1561133	G	C	0.720676	1006
16	rs77894985	A	C	0.0129225	1006
16	rs2304474	G	T	0.129225	1006
16	rs1014568	C	T	0.59841	1006
16	rs1014569	C	T	0.599404	1006
16	rs9931240	G	A	0.600398	1006
16	rs74561415	C	T	0.0168986	1006
16	rs11640563	A	G	0.599404	1006
16	rs1428795	G	C	0.333002	1006
16	rs1428796	C	T	0.601392	1006
16	rs1428797	A	T	0.60338	1006
16	rs146267812	G	A	0.0228628	1006
16	rs12597132	C	T	0.26839	1006
16	rs12599915	G	A	0.60338	1006
16	rs11075336	G	C	0.605368	1006
16	rs9927088	C	T	0.60338	1006
16	rs9933849	T	G	0.605368	1006
16	rs79973959	G	T	0.130219	1006
16	rs2075152	C	T	0.394632	1006
16	rs2075153	T	C	0.60338	1006
16	rs117105859	A	C	0.0347913	1006
16	rs1898230	G	T	0.602386	1006
16	rs75271290	C	T	0.0328032	1006
16	rs79755237	A	G	0.0119284	1006
16	rs759316	G	A	0.599404	1006
16	rs759317	T	C	0.600398	1006
16	rs759318	G	A	0.597416	1006
16	rs28693854	T	C	0.0139165	1006
16	rs8045165	T	C	0.290258	1006
16	rs741249	G	A	0.641153	1006
16	rs117551050	A	C	0.0298211	1006
16	rs16965282	A	G	0.0129225	1006
16	rs11641416	A	G	0.305169	1006
16	rs9933124	G	C	0.747515	1006
16	rs149294657	G	A	0.0347913	1006
16	rs16965285	A	T	0.166004	1006
16	rs116913285	C	T	0.00994036	1006
16	rs12445014	C	T	0.11829	1006
16	rs78674899	G	A	0.11829	1006
16	rs17541576	T	G	0.11829	1006
16	rs141858033	C	G	0.0248509	1006
16	rs113234967	G	A	0.11829	1006
16	rs17444451	C	T	0.11829	1006
16	rs142081875	A	C	0.0347913	1006
16	rs17541651	G	A	0.11829	1006
16	rs1428798	G	T	0.472167	1006
16	rs12103097	A	T	0.723658	1006
16	rs1835083	T	C	0.56163	1006
16	rs59323511	C	A	0.11829	1006
16	rs116549727	A	G	0.0168986	1006
16	rs12447980	A	G	0.11829	1006
16	rs9926242	T	A	0.0129225	1006
16	rs112907769	G	C	0.0447316	1006
16	rs111826725	C	T	0.11829	1006
16	rs111482433	A	C	0.11829	1006
16	rs75935922	C	T	0.11829	1006
16	rs12920445	G	A	0.00596421	1006
16	rs1428799	G	A	0.491054	1006
16	rs76961507	C	T	0.11829	1006
16	rs75805063	A	G	0.0646123	1006
16	rs34571815	C	G	0.466203	1006
16	rs4530135	G	A	0.746521	1006
16	rs765081	A	C	0.636183	1006
16	rs2192636	C	T	0.11829	1006
16	rs17444683	A	G	0.11829	1006
16	rs1428801	C	T	0.363817	1006
16	rs75834304	A	C	0.11829	1006
16	rs62033625	C	T	0.161034	1006
16	rs60557824	G	A	0.11829	1006
16	rs12102711	C	T	0.0129225	1006
16	rs12443519	G	A	0.11829	1006
16	rs12447560	A	G	0.11829	1006
16	rs75644907	A	C	0.0367793	1006
16	rs12448291	T	C	0.11829	1006
16	rs16965293	C	T	0.0367793	1006
16	rs11648190	A	G	0.311133	1006
16	rs12103238	A	C	0.0576541	1006
16	rs112871206	C	T	0.05666	1006
16	rs78355663	C	A	0.11829	1006
16	rs78650957	C	G	0.11829	1006
16	rs61510925	A	G	0.27336	1006
16	rs1476959	T	C	0.11829	1006
16	rs1476960	G	A	0.11829	1006
16	rs77655586	A	T	0.0248509	1006
16	rs72774274	C	T	0.0357853	1006
16	rs1428803	G	A	0.420477	1006
16	rs1024783	A	C	0.5	1006
16	rs1024784	A	C	0.624254	1006
16	rs1476961	G	A	0.11829	1006
16	rs1476962	G	C	0.119284	1006
16	rs7202570	T	A	0.159046	1006
16	rs7188066	C	T	0.159046	1006
16	rs1428804	C	T	0.193837	1006
16	rs2110610	C	G	0.192843	1006
16	rs28573187	G	A	0.132207	1006
16	rs12445257	A	G	0.132207	1006
16	rs12448198	G	C	0.11829	1006
16	rs1548854	T	A	0.132207	1006
16	rs12444727	C	G	0.11829	1006
16	rs60274122	C	G	0.133201	1006
16	rs58759411	C	T	0.133201	1006
16	rs17445052	G	A	0.119284	1006
16	rs9930055	A	C	0.624254	1006
16	rs28535094	T	C	0.0129225	1006
16	rs16965295	T	C	0.0347913	1006
16	rs28691660	A	G	0.0129225	1006
16	rs139593269	A	G	0.0159046	1006
16	rs17542333	A	T	0.11829	1006
16	rs1035944	A	G	0.295229	1006
16	rs9746701	A	T	0.132207	1006
16	rs182834114	A	G	0.0129225	1006
16	rs7187171	T	C	0.132207	1006
16	rs12448985	A	G	0.11829	1006
16	rs7187417	T	C	0.0139165	1006
16	rs28675232	G	C	0.0129225	1006
16	rs988319	C	G	0.132207	1006
16	rs988320	A	G	0.132207	1006
16	rs17445366	A	G	0.258449	1006
16	rs17445394	C	A	0.11829	1006
16	rs76808503	C	T	0.11829	1006
16	rs77586709	A	G	0.11829	1006
16	rs74373247	C	G	0.11829	1006
16	rs12444157	A	T	0.11829	1006
16	rs12444206	A	C	0.11829	1006
16	rs62033629	A	G	0.164016	1006
16	rs9933831	G	C	0.575547	1006
16	rs9928001	T	C	0.132207	1006
16	rs12443739	C	T	0.11829	1006
16	rs79491642	T	G	0.083499	1006
16	rs116912929	C	T	0.0159046	1006
16	rs80173747	C	G	0.11829	1006
16	rs9926063	A	G	0.0139165	1006
16	rs17445506	C	T	0.11829	1006
16	rs74498180	G	A	0.0228628	1006
16	rs17445541	T	G	0.11829	1006
16	rs62033631	C	T	0.161034	1006
16	rs2075155	A	T	0.282306	1006
16	rs76116141	A	C	0.11829	1006
16	rs9302529	T	C	0.0139165	1006
16	rs9937439	G	A	0.132207	1006
16	rs4780421	T	C	0.4334	1006
16	rs78581682	T	C	0.120278	1006
16	rs9931265	A	T	0.134195	1006
16	rs13335962	T	G	0.133201	1006
16	rs13336012	T	C	0.0139165	1006
16	rs887948	G	A	0.424453	1006
16	rs4553629	C	T	0.115308	1006
16	rs2872712	C	T	0.115308	1006
16	rs76929908	G	C	0.0298211	1006
16	rs759321	T	A	0.472167	1006
16	rs2872713	A	G	0.2833	1006
16	rs74990059	T	C	0.0775348	1006
16	rs759322	A	T	0.645129	1006
16	rs1076461	G	A	0.738569	1006
16	rs72774283	A	G	0.0924453	1006
16	rs4781210	A	T	0.027833	1006
16	rs2080276	A	G	0.227634	1006
16	rs720763	G	A	0.652087	1006
16	rs12935313	G	C	0.654076	1006
16	rs4781217	G	A	0.653082	1006
16	rs4781219	C	T	0.745527	1006
16	rs72774286	T	C	0.0457256	1006
16	rs4780426	A	G	0.658052	1006
16	rs7185210	G	A	0.22167	1006
16	rs7195095	T	C	0.653082	1006
16	rs72774287	T	C	0.0884692	1006
16	rs117581736	G	A	0.0357853	1006
16	rs12933549	C	T	0.427435	1006
16	rs143922116	G	T	0.0914513	1006
16	rs7499839	T	G	0.0964215	1006
16	rs2314671	A	G	0.651093	1006
16	rs2314672	G	C	0.744533	1006
16	rs113526517	C	G	0.0188867	1006
16	rs117656017	T	A	0.0407555	1006
16	rs1861207	G	C	0.649105	1006
16	rs139191850	C	A	0.0874751	1006
16	rs11646721	C	T	0.0745527	1006
16	rs8052528	C	G	0.648111	1006
16	rs8060901	A	G	0.66004	1006
16	rs12926052	C	A	0.0119284	1006
16	rs4780434	A	G	0.435388	1006
16	rs9922015	A	C	0.744533	1006
16	rs12598028	G	A	0.212724	1006
16	rs7192625	A	G	0.744533	1006
16	rs7192640	A	C	0.738569	1006
16	rs7192794	A	G	0.739563	1006
16	rs7192806	A	G	0.738569	1006
16	rs4641741	C	T	0.219682	1006
16	rs2314673	T	C	0.739563	1006
16	rs2314674	A	T	0.738569	1006
16	rs2314675	C	T	0.744533	1006
16	rs72774294	C	T	0.084493	1006
16	rs74316036	G	A	0.0109344	1006
16	rs7190819	C	A	0.738569	1006
16	rs4780439	G	A	0.420477	1006
16	rs7204955	A	G	0.0904573	1006
16	rs7201056	G	T	0.227634	1006
16	rs4780440	G	A	0.421471	1006
16	rs12448567	G	T	0.227634	1006
16	rs7196617	C	A	0.738569	1006
16	rs9930665	A	G	0.742545	1006
16	rs12918098	G	A	0.411531	1006
16	rs4781242	A	G	0.739563	1006
16	rs141129388	G	T	0.0168986	1006
16	rs4780442	G	A	0.738569	1006
16	rs8054127	A	G	0.084493	1006
16	rs7191811	G	A	0.653082	1006
16	rs9932006	G	A	0.740557	1006
16	rs76190651	G	A	0.0168986	1006
16	rs9926415	T	C	0.739563	1006
16	rs62033633	A	G	0.119284	1006
16	rs11641141	A	G	0.739563	1006
16	rs117973662	C	T	0.028827	1006
16	rs9924387	A	G	0.739563	1006
16	rs62033634	C	T	0.110338	1006
16	rs4780443	A	G	0.437376	1006
16	rs4780444	A	G	0.739563	1006
16	rs737067	A	G	0.43837	1006
16	rs737068	C	T	0.437376	1006
16	rs9925721	C	G	0.738569	1006
16	rs2075156	G	A	0.428429	1006
16	rs12708823	G	A	0.733598	1006
16	rs79078682	A	G	0.120278	1006
16	rs62033635	G	A	0.208748	1006
16	rs12708824	A	G	0.736581	1006
16	rs11075362	C	T	0.740557	1006
16	rs113774878	G	A	0.0119284	1006
16	rs12923598	C	G	0.435388	1006
16	rs12927892	G	C	0.4334	1006
16	rs8059901	G	C	0.0208748	1006
16	rs1548855	G	A	0.105368	1006
16	rs72778421	G	C	0.0924453	1006
16	rs72778423	C	G	0.0884692	1006
16	rs1548856	T	C	0.742545	1006
16	rs77289116	A	C	0.0954274	1006
16	rs12922833	A	C	0.180915	1006
16	rs8054451	A	G	0.210736	1006
16	rs12445134	A	G	0.743539	1006
16	rs9925203	C	T	0.212724	1006
16	rs72778425	C	T	0.0924453	1006
16	rs11643865	A	G	0.304175	1006
16	rs2215922	G	C	0.743539	1006
16	rs76927196	T	C	0.026839	1006
16	rs2872714	A	T	0.738569	1006
16	rs79192731	C	T	0.0397614	1006
16	rs74008607	C	T	0.0417495	1006
16	rs8055607	G	A	0.271372	1006
16	rs72778427	A	C	0.0904573	1006
16	rs62033639	C	T	0.0864811	1006
16	rs148567393	C	T	0.0149105	1006
16	rs7194083	C	T	0.467197	1006
16	rs7203808	G	C	0.468191	1006
16	rs12708825	T	C	0.468191	1006
16	rs17543498	A	C	0.0884692	1006
16	rs7186587	A	T	0.739563	1006
16	rs2215923	G	C	0.745527	1006
16	rs75870273	G	A	0.0258449	1006
16	rs4780470	C	T	0.425447	1006
16	rs759323	G	T	0.125249	1006
16	rs759324	T	C	0.736581	1006
16	rs759325	G	A	0.125249	1006
16	rs12917796	C	G	0.425447	1006
16	rs9925544	G	T	0.0854871	1006
16	rs2192637	A	G	0.475149	1006
16	rs62033640	A	G	0.171968	1006
16	rs2192638	G	A	0.558648	1006
16	rs28551103	C	A	0.0854871	1006
16	rs12934148	A	T	0.432406	1006
16	rs79742964	C	G	0.0159046	1006
16	rs62033641	T	G	0.11829	1006
16	rs2192639	C	G	0.875746	1006
16	rs62033642	G	A	0.0318091	1006
16	rs2314676	G	A	0.745527	1006
16	rs34047927	G	A	0.0407555	1006
16	rs4468620	C	T	0.447316	1006
16	rs117312866	G	T	0.0238569	1006
16	rs74739353	C	T	0.0159046	1006
16	rs117063739	G	C	0.0497018	1006
16	rs9972667	G	C	0.874751	1006
16	rs10492846	T	C	0.10835	1006
16	rs4781320	T	G	0.878728	1006
16	rs9921975	A	G	0.236581	1006
16	rs77485615	C	G	0.0407555	1006
16	rs56064458	C	A	0.429423	1006
16	rs56256185	C	G	0.154076	1006
16	rs4408544	C	T	0.429423	1006
16	rs72778432	T	C	0.0139165	1006
16	rs72778433	G	T	0.102386	1006
16	rs13338752	G	A	0.115308	1006
16	rs12599203	T	C	0.442346	1006
16	rs4781331	T	C	0.483101	1006
16	rs76797878	G	A	0.0407555	1006
16	rs79251984	A	G	0.0159046	1006
16	rs55843129	C	A	0.00994036	1006
16	rs735758	A	G	0.437376	1006
16	rs7202798	T	G	0.156064	1006
16	rs16965400	G	A	0.389662	1006
16	rs7185583	T	C	0.441352	1006
16	rs9935776	C	T	0.390656	1006
16	rs72778435	G	A	0.102386	1006
16	rs56939980	A	G	0.404573	1006
16	rs74491673	A	G	0.0149105	1006
16	rs75218371	A	T	0.0168986	1006
16	rs9928697	C	T	0.403579	1006
16	rs77102118	C	T	0.0417495	1006
16	rs7187762	A	G	0.404573	1006
16	rs2110611	G	A	0.107356	1006
16	rs7201988	C	G	0.297217	1006
16	rs7202549	C	T	0.162028	1006
16	rs2160173	T	C	0.605368	1006
16	rs2160174	T	C	0.605368	1006
16	rs72778438	T	C	0.10835	1006
16	rs4781336	G	A	0.605368	1006
16	rs13334925	C	T	0.132207	1006
16	rs72778440	C	T	0.0904573	1006
16	rs72778441	G	A	0.0904573	1006
16	rs7186189	C	A	0.404573	1006
16	rs74008610	T	C	0.0427435	1006
16	rs9938435	A	G	0.44831	1006
16	rs9938444	A	G	0.44831	1006
16	rs8054911	G	A	0.44831	1006
16	rs10431898	T	G	0.878728	1006
16	rs55706387	C	T	0.0159046	1006
16	rs1548843	G	T	0.87674	1006
16	rs1548844	T	A	0.878728	1006
16	rs1548845	C	A	0.878728	1006
16	rs1548846	G	A	0.107356	1006
16	rs1548847	A	T	0.878728	1006
16	rs8043759	A	G	0.483101	1006
16	rs117746424	C	T	0.0397614	1006
16	rs4780479	G	A	0.483101	1006
16	rs4781337	G	A	0.879722	1006
16	rs13333939	G	T	0.134195	1006
16	rs2215924	A	G	0.442346	1006
16	rs7186532	G	A	0.432406	1006
16	rs13331241	A	G	0.135189	1006
16	rs8062600	C	G	0.432406	1006
16	rs61057575	T	C	0.152087	1006
16	rs8050733	A	C	0.878728	1006
16	rs8063225	C	T	0.879722	1006
16	rs62031761	A	T	0.0149105	1006
16	rs4781338	T	G	0.879722	1006
16	rs4781339	A	C	0.878728	1006
16	rs8061049	A	C	0.878728	1006
16	rs8052966	C	T	0.878728	1006
16	rs8061545	A	G	0.484095	1006
16	rs11643362	C	T	0.0407555	1006
16	rs1016300	T	C	0.84493	1006
16	rs8064015	G	A	0.420477	1006
16	rs6498758	T	G	0.84493	1006
16	rs1548848	G	A	0.390656	1006
16	rs1548849	G	A	0.390656	1006
16	rs28533758	T	A	0.390656	1006
16	rs16965433	G	A	0.385686	1006
16	rs16965434	G	A	0.390656	1006
16	rs1157853	C	G	0.390656	1006
16	rs1157854	G	A	0.152087	1006
16	rs111595973	C	T	0.10338	1006
16	rs72778454	G	A	0.247515	1006
16	rs148222041	T	A	0.0109344	1006
16	rs12922857	G	A	0.451292	1006
16	rs7190669	G	C	0.833996	1006
16	rs16965442	C	G	0.16004	1006
16	rs16965444	G	C	0.161034	1006
16	rs11864489	G	A	0.163022	1006
16	rs11862184	T	A	0.279324	1006
16	rs2080277	A	G	0.465209	1006
16	rs72778456	C	T	0.0884692	1006
16	rs12924552	C	T	0.719682	1006
16	rs8055971	G	C	0.718688	1006
16	rs8059857	A	G	0.632207	1006
16	rs12149130	C	T	0.552684	1006
16	rs12149745	G	A	0.55169	1006
16	rs145226260	C	A	0.0198807	1006
16	rs12930386	C	T	0.55666	1006
16	rs12930687	C	T	0.463221	1006
16	rs4781354	G	A	0.650099	1006
16	rs34788237	G	A	0.0854871	1006
16	rs12927209	C	G	0.462227	1006
16	rs12449102	A	G	0.171968	1006
16	rs2872715	T	C	0.173956	1006
16	rs2314677	T	G	0.173956	1006
16	rs56316309	G	C	0.172962	1006
16	rs72778461	C	T	0.0159046	1006
16	rs4780486	C	T	0.459245	1006
16	rs4781365	T	C	0.461233	1006
16	rs139631787	G	T	0.0178926	1006
16	rs28413812	A	G	0.131213	1006
16	rs55832974	A	C	0.193837	1006
16	rs12927860	G	A	0.431412	1006
16	rs9924552	C	G	0.781312	1006
16	rs147579748	C	T	0.0149105	1006
16	rs12928470	G	C	0.461233	1006
16	rs12924805	C	T	0.460239	1006
16	rs12932123	A	G	0.653082	1006
16	rs16965477	A	C	0.172962	1006
16	rs12923763	G	A	0.461233	1006
16	rs74769981	T	C	0.0188867	1006
16	rs12444483	G	A	0.172962	1006
16	rs8054870	A	G	0.151093	1006
16	rs8060304	T	C	0.611332	1006
16	rs8047136	C	T	0.132207	1006
16	rs4643316	A	G	0.785288	1006
16	rs4399532	C	A	0.481113	1006
16	rs77250951	C	G	0.0178926	1006
16	rs76013621	A	G	0.0168986	1006
16	rs118084856	C	T	0.0168986	1006
16	rs9939511	A	G	0.151093	1006
16	rs113384236	C	T	0.0168986	1006
16	rs12926161	C	T	0.143141	1006
16	rs4141488	T	C	0.456262	1006
16	rs12934132	G	A	0.143141	1006
16	rs113347654	T	G	0.0168986	1006
16	rs16965497	T	C	0.0168986	1006
16	rs7206175	C	T	0.027833	1006
16	rs16965500	T	C	0.0178926	1006
16	rs7198962	T	G	0.164016	1006
16	rs112232097	T	C	0.0168986	1006
16	rs7189658	G	A	0.840954	1006
16	rs7190188	C	T	0.136183	1006
16	rs7195174	G	C	0.136183	1006
16	rs4780490	C	G	0.616302	1006
16	rs74008617	C	G	0.0795229	1006
16	rs4780491	C	G	0.463221	1006
16	rs9928058	A	G	0.0178926	1006
16	rs80021332	C	G	0.0168986	1006
16	rs12927565	G	C	0.434394	1006
16	rs8062824	A	G	0.136183	1006
16	rs12934593	A	T	0.435388	1006
16	rs12931385	G	A	0.434394	1006
16	rs113097196	C	G	0.0168986	1006
16	rs12102932	T	C	0.136183	1006
16	rs181799418	T	C	0.0168986	1006
16	rs117159189	A	G	0.0139165	1006
16	rs12921725	T	C	0.436382	1006
16	rs12932112	G	C	0.590457	1006
16	rs56410920	C	T	0.133201	1006
16	rs77423475	C	G	0.0178926	1006
16	rs12447102	A	G	0.154076	1006
16	rs12443663	G	C	0.153082	1006
16	rs12443711	G	A	0.153082	1006
16	rs4781389	G	C	0.43837	1006
16	rs2160170	C	G	0.592445	1006
16	rs144773091	C	T	0.0159046	1006
16	rs2192633	T	G	0.645129	1006
16	rs74349478	G	T	0.0168986	1006
16	rs4780501	T	C	0.616302	1006
16	rs4781399	C	T	0.450298	1006
16	rs16965532	T	A	0.149105	1006
16	rs4781403	G	C	0.467197	1006
16	rs9938381	G	C	0.267396	1006
16	rs9930062	A	G	0.267396	1006
16	rs72778464	G	A	0.0139165	1006
16	rs4780504	C	G	0.465209	1006
16	rs4780505	A	G	0.465209	1006
16	rs12447558	T	G	0.0656064	1006
16	rs12449266	G	C	0.17495	1006
16	rs28599829	T	C	0.469185	1006
16	rs4781405	C	T	0.467197	1006
16	rs4780506	A	G	0.468191	1006
16	rs8044432	C	G	0.466203	1006
16	rs8044434	C	T	0.466203	1006
16	rs12446581	C	T	0.134195	1006
16	rs117287659	A	G	0.0387674	1006
16	rs1861200	A	C	0.465209	1006
16	rs12447454	C	G	0.157058	1006
16	rs56905144	G	A	0.417495	1006
16	rs8055953	C	A	0.593439	1006
16	rs12597733	G	A	0.125249	1006
16	rs111764445	C	T	0.0159046	1006
16	rs16965555	G	A	0.435388	1006
16	rs8054026	T	G	0.180915	1006
16	rs74806444	G	C	0.00596421	1006
16	rs7190913	A	G	0.434394	1006
16	rs7196566	T	C	0.572565	1006
16	rs12598431	G	C	0.570577	1006
16	rs8050995	G	A	0.570577	1006
16	rs187040276	G	A	0.0139165	1006
16	rs12447511	G	A	0.100398	1006
16	rs72778468	A	G	0.185885	1006
16	rs34593232	T	G	0.579523	1006
16	rs77530524	A	G	0.0208748	1006
16	rs740065	C	G	0.370775	1006
16	rs9928458	C	G	0.260437	1006
16	rs9932623	A	G	0.628231	1006
16	rs17546809	G	A	0.370775	1006
16	rs74489268	C	G	0.400596	1006
16	rs9932870	A	G	0.630219	1006
16	rs759313	C	G	0.626243	1006
16	rs2110606	C	A	0.625249	1006
16	rs74008620	C	A	0.0397614	1006
16	rs2314678	C	G	0.402584	1006
16	rs74503976	C	A	0.00596421	1006
16	rs72778472	T	C	0.483101	1006
16	rs12443695	C	A	0.455268	1006
16	rs75667642	T	G	0.0994036	1006
16	rs117572845	T	G	0.0347913	1006
16	rs118189260	C	T	0.0218688	1006
16	rs76275355	A	G	0.421471	1006
16	rs2192634	G	C	0.397614	1006
16	rs7191870	T	C	0.39662	1006
16	rs12149759	T	C	0.392644	1006
16	rs74250842	G	A	0.149105	1006
16	rs74527958	G	A	0.0218688	1006
16	rs12149001	T	A	0.465209	1006
16	rs16965571	G	T	0.055666	1006
16	rs74730056	T	C	0.0397614	1006
16	rs917955	A	C	0.466203	1006
16	rs1074042	C	T	0.473161	1006
16	rs56189750	C	A	0.462227	1006
16	rs12149023	A	T	0.852883	1006
16	rs76772272	T	A	0.0109344	1006
16	rs11075405	G	C	0.470179	1006
16	rs12598738	G	A	0.472167	1006
16	rs8045553	C	T	0.472167	1006
16	rs60813631	G	C	0.389662	1006
16	rs8054142	A	G	0.461233	1006
16	rs8046099	C	T	0.860835	1006
16	rs9928358	A	G	0.732604	1006
16	rs17547192	G	T	0.387674	1006
16	rs62031774	T	C	0.084493	1006
16	rs78144838	A	C	0.229622	1006
16	rs9932565	C	T	0.195825	1006
16	rs72778478	T	C	0.0139165	1006
16	rs72778480	T	A	0.0139165	1006
16	rs9939589	T	C	0.196819	1006
16	rs9939690	T	G	0.196819	1006
16	rs9921476	T	C	0.196819	1006
16	rs8045831	T	C	0.793241	1006
16	rs11075406	C	T	0.793241	1006
16	rs2080273	C	T	0.318091	1006
16	rs4322664	C	A	0.256461	1006
16	rs741248	G	A	0.136183	1006
16	rs8048813	C	A	0.161034	1006
16	rs12922619	C	T	0.119284	1006
16	rs17547339	T	C	0.492048	1006
16	rs16965604	T	C	0.164016	1006
16	rs7197558	C	T	0.355865	1006
16	rs11864130	T	C	0.164016	1006
16	rs11075407	T	G	0.16501	1006
16	rs1861201	A	C	0.523857	1006
16	rs1468769	C	T	0.461233	1006
16	rs79377503	A	C	0.0218688	1006
16	rs1541555	A	T	0.537773	1006
16	rs16965625	A	C	0.156064	1006
16	rs4781449	A	G	0.671968	1006
16	rs79099186	T	C	0.0109344	1006
16	rs13332916	G	A	0.0377734	1006
16	rs74008632	T	C	0.138171	1006
16	rs11862591	G	C	0.126243	1006
16	rs115377190	T	G	0.0377734	1006
16	rs2110607	A	G	0.634195	1006
16	rs9938142	C	T	0.0377734	1006
16	rs79223401	C	A	0.120278	1006
16	rs8058047	C	T	0.0109344	1006
16	rs74962564	A	G	0.00596421	1006
16	rs59723249	A	G	0.126243	1006
16	rs6498771	A	G	0.863817	1006
16	rs7186821	T	C	0.151093	1006
16	rs12599746	G	T	0.136183	1006
16	rs72778482	A	G	0.0139165	1006
16	rs11862118	C	T	0.224652	1006
16	rs11867064	G	A	0.0437376	1006
16	rs12925224	T	G	0.635189	1006
16	rs8064140	G	A	0.223658	1006
16	rs11646897	T	G	0.636183	1006
16	rs28698542	A	G	0.0874751	1006
16	rs28620493	G	C	0.0874751	1006
16	rs117962203	C	T	0.0178926	1006
16	rs8062972	T	C	0.271372	1006
16	rs8057776	A	G	0.271372	1006
16	rs7190845	C	T	0.0894632	1006
16	rs80059319	T	C	0.0477137	1006
16	rs12927978	G	A	0.639165	1006
16	rs12924475	C	G	0.639165	1006
16	rs7198062	C	T	0.654076	1006
16	rs55909009	T	C	0.136183	1006
16	rs9931937	G	A	0.208748	1006
16	rs11649233	C	T	0.520875	1006
16	rs7191552	A	G	0.114314	1006
16	rs7196163	A	C	0.738569	1006
16	rs1861202	G	A	0.870775	1006
16	rs1861204	G	A	0.256461	1006
16	rs116855785	C	T	0.0228628	1006
16	rs1861205	C	A	0.744533	1006
16	rs16965714	G	A	0.23161	1006
16	rs11865912	G	C	0.23161	1006
16	rs12325410	T	G	0.120278	1006
16	rs74787028	C	T	0.107356	1006
16	rs1035113	G	A	0.237575	1006
16	rs12325411	T	C	0.120278	1006
16	rs11649432	G	A	0.500994	1006
16	rs8051870	A	G	0.250497	1006
16	rs1014277	T	A	0.465209	1006
16	rs16965717	G	A	0.247515	1006
16	rs4781492	C	T	0.728628	1006
16	rs6498785	A	G	0.465209	1006
16	rs4781493	G	A	0.728628	1006
16	rs144372694	C	G	0.0367793	1006
16	rs1006733	T	C	0.480119	1006
16	rs17450929	G	A	0.0228628	1006
16	rs12444198	A	T	0.120278	1006
16	rs9939858	C	T	0.0964215	1006
16	rs2024389	G	T	0.463221	1006
16	rs74008670	G	A	0.0606362	1006
16	rs9673982	G	A	0.833996	1006
16	rs146485001	C	T	0.0606362	1006
16	rs2080274	T	C	0.45825	1006
16	rs148986720	C	T	0.0208748	1006
16	rs2080275	C	T	0.45825	1006
16	rs7194473	T	C	0.120278	1006
16	rs4514675	A	G	0.0596421	1006
16	rs12921634	A	G	0.119284	1006
16	rs8052454	A	T	0.249503	1006
16	rs12919014	C	T	0.105368	1006
16	rs147548843	C	T	0.0337972	1006
16	rs10521036	A	C	0.054672	1006
16	rs1035114	C	G	0.810139	1006
16	rs1476958	G	A	0.253479	1006
16	rs57599202	G	T	0.0337972	1006
16	rs189127215	C	T	0.00795229	1006
16	rs11642070	A	G	0.488072	1006
16	rs78116309	C	T	0.0367793	1006
16	rs78592683	C	G	0.125249	1006
16	rs9635472	A	G	0.255467	1006
16	rs12445104	A	T	0.117296	1006
16	rs17548402	C	T	0.329026	1006
16	rs16965745	A	T	0.0606362	1006
16	rs4141487	C	A	0.813121	1006
16	rs1468770	C	G	0.380716	1006
16	rs151193311	A	G	0.0258449	1006
16	rs2314681	G	A	0.329026	1006
16	rs2215920	A	G	0.813121	1006
16	rs2192635	G	T	0.813121	1006
16	rs16965760	A	G	0.126243	1006
16	rs1468771	G	A	0.862823	1006
16	rs58982799	T	C	0.0606362	1006
16	rs74008692	G	A	0.0586481	1006
16	rs62031798	C	T	0.257455	1006
16	rs11074333	G	A	0.126243	1006
16	rs112886410	G	A	0.126243	1006
16	rs4265804	G	A	0.799205	1006
16	rs16965779	G	A	0.0606362	1006
16	rs1035109	A	T	0.253479	1006
16	rs721843	G	C	0.446322	1006
16	rs11074334	C	G	0.380716	1006
16	rs10521037	C	G	0.124254	1006
16	rs74008693	G	A	0.0616302	1006
16	rs1035110	C	G	0.257455	1006
16	rs74008694	C	A	0.0596421	1006
16	rs8044433	C	G	0.256461	1006
16	rs16965790	C	G	0.124254	1006
16	rs112524733	G	A	0.0188867	1006
16	rs188561584	A	T	0.00695825	1006
16	rs716084	C	G	0.90159	1006
16	rs2315010	G	T	0.936382	1006
16	rs62031799	C	T	0.40159	1006
16	rs74926149	C	T	0.0397614	1006
16	rs8057992	A	G	0.928429	1006
16	rs79929907	A	G	0.120278	1006
16	rs72778499	T	G	0.0218688	1006
16	rs2215921	G	A	0.405567	1006
16	rs9937082	A	T	0.0596421	1006
16	rs13332316	G	A	0.106362	1006
16	rs12928902	A	G	0.409543	1006
16	rs59090908	A	T	0.0586481	1006
16	rs59995194	T	C	0.0308151	1006
16	rs8062382	G	A	0.0606362	1006
16	rs8062754	G	A	0.707753	1006
16	rs8044547	A	T	0.0606362	1006
16	rs62031800	T	C	0.271372	1006
16	rs62031801	C	G	0.305169	1006
16	rs72778501	C	A	0.470179	1006
16	rs8053772	T	C	0.883698	1006
16	rs2314978	A	G	0.0805169	1006
16	rs8049672	C	T	0.861829	1006
16	rs8050224	C	T	0.471173	1006
16	rs13337988	C	T	0.0238569	1006
16	rs77806330	G	A	0.0238569	1006
16	rs75484489	A	G	0.0606362	1006
16	rs8061640	A	G	0.506958	1006
16	rs79509082	G	T	0.0606362	1006
16	rs79441742	C	T	0.0606362	1006
16	rs8060684	G	A	0.328032	1006
16	rs722008	C	T	0.481113	1006
16	rs75363673	T	C	0.0447316	1006
16	rs4780540	C	A	0.481113	1006
16	rs7187547	A	G	0.269384	1006
16	rs78631552	T	C	0.0208748	1006
16	rs7192817	T	G	0.270378	1006
16	rs8045440	G	A	0.10835	1006
16	rs73506963	A	C	0.026839	1006
16	rs118042027	G	A	0.0208748	1006
16	rs76699476	C	T	0.0616302	1006
16	rs28462008	A	T	0.084493	1006
16	rs8052271	A	G	0.26839	1006
16	rs8050819	G	A	0.837972	1006
16	rs9939126	T	A	0.837972	1006
16	rs78744889	G	C	0.0208748	1006
16	rs115754488	G	A	0.0586481	1006
16	rs13333400	G	A	0.0815109	1006
16	rs117547240	G	A	0.0198807	1006
16	rs55893489	A	G	0.142147	1006
16	rs4780542	A	C	0.351889	1006
16	rs75612735	C	T	0.0198807	1006
16	rs117912874	T	C	0.0198807	1006
16	rs78387222	C	T	0.110338	1006
16	rs12919665	T	C	0.285288	1006
16	rs12919967	T	C	0.481113	1006
16	rs4781549	A	G	0.188867	1006
16	rs4781550	C	G	0.186879	1006
16	rs718396	A	G	0.287276	1006
16	rs118038275	C	A	0.0198807	1006
16	rs60886290	G	T	0.183897	1006
16	rs35724461	G	A	0.0109344	1006
16	rs6497300	A	G	0.206759	1006
16	rs28710468	T	C	0.110338	1006
16	rs8049219	G	C	0.186879	1006
16	rs6497303	T	C	0.111332	1006
16	rs28676846	T	G	0.110338	1006
16	rs8051282	A	G	0.131213	1006
16	rs12373038	C	G	0.185885	1006
16	rs118129099	T	G	0.0198807	1006
16	rs116868881	G	A	0.0198807	1006
16	rs77523351	T	A	0.0198807	1006
16	rs12448543	A	C	0.187873	1006
16	rs12445455	G	A	0.185885	1006
16	rs12445475	G	T	0.182903	1006
16	rs117757591	A	T	0.0198807	1006
16	rs117061754	C	T	0.0198807	1006
16	rs118181179	T	C	0.0198807	1006
16	rs117134064	C	T	0.0198807	1006
16	rs117665827	G	A	0.0198807	1006
16	rs7194496	T	A	0.183897	1006
16	rs12927792	C	T	0.436382	1006
16	rs6497311	C	T	0.182903	1006
16	rs4781557	G	A	0.313121	1006
16	rs71379029	C	T	0.144135	1006
16	rs62031808	G	A	0.168986	1006
16	rs6497312	G	A	0.293241	1006
16	rs1990573	A	G	0.685885	1006
16	rs73506974	T	C	0.0198807	1006
16	rs8057579	G	A	0.313121	1006
16	rs79931855	G	C	0.312127	1006
16	rs16965837	A	G	0.291252	1006
16	rs117018781	A	G	0.0208748	1006
16	rs7190267	T	C	0.313121	1006
16	rs7190668	T	C	0.313121	1006
16	rs76592603	T	C	0.255467	1006
16	rs8048089	G	T	0.312127	1006
16	rs6497315	A	T	0.312127	1006
16	rs6497316	A	C	0.312127	1006
16	rs34207167	A	G	0.0675944	1006
16	rs12444815	C	G	0.234592	1006
16	rs9925666	C	T	0.328032	1006
16	rs10444985	C	G	0.685885	1006
16	rs74548294	A	G	0.0208748	1006
16	rs10444986	A	C	0.687873	1006
16	rs2315080	G	A	0.0775348	1006
16	rs76893874	A	G	0.05666	1006
16	rs79046349	A	C	0.05666	1006
16	rs75989238	C	A	0.0775348	1006
16	rs80049164	G	C	0.05666	1006
16	rs75014418	G	T	0.0775348	1006
16	rs117935809	C	T	0.0208748	1006
16	rs7193592	A	G	0.321074	1006
16	rs117420688	A	T	0.0208748	1006
16	rs7204565	T	C	0.0765408	1006
16	rs78901835	A	G	0.237575	1006
16	rs8062638	C	A	0.312127	1006
16	rs8063583	A	G	0.617296	1006
16	rs72780519	C	T	0.00596421	1006
16	rs11074350	A	G	0.460239	1006
16	rs114808080	C	T	0.0188867	1006
16	rs11646265	A	G	0.455268	1006
16	rs8046384	G	A	0.232604	1006
16	rs11074352	A	C	0.688867	1006
16	rs17452464	C	T	0.232604	1006
16	rs11865545	T	C	0.947316	1006
16	rs16965860	G	T	0.0675944	1006
16	rs11642494	C	G	0.681909	1006
16	rs12928640	C	G	0.317097	1006
16	rs12708620	C	A	0.704771	1006
16	rs16965869	T	G	0.124254	1006
16	rs11074354	G	A	0.704771	1006
16	rs7200343	G	A	0.22167	1006
16	rs11074357	T	C	0.459245	1006
16	rs117096315	C	T	0.0198807	1006
16	rs977540	A	G	0.227634	1006
16	rs17549925	T	C	0.028827	1006
16	rs117187737	G	A	0.0198807	1006
16	rs9926196	A	G	0.705765	1006
16	rs74638417	A	G	0.0238569	1006
16	rs117330541	C	A	0.0198807	1006
16	rs12930632	C	T	0.946322	1006
16	rs113319455	C	G	0.104374	1006
16	rs11863025	T	G	0.685885	1006
16	rs28361967	G	A	0.0218688	1006
16	rs117760761	C	G	0.0198807	1006
16	rs117065100	C	A	0.0198807	1006
16	rs984264	G	C	0.946322	1006
16	rs984265	A	G	0.229622	1006
16	rs57348328	C	G	0.0675944	1006
16	rs117479757	C	A	0.0198807	1006
16	rs7198715	T	A	0.229622	1006
16	rs76917052	G	A	0.0198807	1006
16	rs76277441	C	T	0.0656064	1006
16	rs7404406	G	C	0.84493	1006
16	rs74709318	G	A	0.0656064	1006
16	rs182626	C	G	0.276342	1006
16	rs36043600	C	T	0.220676	1006
16	rs11648880	A	T	0.248509	1006
16	rs79560390	T	C	0.229622	1006
16	rs316368	T	C	0.0536779	1006
16	rs316369	T	C	0.526839	1006
16	rs4780550	C	T	0.229622	1006
16	rs115892046	T	G	0.0208748	1006
16	rs150702626	C	A	0.0198807	1006
16	rs7184492	C	T	0.219682	1006
16	rs35727059	A	G	0.416501	1006
16	rs183406	G	A	0.0536779	1006
16	rs75872820	C	G	0.154076	1006
16	rs62031811	G	A	0.0109344	1006
16	rs73508816	C	G	0.258449	1006
16	rs316370	A	G	0.316103	1006
16	rs722875	C	T	0.224652	1006
16	rs4780551	A	C	0.250497	1006
16	rs172728	A	G	0.858847	1006
16	rs145739766	C	T	0.0417495	1006
16	rs7195203	G	A	0.247515	1006
16	rs7500146	A	G	0.538767	1006
16	rs16965942	G	T	0.104374	1006
16	rs7499827	G	C	0.858847	1006
16	rs16965946	C	T	0.0656064	1006
16	rs7201885	G	A	0.83499	1006
16	rs7202071	G	A	0.219682	1006
16	rs12934393	G	C	0.15507	1006
16	rs2908706	T	C	0.836978	1006
16	rs34432608	G	A	0.219682	1006
16	rs11640322	G	A	0.318091	1006
16	rs35014268	A	C	0.295229	1006
16	rs7187670	C	A	0.218688	1006
16	rs75559656	T	C	0.16998	1006
16	rs77426694	A	C	0.16998	1006
16	rs12102524	G	C	0.33499	1006
16	rs7192950	C	T	0.389662	1006
16	rs1548850	C	T	0.33499	1006
16	rs1548851	G	A	0.33499	1006
16	rs12927348	C	T	0.183897	1006
16	rs2908707	G	C	0.797217	1006
16	rs1548852	G	A	0.33499	1006
16	rs1548853	G	T	0.328032	1006
16	rs138724370	G	T	0.0198807	1006
16	rs117870154	G	T	0.0198807	1006
16	rs316371	C	T	0.607356	1006
16	rs118086839	A	C	0.0198807	1006
16	rs116866911	T	C	0.0198807	1006
16	rs17453083	G	A	0.33499	1006
16	rs16965952	C	G	0.16998	1006
16	rs316372	G	A	0.798211	1006
16	rs316373	T	C	0.0526839	1006
16	rs8062835	G	T	0.170974	1006
16	rs117921586	C	T	0.0168986	1006
16	rs178400	C	G	0.798211	1006
16	rs170289	G	A	0.798211	1006
16	rs2908708	A	G	0.7833	1006
16	rs9796775	A	G	0.506958	1006
16	rs7199126	G	A	0.242545	1006
16	rs78472566	G	A	0.0198807	1006
16	rs11863767	T	A	0.482107	1006
16	rs11859195	G	A	0.49006	1006
16	rs9922023	G	A	0.248509	1006
16	rs7498340	C	A	0.792247	1006
16	rs316374	C	A	0.166998	1006
16	rs316375	T	G	0.793241	1006
16	rs316376	G	A	0.791252	1006
16	rs11074370	A	C	0.27336	1006
16	rs1420041	C	A	0.303181	1006
16	rs2908709	G	A	0.641153	1006
16	rs138893121	A	T	0.0258449	1006
16	rs72779817	C	T	0.193837	1006
16	rs865670	G	A	0.464215	1006
16	rs117403580	A	G	0.0218688	1006
16	rs17550406	T	C	0.204771	1006
16	rs16965984	G	C	0.204771	1006
16	rs2908705	T	C	0.153082	1006
16	rs16965986	C	T	0.164016	1006
16	rs6497340	G	T	0.259443	1006
16	rs71379030	A	G	0.0685885	1006
16	rs316377	G	A	0.843936	1006
16	rs316378	T	A	0.259443	1006
16	rs11642363	T	G	0.204771	1006
16	rs117281768	C	G	0.0367793	1006
16	rs11647032	G	A	0.191849	1006
16	rs1080134	G	A	0.465209	1006
16	rs117245699	C	A	0.00894632	1006
16	rs72779819	A	G	0.192843	1006
16	rs1080133	A	G	0.464215	1006
16	rs72779821	T	G	0.229622	1006
16	rs187090595	C	T	0.00894632	1006
16	rs62031825	C	T	0.164016	1006
16	rs2540160	C	G	0.500994	1006
16	rs861389	C	G	0.489066	1006
16	rs17550532	A	G	0.229622	1006
16	rs184354	A	G	0.469185	1006
16	rs172729	G	C	0.5	1006
16	rs316379	G	A	0.499006	1006
16	rs2540161	T	A	0.499006	1006
16	rs189778	G	C	0.499006	1006
16	rs117940833	C	T	0.0218688	1006
16	rs71379031	C	G	0.0675944	1006
16	rs145925094	G	A	0.0238569	1006
16	rs72779823	G	T	0.217694	1006
16	rs167575	C	T	0.488072	1006
16	rs34191746	A	G	0.0675944	1006
16	rs116939705	A	G	0.0218688	1006
16	rs12925073	A	G	0.0695825	1006
16	rs316380	C	A	0.501988	1006
16	rs316381	A	G	0.501988	1006
16	rs78636241	C	T	0.0675944	1006
16	rs2540165	G	A	0.5	1006
16	rs116979408	C	T	0.0248509	1006
16	rs2540162	C	A	0.5	1006
16	rs75142036	T	A	0.0347913	1006
16	rs117936688	G	A	0.0109344	1006
16	rs12921102	C	T	0.0675944	1006
16	rs178401	C	G	0.464215	1006
16	rs2098335	G	C	0.264414	1006
16	rs170290	T	C	0.164016	1006
16	rs16966016	T	C	0.0656064	1006
16	rs2908710	C	T	0.254473	1006
16	rs58919840	G	A	0.0536779	1006
16	rs10438522	T	C	0.0159046	1006
16	rs79115214	T	G	0.0218688	1006
16	rs865939	T	A	0.270378	1006
16	rs1861206	C	T	0.188867	1006
16	rs759319	T	G	0.234592	1006
16	rs62031832	A	G	0.0159046	1006
16	rs759320	C	G	0.506958	1006
16	rs2908711	A	G	0.493042	1006
16	rs117807951	C	T	0.026839	1006
16	rs316382	T	C	0.384692	1006
16	rs76027999	G	A	0.0159046	1006
16	rs62031834	G	A	0.195825	1006
16	rs78027109	A	G	0.0159046	1006
16	rs72779827	G	A	0.195825	1006
16	rs316383	G	A	0.384692	1006
16	rs62031835	G	T	0.0159046	1006
16	rs17568419	G	A	0.180915	1006
16	rs62031836	T	A	0.193837	1006
16	rs72779829	G	T	0.184891	1006
16	rs34055979	A	T	0.119284	1006
16	rs28655074	C	T	0.202783	1006
16	rs112210037	G	C	0.0228628	1006
16	rs35146603	C	T	0.203777	1006
16	rs316384	G	A	0.357853	1006
16	rs143173859	T	A	0.00994036	1006
16	rs167577	C	T	0.23161	1006
16	rs167578	G	A	0.761431	1006
16	rs111584287	C	T	0.0178926	1006
16	rs1861193	G	A	0.158052	1006
16	rs4781592	G	A	0.0357853	1006
16	rs6416608	T	C	0.615308	1006
16	rs7186415	C	A	0.531809	1006
16	rs4781593	G	C	0.88171	1006
16	rs78746523	G	A	0.0437376	1006
16	rs11646985	C	G	0.507952	1006
16	rs17568440	G	C	0.336978	1006
16	rs8049659	G	A	0.0367793	1006
16	rs75789072	G	T	0.0427435	1006
16	rs62031838	T	C	0.0437376	1006
16	rs11642164	C	G	0.45328	1006
16	rs35393762	A	G	0.0318091	1006
16	rs11865432	A	G	0.0367793	1006
16	rs62031839	A	G	0.0437376	1006
16	rs4781599	G	T	0.0427435	1006
16	rs17653153	C	G	0.0159046	1006
16	rs138839143	A	G	0.00894632	1006
16	rs17653172	C	T	0.284294	1006
16	rs11646070	G	A	0.328032	1006
16	rs58585508	G	C	0.519881	1006
16	rs77855348	G	A	0.0437376	1006
16	rs4781605	C	T	0.388668	1006
16	rs72779836	C	T	0.10338	1006
16	rs9930663	A	C	0.387674	1006
16	rs9940563	C	T	0.0377734	1006
16	rs9940642	C	T	0.0377734	1006
16	rs9922961	C	T	0.0377734	1006
16	rs62031841	T	C	0.0437376	1006
16	rs66756322	C	A	0.0377734	1006
16	rs16966073	C	T	0.0427435	1006
16	rs62031842	T	C	0.0437376	1006
16	rs9925504	G	A	0.0377734	1006
16	rs9925661	G	A	0.879722	1006
16	rs11074395	C	T	0.489066	1006
16	rs111404378	G	A	0.880716	1006
16	rs62031843	T	G	0.0437376	1006
16	rs142252565	C	T	0.0437376	1006
16	rs147878214	T	C	0.0457256	1006
16	rs28878619	T	C	0.347913	1006
16	rs11639966	G	C	0.347913	1006
16	rs137906819	G	A	0.0387674	1006
16	rs11646718	T	C	0.347913	1006
16	rs12924780	C	T	0.347913	1006
16	rs4781621	C	T	0.0427435	1006
16	rs12924924	C	T	0.348907	1006
16	rs55931449	G	A	0.347913	1006
16	rs147737705	G	A	0.0139165	1006
16	rs62031854	C	T	0.347913	1006
16	rs56157128	C	T	0.347913	1006
16	rs112123778	G	C	0.0387674	1006
16	rs113855112	G	A	0.0397614	1006
16	rs57895900	A	T	0.347913	1006
16	rs57252432	C	G	0.347913	1006
16	rs140917353	C	T	0.0427435	1006
16	rs144567613	C	T	0.0427435	1006
16	rs11639502	A	G	0.50994	1006
16	rs60158444	A	T	0.263419	1006
16	rs62034165	G	C	0.0447316	1006
16	rs75408885	C	G	0.0427435	1006
16	rs12918122	A	G	0.0387674	1006
16	rs17653204	C	G	0.507952	1006
16	rs63676160	T	G	0.347913	1006
16	rs11644374	G	A	0.346918	1006
16	rs139769491	A	G	0.0427435	1006
16	rs11644717	C	G	0.347913	1006
16	rs11645816	C	T	0.403579	1006
16	rs11645543	G	C	0.347913	1006
16	rs75919351	G	A	0.0387674	1006
16	rs62034166	A	G	0.0437376	1006
16	rs60736942	G	A	0.347913	1006
16	rs16966096	A	G	0.348907	1006
16	rs4483841	T	G	0.348907	1006
16	rs3968868	G	A	0.347913	1006
16	rs4063490	A	G	0.347913	1006
16	rs3968869	A	C	0.409543	1006
16	rs11642311	T	A	0.478131	1006
16	rs17682064	G	A	0.0656064	1006
16	rs62034169	T	G	0.0437376	1006
16	rs12708626	G	C	0.0397614	1006
16	rs74563698	C	A	0.0616302	1006
16	rs55760802	G	A	0.49006	1006
16	rs11866237	G	A	0.0387674	1006
16	rs11074404	A	G	0.346918	1006
16	rs77395329	C	G	0.0337972	1006
16	rs11645132	T	C	0.369781	1006
16	rs17568614	A	G	0.369781	1006
16	rs7201482	C	G	0.492048	1006
16	rs16966121	T	G	0.0606362	1006
16	rs11639989	C	G	0.265408	1006
16	rs11639697	G	T	0.364811	1006
16	rs1420046	C	G	0.489066	1006
16	rs117668430	C	T	0.0168986	1006
16	rs11645272	A	G	0.369781	1006
16	rs16966127	A	G	0.0387674	1006
16	rs62034171	A	G	0.0427435	1006
16	rs11646563	T	A	0.859841	1006
16	rs112993011	C	T	0.0616302	1006
16	rs112714439	C	T	0.0616302	1006
16	rs112454106	C	T	0.0616302	1006
16	rs55692111	C	A	0.491054	1006
16	rs57135958	C	A	0.491054	1006
16	rs62034174	G	A	0.0198807	1006
16	rs11646975	A	G	0.308151	1006
16	rs55908583	A	G	0.0745527	1006
16	rs12325334	C	T	0.308151	1006
16	rs6497392	A	G	0.367793	1006
16	rs80196406	A	G	0.0616302	1006
16	rs4781659	C	G	0.104374	1006
16	rs4781660	C	T	0.0616302	1006
16	rs1894852	T	C	0.863817	1006
16	rs62034175	T	C	0.0427435	1006
16	rs10852232	G	A	0.507952	1006
16	rs61276246	G	A	0.309145	1006
16	rs62034199	G	T	0.0427435	1006
16	rs75134801	T	C	0.0447316	1006
16	rs148481313	T	G	0.0159046	1006
16	rs1362323	C	T	0.507952	1006
16	rs1362324	T	A	0.861829	1006
16	rs75547768	C	G	0.0427435	1006
16	rs1362325	T	A	0.861829	1006
16	rs74569016	G	T	0.0447316	1006
16	rs1345289	C	G	0.0427435	1006
16	rs1345290	G	A	0.353877	1006
16	rs72779846	C	T	0.311133	1006
16	rs11641351	C	G	0.508946	1006
16	rs72779848	A	G	0.265408	1006
16	rs17568718	T	A	0.266402	1006
16	rs77304217	C	T	0.0447316	1006
16	rs62034200	G	T	0.0427435	1006
16	rs4063479	A	G	0.353877	1006
16	rs4063480	C	G	0.353877	1006
16	rs4063481	G	C	0.353877	1006
16	rs4063482	A	C	0.353877	1006
16	rs1420047	C	T	0.862823	1006
16	rs77390607	A	G	0.0447316	1006
16	rs11644994	G	A	0.863817	1006
16	rs11640400	A	G	0.353877	1006
16	rs11645129	G	A	0.311133	1006
16	rs11645442	C	G	0.311133	1006
16	rs11645485	C	T	0.311133	1006
16	rs2160167	G	T	0.353877	1006
16	rs2080270	G	A	0.508946	1006
16	rs1345291	G	T	0.862823	1006
16	rs1345292	G	C	0.353877	1006
16	rs2160168	A	G	0.353877	1006
16	rs4781667	C	T	0.507952	1006
16	rs8051221	C	T	0.353877	1006
16	rs8056418	A	G	0.862823	1006
16	rs8061088	T	C	0.353877	1006
16	rs12325557	C	G	0.266402	1006
16	rs12325195	A	G	0.353877	1006
16	rs12325270	T	C	0.353877	1006
16	rs142744111	A	G	0.00994036	1006
16	rs72779853	C	G	0.311133	1006
16	rs55688657	G	A	0.353877	1006
16	rs62034204	T	C	0.0427435	1006
16	rs74970438	G	A	0.0208748	1006
16	rs77273810	G	A	0.0447316	1006
16	rs12923310	G	T	0.353877	1006
16	rs148958978	T	C	0.0178926	1006
16	rs12925197	C	G	0.513917	1006
16	rs112783055	C	T	0.0447316	1006
16	rs8050921	A	G	0.300199	1006
16	rs35188800	C	G	0.508946	1006
16	rs8053582	G	C	0.346918	1006
16	rs1420048	C	T	0.264414	1006
16	rs62034207	G	T	0.0427435	1006
16	rs77246152	G	A	0.0208748	1006
16	rs78863882	G	A	0.0397614	1006
16	rs8061848	C	T	0.303181	1006
16	rs13330694	G	A	0.0347913	1006
16	rs1420049	A	G	0.0437376	1006
16	rs117353067	G	T	0.0168986	1006
16	rs62034208	C	G	0.0437376	1006
16	rs62034209	C	T	0.0437376	1006
16	rs62034210	T	C	0.0506958	1006
16	rs78066660	C	T	0.0178926	1006
16	rs112914295	C	A	0.0397614	1006
16	rs4781670	C	G	0.517893	1006
16	rs77976303	A	G	0.0467197	1006
16	rs1476954	A	G	0.522863	1006
16	rs877030	A	C	0.0497018	1006
16	rs877031	A	G	0.0457256	1006
16	rs4781671	A	T	0.318091	1006
16	rs1972577	G	A	0.482107	1006
16	rs1972578	A	G	0.624254	1006
16	rs1107478	G	A	0.590457	1006
16	rs140287563	G	A	0.028827	1006
16	rs1107477	G	C	0.631213	1006
16	rs11646319	G	C	0.263419	1006
16	rs1107475	G	T	0.0506958	1006
16	rs71379044	C	T	0.0347913	1006
16	rs1861195	T	C	0.318091	1006
16	rs1861196	C	G	0.317097	1006
16	rs1861197	T	G	0.639165	1006
16	rs7196544	C	T	0.317097	1006
16	rs62034211	C	G	0.0506958	1006
16	rs12928901	G	T	0.296223	1006
16	rs62033335	T	G	0.0506958	1006
16	rs62033336	A	G	0.0506958	1006
16	rs143095836	G	T	0.0357853	1006
16	rs12325509	G	A	0.317097	1006
16	rs12325066	C	A	0.316103	1006
16	rs12930446	T	C	0.367793	1006
16	rs56064109	G	T	0.295229	1006
16	rs1362326	C	T	0.630219	1006
16	rs1362327	C	T	0.317097	1006
16	rs1543889	T	C	0.318091	1006
16	rs1543890	C	G	0.317097	1006
16	rs8055473	G	T	0.542744	1006
16	rs55988614	T	C	0.217694	1006
16	rs62033338	A	C	0.0506958	1006
16	rs7203936	C	G	0.232604	1006
16	rs7202531	G	T	0.271372	1006
16	rs7204471	C	T	0.39165	1006
16	rs11074409	G	A	0.310139	1006
16	rs1968164	T	A	0.267396	1006
16	rs62033339	T	C	0.0576541	1006
16	rs62033340	A	G	0.0616302	1006
16	rs1476955	A	G	0.813121	1006
16	rs1476956	G	C	0.752485	1006
16	rs1476957	T	C	0.763419	1006
16	rs79323600	C	G	0.055666	1006
16	rs35842284	C	A	0.403579	1006
16	rs185943735	G	A	0.00795229	1006
16	rs8048082	A	T	0.402584	1006
16	rs4780572	T	C	0.61332	1006
16	rs4780573	T	A	0.61332	1006
16	rs4780574	C	T	0.605368	1006
16	rs4781675	A	G	0.619284	1006
16	rs4780575	C	T	0.602386	1006
16	rs4780576	G	A	0.429423	1006
16	rs7189919	A	G	0.848907	1006
16	rs12928053	C	T	0.429423	1006
16	rs7201288	T	A	0.836978	1006
16	rs55818046	G	A	0.429423	1006
16	rs35786714	C	G	0.162028	1006
16	rs11645057	T	G	0.837972	1006
16	rs150828767	C	T	0.0168986	1006
16	rs11645147	T	A	0.59841	1006
16	rs10852233	G	T	0.59841	1006
16	rs10852234	G	A	0.591451	1006
16	rs10852235	G	A	0.436382	1006
16	rs4063483	A	G	0.836978	1006
16	rs2315083	T	G	0.836978	1006
16	rs2315084	A	G	0.59841	1006
16	rs1833162	T	C	0.599404	1006
16	rs1833163	G	A	0.599404	1006
16	rs1833164	C	T	0.599404	1006
16	rs4063484	C	T	0.600398	1006
16	rs4063485	T	C	0.599404	1006
16	rs4063486	A	G	0.599404	1006
16	rs8055120	T	A	0.162028	1006
16	rs11648074	T	C	0.837972	1006
16	rs10852236	A	T	0.430417	1006
16	rs7192944	A	C	0.599404	1006
16	rs7197528	A	G	0.599404	1006
16	rs7197096	C	T	0.59841	1006
16	rs7197938	A	C	0.599404	1006
16	rs7198535	A	G	0.59841	1006
16	rs11649611	T	C	0.599404	1006
16	rs11643235	C	T	0.599404	1006
16	rs11642936	G	A	0.599404	1006
16	rs11643280	C	T	0.599404	1006
16	rs11642978	G	T	0.437376	1006
16	rs11639516	T	C	0.450298	1006
16	rs58924703	C	T	0.142147	1006
16	rs12934551	G	A	0.405567	1006
16	rs12934700	G	T	0.168986	1006
16	rs12935821	C	G	0.168986	1006
16	rs12918151	A	C	0.168986	1006
16	rs12922253	T	G	0.168986	1006
16	rs12917871	C	G	0.167992	1006
16	rs28372311	T	C	0.167992	1006
16	rs111768804	G	A	0.0129225	1006
16	rs28648867	T	C	0.167992	1006
16	rs143506321	G	A	0.00695825	1006
16	rs62033357	C	T	0.0337972	1006
16	rs9938705	G	C	0.38668	1006
16	rs11648730	C	T	0.305169	1006
16	rs181299003	A	C	0.00596421	1006
16	rs9939321	C	T	0.166998	1006
16	rs17749681	T	C	0.406561	1006
16	rs11074416	A	C	0.406561	1006
16	rs28645840	T	C	0.166998	1006
16	rs1833165	T	C	0.824056	1006
16	rs1833166	T	G	0.405567	1006
16	rs3859122	G	T	0.403579	1006
16	rs8062216	G	C	0.166998	1006
16	rs3906323	C	T	0.403579	1006
16	rs3906324	C	T	0.403579	1006
16	rs6497419	C	T	0.166998	1006
16	rs6497420	A	G	0.166998	1006
16	rs6497421	G	A	0.166998	1006
16	rs6497422	A	G	0.166998	1006
16	rs6497423	C	T	0.166998	1006
16	rs6497424	A	G	0.166998	1006
16	rs6497426	C	A	0.166998	1006
16	rs6497429	A	G	0.166998	1006
16	rs8047193	G	A	0.403579	1006
16	rs72781923	A	G	0.0188867	1006
16	rs1815981	G	A	0.166998	1006
16	rs1815982	G	C	0.405567	1006
16	rs1815983	T	C	0.405567	1006
16	rs9926943	G	C	0.405567	1006
16	rs12445226	G	C	0.238569	1006
16	rs9927106	G	A	0.166998	1006
16	rs2110604	G	A	0.166998	1006
16	rs4063487	G	C	0.166998	1006
16	rs113511397	C	T	0.0129225	1006
16	rs4327045	G	A	0.166998	1006
16	rs4404069	T	G	0.166998	1006
16	rs4356478	G	C	0.166998	1006
16	rs4587975	A	G	0.166998	1006
16	rs2215919	A	G	0.587475	1006
16	rs1420050	T	C	0.587475	1006
16	rs1420051	G	C	0.824056	1006
16	rs1894853	T	C	0.824056	1006
16	rs7206827	G	C	0.824056	1006
16	rs1420052	G	C	0.588469	1006
16	rs9302383	A	C	0.587475	1006
16	rs10153090	T	G	0.425447	1006
16	rs1894854	G	C	0.398608	1006
16	rs67526463	T	A	0.16004	1006
16	rs68065145	A	G	0.16004	1006
16	rs66821934	C	A	0.16004	1006
16	rs66610576	G	A	0.16004	1006
16	rs71379048	C	A	0.16004	1006
16	rs144610977	T	C	0.0129225	1006
16	rs6497432	A	G	0.600398	1006
16	rs8049359	G	A	0.16004	1006
16	rs8049376	G	A	0.161034	1006
16	rs8050652	C	T	0.16004	1006
16	rs8049527	G	A	0.45825	1006
16	rs80126641	T	C	0.0258449	1006
16	rs145328383	A	G	0.0129225	1006
16	rs8051496	C	T	0.16004	1006
16	rs8050646	G	C	0.16004	1006
16	rs8050824	G	A	0.16004	1006
16	rs144961303	T	A	0.00795229	1006
16	rs12445772	A	T	0.394632	1006
16	rs13338492	C	T	0.16004	1006
16	rs7199691	A	T	0.816103	1006
16	rs143935088	G	T	0.00695825	1006
16	rs150442603	T	C	0.0188867	1006
16	rs78992608	T	C	0.0188867	1006
16	rs8045024	A	G	0.83499	1006
16	rs111356684	A	C	0.0129225	1006
16	rs189890592	G	A	0.0129225	1006
16	rs56075304	G	C	0.403579	1006
16	rs66955308	G	A	0.159046	1006
16	rs112165503	C	T	0.0129225	1006
16	rs71379050	C	T	0.159046	1006
16	rs113658601	A	G	0.0129225	1006
16	rs113182565	C	T	0.0129225	1006
16	rs11647968	G	A	0.594433	1006
16	rs8050823	T	G	0.405567	1006
16	rs112337402	A	G	0.0129225	1006
16	rs1420053	G	C	0.831014	1006
16	rs111294063	G	A	0.0129225	1006
16	rs1833167	A	T	0.824056	1006
16	rs1833168	G	C	0.400596	1006
16	rs1833169	T	C	0.398608	1006
16	rs1833170	G	A	0.397614	1006
16	rs8056965	T	G	0.817097	1006
16	rs11642249	C	A	0.400596	1006
16	rs36067177	G	A	0.0377734	1006
16	rs36022447	G	A	0.172962	1006
16	rs58945076	C	T	0.00994036	1006
16	rs955743	C	T	0.192843	1006
16	rs6497441	G	T	0.285288	1006
16	rs1080205	G	T	0.402584	1006
16	rs72781925	G	C	0.0188867	1006
16	rs112404607	A	G	0.0129225	1006
16	rs1861189	G	C	0.175944	1006
16	rs1861190	T	G	0.409543	1006
16	rs76603030	T	C	0.172962	1006
16	rs13338855	C	A	0.406561	1006
16	rs62034904	G	A	0.422465	1006
16	rs8043804	T	G	0.822068	1006
16	rs72781928	C	T	0.0258449	1006
16	rs9930355	A	T	0.414513	1006
16	rs6497442	G	C	0.833996	1006
16	rs17749793	T	G	0.408549	1006
16	rs7189902	G	A	0.409543	1006
16	rs7192527	A	G	0.414513	1006
16	rs8060068	G	T	0.791252	1006
16	rs12148939	A	G	0.407555	1006
16	rs4371155	A	G	0.983101	1006
16	rs187492731	A	G	0.00497018	1006
16	rs111277283	C	G	0.0129225	1006
16	rs117399262	G	C	0.0129225	1006
16	rs7184228	A	G	0.417495	1006
16	rs147314890	C	A	0.00795229	1006
16	rs4122228	T	G	0.83996	1006
16	rs149823860	T	G	0.0129225	1006
16	rs79437825	T	C	0.0129225	1006
16	rs76114751	T	C	0.0129225	1006
16	rs11641150	G	C	0.145129	1006
16	rs78773883	T	G	0.0129225	1006
16	rs111731495	G	A	0.0129225	1006
16	rs11074443	A	G	0.411531	1006
16	rs58139995	C	G	0.403579	1006
16	rs59301504	C	G	0.403579	1006
16	rs78334628	A	G	0.0129225	1006
16	rs9925720	T	C	0.824056	1006
16	rs8051929	A	G	0.0129225	1006
16	rs62034909	C	A	0.402584	1006
16	rs1819823	C	T	0.580517	1006
16	rs60682140	G	T	0.0178926	1006
16	rs11639519	C	A	0.234592	1006
16	rs80350728	A	G	0.0337972	1006
16	rs77248135	T	C	0.0129225	1006
16	rs75052339	G	A	0.168986	1006
16	rs76047272	A	G	0.0159046	1006
16	rs79818496	C	G	0.0119284	1006
16	rs17791953	A	C	0.0477137	1006
16	rs1420040	A	G	0.432406	1006
16	rs149410193	C	T	0.0238569	1006
16	rs9940680	G	C	0.431412	1006
16	rs9933624	T	C	0.4334	1006
16	rs8045712	C	T	0.419483	1006
16	rs8044472	G	A	0.841948	1006
16	rs78296872	T	A	0.0109344	1006
16	rs148967966	A	T	0.00994036	1006
16	rs79849427	G	A	0.00795229	1006
16	rs111346223	A	G	0.0119284	1006
16	rs78426284	G	C	0.0208748	1006
16	rs77580194	T	G	0.0109344	1006
16	rs16966263	T	C	0.0119284	1006
16	rs62034910	C	G	0.421471	1006
16	rs112151383	G	C	0.0119284	1006
16	rs113843373	G	T	0.0119284	1006
16	rs1014531	G	A	0.404573	1006
16	rs7202950	G	A	0.408549	1006
16	rs80229587	T	C	0.0159046	1006
16	rs12935281	G	A	0.178926	1006
16	rs112248426	G	A	0.0119284	1006
16	rs12597176	A	G	0.422465	1006
16	rs111379398	C	T	0.0119284	1006
16	rs28706820	T	C	0.0119284	1006
16	rs2284236	T	C	0.420477	1006
16	rs11866328	G	T	0.416501	1006
16	rs2872825	G	T	0.418489	1006
16	rs12708632	T	A	0.405567	1006
16	rs9922040	G	A	0.833996	1006
16	rs78280782	T	A	0.0119284	1006
16	rs75281074	C	A	0.0119284	1006
16	rs36001692	T	C	0.176938	1006
16	rs7190895	C	T	0.430417	1006
16	rs76866328	G	A	0.0119284	1006
16	rs7191784	A	G	0.83499	1006
16	rs7191241	C	T	0.83499	1006
16	rs7189899	G	C	0.83499	1006
16	rs7196797	T	A	0.430417	1006
16	rs78831367	A	G	0.0119284	1006
16	rs112318374	G	A	0.0119284	1006
16	rs113270029	T	C	0.0119284	1006
16	rs7197214	A	C	0.430417	1006
16	rs74602452	G	A	0.0119284	1006
16	rs114348928	C	T	0.0119284	1006
16	rs7196878	C	G	0.430417	1006
16	rs115656512	G	A	0.0119284	1006
16	rs79742915	T	A	0.0119284	1006
16	rs77976232	T	G	0.0119284	1006
16	rs9941043	T	C	0.0139165	1006
16	rs2267770	C	T	0.428429	1006
16	rs76986518	G	A	0.0129225	1006
16	rs78674519	A	G	0.0119284	1006
16	rs11644075	G	A	0.28827	1006
16	rs112731615	G	A	0.0119284	1006
16	rs111373467	G	A	0.0129225	1006
16	rs111323179	G	A	0.0119284	1006
16	rs112873223	C	T	0.0119284	1006
16	rs78622421	G	T	0.0119284	1006
16	rs12598139	C	T	0.390656	1006
16	rs113253890	T	C	0.0119284	1006
16	rs142929766	C	T	0.0129225	1006
16	rs2267772	C	G	0.657058	1006
16	rs112552365	G	C	0.0119284	1006
16	rs9938745	G	A	0.833996	1006
16	rs2267774	G	A	0.214712	1006
16	rs11639614	C	T	0.39165	1006
16	rs4781787	A	G	0.822068	1006
16	rs10492827	A	G	0.176938	1006
16	rs117310140	C	T	0.0109344	1006
16	rs116542849	C	G	0.0387674	1006
16	rs1362319	A	C	0.419483	1006
16	rs1362320	G	C	0.239563	1006
16	rs113133453	G	A	0.0119284	1006
16	rs1362321	G	A	0.239563	1006
16	rs2267776	T	C	0.417495	1006
16	rs2267777	C	G	0.239563	1006
16	rs2267778	T	G	0.239563	1006
16	rs2267779	G	A	0.239563	1006
16	rs2267780	A	G	0.417495	1006
16	rs2267781	A	C	0.422465	1006
16	rs78429153	G	A	0.0159046	1006
16	rs2267783	C	T	0.241551	1006
16	rs2267784	C	T	0.242545	1006
16	rs971034	C	A	0.241551	1006
16	rs111328947	A	G	0.0119284	1006
16	rs971035	T	C	0.241551	1006
16	rs971036	C	T	0.238569	1006
16	rs2267786	G	A	0.238569	1006
16	rs11646587	G	A	0.238569	1006
16	rs7190785	G	A	0.654076	1006
16	rs55881913	G	C	0.250497	1006
16	rs8060992	T	A	0.427435	1006
16	rs11648559	C	T	0.313121	1006
16	rs28756835	C	T	0.171968	1006
16	rs7205117	C	T	0.39662	1006
16	rs11859262	C	A	0.389662	1006
16	rs1362322	G	C	0.392644	1006
16	rs765288	T	G	0.39662	1006
16	rs765287	G	A	0.394632	1006
16	rs765286	A	G	0.39662	1006
16	rs981880	G	A	0.40159	1006
16	rs981881	T	G	0.403579	1006
16	rs16966327	T	C	0.333002	1006
16	rs2077923	A	G	0.337972	1006
16	rs117502580	G	A	0.0298211	1006
16	rs16966337	T	C	0.337972	1006
16	rs9938782	T	C	0.337972	1006
16	rs28510258	T	C	0.337972	1006
16	rs7193977	A	C	0.337972	1006
16	rs7194140	A	G	0.337972	1006
16	rs7192284	G	A	0.337972	1006
16	rs7194040	C	T	0.336978	1006
16	rs11639526	T	C	0.337972	1006
16	rs2267787	C	T	0.333996	1006
16	rs2299933	A	G	0.337972	1006
16	rs1833161	T	C	0.337972	1006
16	rs7195942	T	G	0.337972	1006
16	rs7196095	T	C	0.336978	1006
16	rs145046113	T	A	0.0119284	1006
16	rs7195835	C	A	0.337972	1006
16	rs9972709	A	G	0.336978	1006
16	rs7196962	C	G	0.338966	1006
16	rs7197004	C	G	0.337972	1006
16	rs7186955	T	C	0.337972	1006
16	rs7202848	G	T	0.337972	1006
16	rs9972744	C	A	0.336978	1006
16	rs1544604	A	G	0.337972	1006
16	rs72638270	T	C	0.0298211	1006
16	rs1544605	T	G	0.337972	1006
16	rs1544606	A	G	0.336978	1006
16	rs1544607	A	G	0.967197	1006
16	rs12919420	A	G	0.0308151	1006
16	rs79018726	G	A	0.0188867	1006
16	rs74774527	A	G	0.0188867	1006
16	rs2267790	T	G	0.331014	1006
16	rs2267791	A	G	0.335984	1006
16	rs2267792	C	A	0.333002	1006
16	rs11640235	C	G	0.298211	1006
16	rs11648283	T	A	0.33499	1006
16	rs11642729	G	A	0.329026	1006
16	rs11643173	C	G	0.337972	1006
16	rs11643000	G	A	0.298211	1006
16	rs6497517	G	A	0.335984	1006
16	rs34220554	G	T	0.028827	1006
16	rs138765607	T	A	0.00596421	1006
16	rs16966381	C	A	0.331014	1006
16	rs8053689	A	T	0.333002	1006
16	rs143842645	C	T	0.0139165	1006
16	rs8053228	C	T	0.333002	1006
16	rs2299934	G	A	0.333002	1006
16	rs7188905	C	T	0.33499	1006
16	rs2299935	A	G	0.33499	1006
16	rs6497518	C	T	0.33499	1006
16	rs2284237	A	G	0.335984	1006
16	rs143687847	G	A	0.0119284	1006
16	rs9930307	C	G	0.319085	1006
16	rs9940856	A	G	0.333996	1006
16	rs7191183	T	C	0.321074	1006
16	rs190561736	G	A	0.0119284	1006
16	rs7191999	T	C	0.32008	1006
16	rs34976363	G	T	0.317097	1006
16	rs62034938	A	G	0.133201	1006
16	rs139853056	G	A	0.00596421	1006
16	rs12932412	A	C	0.299205	1006
16	rs34606734	T	C	0.303181	1006
16	rs141357957	C	T	0.0119284	1006
16	rs11649635	G	A	0.302187	1006
16	rs76800423	G	A	0.0238569	1006
16	rs9932138	A	G	0.305169	1006
16	rs7188841	C	T	0.287276	1006
16	rs77599898	G	A	0.0248509	1006
16	rs10468237	G	C	0.289264	1006
16	rs9938265	A	G	0.306163	1006
16	rs7184107	T	A	0.289264	1006
16	rs7184325	T	C	0.289264	1006
16	rs6497520	G	A	0.28827	1006
16	rs148966238	G	A	0.0119284	1006
16	rs34980400	A	C	0.282306	1006
16	rs17204778	C	G	0.2833	1006
16	rs7197278	A	G	0.28827	1006
16	rs142703148	G	A	0.00894632	1006
16	rs10468229	G	T	0.28827	1006
16	rs117572631	C	T	0.0397614	1006
16	rs1861191	A	C	0.291252	1006
16	rs1861192	G	A	0.289264	1006
16	rs12934281	G	A	0.289264	1006
16	rs17793917	T	C	0.281312	1006
16	rs145250958	A	G	0.0178926	1006
16	rs11649466	G	T	0.289264	1006
16	rs9674103	T	A	0.2833	1006
16	rs187913905	G	A	0.0178926	1006
16	rs7193625	A	C	0.305169	1006
16	rs139754250	G	C	0.0119284	1006
16	rs8052950	A	G	0.305169	1006
16	rs8058276	C	T	0.286282	1006
16	rs8058295	C	A	0.286282	1006
16	rs79179643	T	C	0.0188867	1006
16	rs141267292	T	C	0.0188867	1006
16	rs11645219	C	T	0.286282	1006
16	rs34321431	A	G	0.0188867	1006
16	rs35788173	C	T	0.286282	1006
16	rs1420042	A	G	0.286282	1006
16	rs11647877	C	T	0.285288	1006
16	rs7196708	C	G	0.28827	1006
16	rs1420045	C	G	0.28827	1006
16	rs6497523	A	G	0.304175	1006
16	rs17794122	C	G	0.0168986	1006
16	rs2072450	C	A	0.128231	1006
16	rs9806806	C	G	0.287276	1006
16	rs35524162	G	A	0.0208748	1006
16	rs142572165	G	A	0.0168986	1006
16	rs138131206	G	A	0.0129225	1006
16	rs6497524	T	C	0.304175	1006
16	rs12708640	C	T	0.287276	1006
16	rs77193069	C	G	0.0228628	1006
16	rs13336666	T	C	0.287276	1006
16	rs2284239	T	C	0.28827	1006
16	rs2315271	A	G	0.286282	1006
16	rs9938300	T	C	0.289264	1006
16	rs11642764	G	A	0.287276	1006
16	rs72781975	A	G	0.028827	1006
16	rs16966448	C	T	0.357853	1006
16	rs7199910	T	G	0.363817	1006
16	rs11647445	T	G	0.372763	1006
16	rs57255286	A	G	0.0318091	1006
16	rs11646626	A	G	0.186879	1006
16	rs79454775	C	T	0.028827	1006
16	rs141577963	C	T	0.0159046	1006
16	rs17205996	T	C	0.170974	1006
16	rs8050843	T	C	0.304175	1006
16	rs113398153	G	A	0.0149105	1006
16	rs9936542	C	T	0.286282	1006
16	rs9938117	G	T	0.282306	1006
16	rs113247865	T	C	0.0417495	1006
16	rs117844795	T	C	0.0417495	1006
16	rs6497540	T	G	0.392644	1006
16	rs75339517	G	A	0.0318091	1006
16	rs55943631	C	T	0.287276	1006
16	rs55864908	G	A	0.284294	1006
16	rs60213435	C	G	0.286282	1006
16	rs8055791	A	C	0.331014	1006
16	rs11648156	C	G	0.323062	1006
16	rs12920919	T	C	0.348907	1006
16	rs2267793	G	A	0.15507	1006
16	rs2215718	C	T	0.352883	1006
16	rs12596342	G	A	0.156064	1006
16	rs9926049	C	A	0.32008	1006
16	rs35440248	C	T	0.284294	1006
16	rs9926303	C	T	0.32008	1006
16	rs4327046	G	A	0.32008	1006
16	rs9934477	G	T	0.33499	1006
16	rs56155349	T	A	0.11332	1006
16	rs2229193	C	T	0.299205	1006
16	rs8054791	A	G	0.33499	1006
16	rs80033244	T	C	0.0347913	1006
16	rs35082360	A	C	0.300199	1006
16	rs9940694	C	T	0.301193	1006
16	rs74250849	A	G	0.0347913	1006
16	rs56280857	A	G	0.0347913	1006
16	rs55861434	A	G	0.0347913	1006
16	rs55985649	G	C	0.0308151	1006
16	rs41356645	C	T	0.285288	1006
16	rs78790215	T	C	0.0308151	1006
16	rs77335867	C	A	0.0248509	1006
16	rs9922678	G	A	0.321074	1006
16	rs78511119	T	C	0.0308151	1006
16	rs74729488	G	C	0.0954274	1006
16	rs74250850	G	A	0.0308151	1006
16	rs8063193	A	C	0.33499	1006
16	rs72781988	A	G	0.00695825	1006
16	rs75006214	G	A	0.0308151	1006
16	rs9933832	G	A	0.335984	1006
16	rs111417434	A	G	0.0109344	1006
16	rs74490183	T	C	0.0308151	1006
16	rs1004936	G	C	0.306163	1006
16	rs67346571	A	C	0.336978	1006
16	rs8058978	A	G	0.112326	1006
16	rs74857180	C	T	0.0318091	1006
16	rs6497549	T	C	0.696819	1006
16	rs181128429	G	A	0.0139165	1006
16	rs187219545	C	T	0.00795229	1006
16	rs113098756	C	T	0.0149105	1006
16	rs2010691	C	T	0.300199	1006
16	rs17800861	T	A	0.10835	1006
16	rs72781990	C	T	0.0168986	1006
16	rs727605	C	T	0.335984	1006
16	rs5003769	T	A	0.336978	1006
16	rs7199375	T	C	0.335984	1006
16	rs72781991	C	G	0.107356	1006
16	rs2159908	T	C	0.335984	1006
16	rs2159909	T	G	0.335984	1006
16	rs55666830	G	T	0.336978	1006
16	rs7187984	G	A	0.336978	1006
16	rs72781992	G	C	0.107356	1006
16	rs7189901	C	T	0.336978	1006
16	rs76057384	T	G	0.0159046	1006
16	rs74956101	T	C	0.0129225	1006
16	rs35946436	T	C	0.335984	1006
16	rs9939815	T	C	0.336978	1006
16	rs9939817	T	G	0.337972	1006
16	rs7196023	A	G	0.336978	1006
16	rs7201930	T	C	0.337972	1006
16	rs56276962	G	C	0.0308151	1006
16	rs56146838	A	T	0.0308151	1006
16	rs16966529	G	A	0.336978	1006
16	rs72781993	G	T	0.10835	1006
16	rs917834	T	C	0.33996	1006
16	rs2284240	T	C	0.647117	1006
16	rs79810256	C	T	0.0357853	1006
16	rs7204928	T	C	0.28827	1006
16	rs7199724	C	T	0.254473	1006
16	rs7203082	G	A	0.252485	1006
16	rs56301937	C	T	0.0318091	1006
16	rs71379059	T	C	0.177932	1006
16	rs78915678	G	T	0.0318091	1006
16	rs77473744	G	A	0.0357853	1006
16	rs12929074	C	T	0.253479	1006
16	rs12928163	G	A	0.254473	1006
16	rs12928192	G	A	0.254473	1006
16	rs9989382	G	C	0.254473	1006
16	rs9989383	G	A	0.254473	1006
16	rs9989388	C	T	0.254473	1006
16	rs9989430	A	G	0.254473	1006
16	rs1548808	T	C	0.648111	1006
16	rs9989389	C	T	0.254473	1006
16	rs34004832	G	A	0.254473	1006
16	rs35342588	C	T	0.254473	1006
16	rs34030466	C	A	0.254473	1006
16	rs68096450	T	G	0.254473	1006
16	rs67763423	T	C	0.254473	1006
16	rs34076677	T	A	0.254473	1006
16	rs35999853	C	A	0.254473	1006
16	rs34814878	G	A	0.254473	1006
16	rs36021820	C	T	0.254473	1006
16	rs35513489	A	G	0.254473	1006
16	rs34635902	C	A	0.254473	1006
16	rs9302396	G	C	0.291252	1006
16	rs79880296	C	T	0.0318091	1006
16	rs9302397	G	A	0.290258	1006
16	rs7204266	A	G	0.321074	1006
16	rs56218635	T	C	0.284294	1006
16	rs2315272	T	C	0.32008	1006
16	rs145221094	C	T	0.0109344	1006
16	rs13337070	T	C	0.32008	1006
16	rs9934124	A	C	0.32008	1006
16	rs9934198	A	G	0.32008	1006
16	rs9925966	C	T	0.32008	1006
16	rs7191799	G	A	0.286282	1006
16	rs7198943	T	C	0.322068	1006
16	rs7194284	A	G	0.32008	1006
16	rs7199147	T	C	0.32008	1006
16	rs75011961	C	A	0.0238569	1006
16	rs2267795	A	T	0.321074	1006
16	rs9928908	C	T	0.32008	1006
16	rs9921420	T	C	0.321074	1006
16	rs16951624	A	T	0.321074	1006
16	rs7184289	C	G	0.255467	1006
16	rs11643965	T	C	0.255467	1006
16	rs56088751	C	T	0.0347913	1006
16	rs968301	T	C	0.650099	1006
16	rs7203349	A	C	0.258449	1006
16	rs7203981	A	G	0.289264	1006
16	rs7203268	C	A	0.258449	1006
16	rs8043813	G	A	0.254473	1006
16	rs2267796	T	G	0.259443	1006
16	rs11863007	C	T	0.258449	1006
16	rs3785186	G	A	0.658052	1006
16	rs7189130	A	G	0.260437	1006
16	rs76817839	G	A	0.0347913	1006
16	rs9931983	T	C	0.259443	1006
16	rs62034945	A	G	0.026839	1006
16	rs8060093	A	T	0.259443	1006
16	rs8062828	G	A	0.260437	1006
16	rs12920653	C	A	0.258449	1006
16	rs12325652	T	C	0.257455	1006
16	rs9931155	C	T	0.258449	1006
16	rs8047589	A	G	0.615308	1006
16	rs8051986	T	A	0.259443	1006
16	rs9926546	T	C	0.259443	1006
16	rs2052186	G	A	0.266402	1006
16	rs11640274	T	C	0.253479	1006
16	rs9941069	A	G	0.258449	1006
16	rs11644368	C	T	0.251491	1006
16	rs12922641	A	G	0.615308	1006
16	rs35018449	C	T	0.17992	1006
16	rs16966627	T	C	0.258449	1006
16	rs16966628	G	C	0.258449	1006
16	rs16966631	G	A	0.258449	1006
16	rs67368559	A	G	0.258449	1006
16	rs16966634	T	C	0.289264	1006
16	rs11647369	C	T	0.258449	1006
16	rs12927741	C	G	0.258449	1006
16	rs11648462	C	G	0.257455	1006
16	rs11644572	T	C	0.258449	1006
16	rs11648509	C	T	0.258449	1006
16	rs11648614	C	A	0.258449	1006
16	rs67502878	C	T	0.258449	1006
16	rs13338500	G	A	0.258449	1006
16	rs16966650	T	C	0.257455	1006
16	rs7188892	T	A	0.257455	1006
16	rs61569971	A	G	0.0337972	1006
16	rs9921541	G	T	0.257455	1006
16	rs34764457	C	T	0.257455	1006
16	rs35467874	G	T	0.257455	1006
16	rs34795833	G	A	0.258449	1006
16	rs16966658	A	G	0.257455	1006
16	rs11649106	T	C	0.258449	1006
16	rs8054982	A	G	0.256461	1006
16	rs145969107	G	A	0.00894632	1006
16	rs7200835	G	C	0.256461	1006
16	rs9925170	T	C	0.256461	1006
16	rs9925243	T	C	0.256461	1006
16	rs9923240	A	C	0.256461	1006
16	rs2315274	T	C	0.255467	1006
16	rs2872876	C	T	0.255467	1006
16	rs138353269	C	T	0.0188867	1006
16	rs79197571	A	G	0.026839	1006
16	rs11642197	A	T	0.255467	1006
16	rs11643234	T	C	0.256461	1006
16	rs11642239	A	G	0.26839	1006
16	rs35971415	C	T	0.256461	1006
16	rs117885776	G	C	0.0347913	1006
16	rs10400978	T	C	0.254473	1006
16	rs185089645	G	A	0.00795229	1006
16	rs9923524	C	T	0.251491	1006
16	rs7192805	T	C	0.254473	1006
16	rs7187264	C	T	0.254473	1006
16	rs11074500	T	G	0.0129225	1006
16	rs75528578	G	C	0.0377734	1006
16	rs72783927	C	T	0.00695825	1006
16	rs118052045	A	G	0.0318091	1006
16	rs117799129	C	A	0.0149105	1006
16	rs9938172	C	T	0.379722	1006
16	rs17208905	A	G	0.503976	1006
16	rs12598073	T	G	0.207753	1006
16	rs2008342	A	C	0.253479	1006
16	rs146890657	T	C	0.0129225	1006
16	rs79796373	A	G	0.0159046	1006
16	rs4371153	T	C	0.0139165	1006
16	rs79988738	T	C	0.0208748	1006
16	rs4782039	T	C	0.252485	1006
16	rs28498332	G	A	0.0248509	1006
16	rs16966702	T	A	0.0178926	1006
16	rs118148030	T	G	0.00497018	1006
16	rs111524243	A	G	0.0198807	1006
16	rs62034949	G	C	0.473161	1006
16	rs9921963	G	A	0.21173	1006
16	rs12925829	T	C	0.473161	1006
16	rs76227426	A	T	0.0159046	1006
16	rs75753260	G	A	0.0397614	1006
16	rs4782040	A	G	0.710736	1006
16	rs117796116	G	A	0.00596421	1006
16	rs78929179	G	A	0.0248509	1006
16	rs143179758	T	A	0.0377734	1006
16	rs113709333	C	T	0.0198807	1006
16	rs7206115	A	G	0.748509	1006
16	rs147502633	G	A	0.0159046	1006
16	rs77365185	A	G	0.0198807	1006
16	rs117216007	G	A	0.0178926	1006
16	rs76158340	C	T	0.0417495	1006
16	rs4782041	C	T	0.728628	1006
16	rs7203026	A	G	0.472167	1006
16	rs36009301	A	G	0.271372	1006
16	rs117010794	C	T	0.0298211	1006
16	rs72772124	T	C	0.0129225	1006
16	rs117691315	A	C	0.0377734	1006
16	rs11647336	C	T	0.271372	1006
16	rs13334810	T	C	0.272366	1006
16	rs117040560	A	G	0.0218688	1006
16	rs2315510	G	T	0.0994036	1006
16	rs35089339	G	A	0.0745527	1006
16	rs17569226	C	T	0.452286	1006
16	rs11074502	C	T	0.724652	1006
16	rs11074503	C	T	0.271372	1006
16	rs138308719	C	T	0.0298211	1006
16	rs11649430	A	G	0.233598	1006
16	rs35056140	C	A	0.195825	1006
16	rs11645465	C	T	0.471173	1006
16	rs4782053	G	A	0.689861	1006
16	rs77670936	C	T	0.0178926	1006
16	rs7198814	T	A	0.217694	1006
16	rs4628972	T	G	0.483101	1006
16	rs4780717	C	T	0.2167	1006
16	rs117473575	G	A	0.0377734	1006
16	rs75677902	T	C	0.0119284	1006
16	rs11861152	G	A	0.2167	1006
16	rs12149367	C	T	0.2167	1006
16	rs79742345	A	T	0.0974155	1006
16	rs118028980	G	C	0.0377734	1006
16	rs117950699	T	C	0.00894632	1006
16	rs1979849	G	C	0.747515	1006
16	rs11648171	C	T	0.254473	1006
16	rs79541800	C	T	0.0198807	1006
16	rs11074504	T	G	0.447316	1006
16	rs72772131	G	C	0.0994036	1006
16	rs12708644	A	G	0.709742	1006
16	rs75423851	G	A	0.0218688	1006
16	rs80212741	A	C	0.0188867	1006
16	rs34761943	A	G	0.467197	1006
16	rs146051062	G	A	0.0119284	1006
16	rs78150346	G	C	0.0218688	1006
16	rs78982215	G	C	0.0218688	1006
16	rs9937214	C	G	0.254473	1006
16	rs35891185	G	A	0.0208748	1006
16	rs10500369	G	A	0.2167	1006
16	rs1875209	C	T	0.746521	1006
16	rs12598394	T	A	0.104374	1006
16	rs57576479	C	A	0.0994036	1006
16	rs78014934	G	A	0.0218688	1006
16	rs79100984	C	A	0.0218688	1006
16	rs9933069	A	G	0.738569	1006
16	rs9933075	A	G	0.0218688	1006
16	rs73504638	A	C	0.0218688	1006
16	rs112509150	A	C	0.0218688	1006
16	rs55941262	G	A	0.132207	1006
16	rs74341156	T	C	0.0129225	1006
16	rs76205397	G	C	0.0218688	1006
16	rs111828670	T	C	0.0218688	1006
16	rs76026370	C	A	0.0218688	1006
16	rs117768477	G	A	0.0238569	1006
16	rs9938875	A	G	0.0228628	1006
16	rs79150548	T	A	0.0159046	1006
16	rs17670276	C	A	0.149105	1006
16	rs12446245	G	A	0.347913	1006
16	rs76418333	T	A	0.0218688	1006
16	rs9923995	A	C	0.0218688	1006
16	rs7187694	C	G	0.0218688	1006
16	rs75880905	G	C	0.0218688	1006
16	rs78848609	G	A	0.0218688	1006
16	rs11642327	T	C	0.0397614	1006
16	rs11646198	C	G	0.473161	1006
16	rs79193508	G	A	0.0218688	1006
16	rs4782080	T	C	0.255467	1006
16	rs75313724	C	G	0.0218688	1006
16	rs77102499	C	G	0.0218688	1006
16	rs59775432	G	T	0.0984095	1006
16	rs17569386	G	A	0.232604	1006
16	rs1875210	A	G	0.474155	1006
16	rs79951389	T	C	0.0218688	1006
16	rs35371822	C	T	0.321074	1006
16	rs77468674	A	G	0.0218688	1006
16	rs117425843	G	A	0.0139165	1006
16	rs4782090	A	T	0.936382	1006
16	rs7192121	T	C	0.100398	1006
16	rs118180629	G	C	0.0238569	1006
16	rs111730062	A	G	0.0258449	1006
16	rs17670318	T	G	0.0994036	1006
16	rs117682692	T	C	0.0238569	1006
16	rs17569414	T	C	0.338966	1006
16	rs13331097	G	A	0.450298	1006
16	rs16966731	T	C	0.351889	1006
16	rs78061793	T	G	0.0258449	1006
16	rs2133755	C	T	0.367793	1006
16	rs2173685	C	G	0.367793	1006
16	rs12928240	G	C	0.368787	1006
16	rs75971326	A	C	0.0387674	1006
16	rs34998449	G	A	0.348907	1006
16	rs2315511	A	G	0.84493	1006
16	rs118055677	C	T	0.0328032	1006
16	rs60834670	G	A	0.349901	1006
16	rs9925439	T	G	0.100398	1006
16	rs145470911	A	C	0.0347913	1006
16	rs4782108	T	C	0.206759	1006
16	rs4782109	C	T	0.23161	1006
16	rs75185279	T	C	0.0258449	1006
16	rs9926117	C	G	0.332008	1006
16	rs11648615	T	C	0.686879	1006
16	rs11642346	C	T	0.350895	1006
16	rs1875208	A	C	0.685885	1006
16	rs1875207	G	T	0.333002	1006
16	rs1875206	A	G	0.333002	1006
16	rs9939667	A	G	0.333002	1006
16	rs9929154	C	T	0.315109	1006
16	rs17670396	T	C	0.100398	1006
16	rs884917	G	A	0.498012	1006
16	rs868398	A	C	0.333002	1006
16	rs884918	T	C	0.499006	1006
16	rs1875205	C	A	0.831014	1006
16	rs1875204	C	G	0.315109	1006
16	rs1875203	C	A	0.315109	1006
16	rs112312965	C	T	0.00397614	1006
16	rs4273038	C	T	0.333002	1006
16	rs9788880	G	C	0.502982	1006
16	rs7190175	T	A	0.333002	1006
16	rs75695733	C	A	0.0178926	1006
16	rs7188069	G	C	0.333002	1006
16	rs12923508	G	A	0.333002	1006
16	rs34310826	A	G	0.333002	1006
16	rs34361031	A	G	0.232604	1006
16	rs12934062	T	C	0.684891	1006
16	rs150342969	G	A	0.0218688	1006
16	rs2315512	G	A	0.333002	1006
16	rs7197048	C	T	0.0994036	1006
16	rs4780744	C	T	0.269384	1006
16	rs4780745	T	C	0.369781	1006
16	rs4782113	G	C	0.269384	1006
16	rs4780746	C	T	0.286282	1006
16	rs75428699	A	T	0.0994036	1006
16	rs16966757	A	G	0.245527	1006
16	rs9933159	T	C	0.346918	1006
16	rs72772153	T	G	0.0994036	1006
16	rs12102827	A	G	0.323062	1006
16	rs3105686	C	G	0.507952	1006
16	rs3105687	A	G	0.877734	1006
16	rs3105688	G	A	0.463221	1006
16	rs3104702	T	C	0.849901	1006
16	rs8045558	G	A	0.0994036	1006
16	rs3104703	T	G	0.481113	1006
16	rs12927371	A	T	0.481113	1006
16	rs28402995	C	G	0.481113	1006
16	rs2650433	A	T	0.195825	1006
16	rs72772155	A	G	0.0994036	1006
16	rs12932206	A	G	0.406561	1006
16	rs57497843	G	C	0.100398	1006
16	rs117583711	A	G	0.0685885	1006
16	rs12932095	T	G	0.387674	1006
16	rs3105689	G	C	0.296223	1006
16	rs12928694	C	A	0.164016	1006
16	rs72772157	A	G	0.0984095	1006
16	rs3104704	A	G	0.877734	1006
16	rs4780751	T	A	0.55666	1006
16	rs11644233	A	C	0.411531	1006
16	rs75885358	G	C	0.026839	1006
16	rs78864487	A	C	0.00894632	1006
16	rs2650432	G	A	0.863817	1006
16	rs75971642	T	C	0.026839	1006
16	rs34888134	T	A	0.122266	1006
16	rs3104705	A	G	0.89165	1006
16	rs79370403	T	C	0.026839	1006
16	rs117775188	A	G	0.0178926	1006
16	rs6497599	G	A	0.554672	1006
16	rs12924396	G	C	0.554672	1006
16	rs4998386	C	T	0.0994036	1006
16	rs7191736	C	T	0.0994036	1006
16	rs7190716	G	T	0.0994036	1006
16	rs3859123	A	G	0.335984	1006
16	rs11642681	G	C	0.0377734	1006
16	rs4254328	G	A	0.0994036	1006
16	rs3104708	A	G	0.890656	1006
16	rs3848323	C	T	0.553678	1006
16	rs72772164	T	C	0.0984095	1006
16	rs2650431	A	G	0.209742	1006
16	rs17569609	G	A	0.0994036	1006
16	rs75689358	A	G	0.00994036	1006
16	rs3848324	C	G	0.553678	1006
16	rs8045893	T	C	0.141153	1006
16	rs3848325	A	G	0.410537	1006
16	rs3897996	C	T	0.0984095	1006
16	rs72772166	T	C	0.0994036	1006
16	rs11074516	C	T	0.709742	1006
16	rs11642373	T	C	0.354871	1006
16	rs72772167	T	C	0.104374	1006
16	rs140473626	G	C	0.0218688	1006
16	rs72772168	C	T	0.105368	1006
16	rs12919357	T	C	0.0318091	1006
16	rs72772169	C	G	0.105368	1006
16	rs141662030	C	T	0.028827	1006
16	rs111248073	A	G	0.127237	1006
16	rs17670509	T	C	0.104374	1006
16	rs3105690	C	T	0.892644	1006
16	rs72772172	A	G	0.127237	1006
16	rs74502510	A	G	0.0417495	1006
16	rs77069171	G	C	0.0218688	1006
16	rs11074517	G	A	0.388668	1006
16	rs1213323	A	G	0.763419	1006
16	rs117602909	T	C	0.0168986	1006
16	rs72772175	G	A	0.104374	1006
16	rs1213322	C	G	0.892644	1006
16	rs1213321	G	A	0.164016	1006
16	rs4782149	C	G	0.59841	1006
16	rs72774030	G	A	0.0367793	1006
16	rs8044626	G	T	0.105368	1006
16	rs1213320	T	C	0.892644	1006
16	rs4782150	A	G	0.16998	1006
16	rs11640899	A	G	0.0576541	1006
16	rs112019818	C	G	0.0218688	1006
16	rs7190619	G	A	0.105368	1006
16	rs1213319	T	A	0.16501	1006
16	rs3105691	G	C	0.164016	1006
16	rs79701169	T	C	0.0218688	1006
16	rs55750638	G	A	0.150099	1006
16	rs17670544	A	T	0.0974155	1006
16	rs17569693	A	G	0.0974155	1006
16	rs1213318	C	T	0.164016	1006
16	rs1213317	A	G	0.0387674	1006
16	rs7203184	G	A	0.188867	1006
16	rs7204776	C	T	0.599404	1006
16	rs34278992	G	C	0.150099	1006
16	rs7188895	T	G	0.59841	1006
16	rs7186839	G	A	0.599404	1006
16	rs7193738	T	C	0.599404	1006
16	rs1532932	A	G	0.785288	1006
16	rs11641062	G	C	0.599404	1006
16	rs2650434	C	G	0.164016	1006
16	rs12927298	G	A	0.150099	1006
16	rs111391980	T	C	0.0218688	1006
16	rs116940906	C	T	0.0407555	1006
16	rs28789085	C	T	0.164016	1006
16	rs12933451	C	G	0.359841	1006
16	rs78106676	A	G	0.105368	1006
16	rs78668837	G	T	0.0218688	1006
16	rs34628263	G	A	0.027833	1006
16	rs75188793	G	A	0.00695825	1006
16	rs12444835	T	C	0.387674	1006
16	rs117104372	G	A	0.026839	1006
16	rs113630899	G	A	0.0188867	1006
16	rs12597701	C	A	0.161034	1006
16	rs72774041	A	G	0.105368	1006
16	rs150133212	G	T	0.0149105	1006
16	rs35872729	G	A	0.207753	1006
16	rs77944543	T	G	0.0218688	1006
16	rs17750179	T	C	0.16501	1006
16	rs78705251	G	A	0.0149105	1006
16	rs3848326	G	T	0.0258449	1006
16	rs3859124	C	T	0.597416	1006
16	rs2243716	G	A	0.889662	1006
16	rs142009120	A	G	0.00894632	1006
16	rs2729593	G	A	0.16501	1006
16	rs8044744	A	T	0.388668	1006
16	rs2650422	G	C	0.889662	1006
16	rs60547225	A	G	0.105368	1006
16	rs117887928	G	A	0.00695825	1006
16	rs112027034	C	T	0.0218688	1006
16	rs117770228	G	A	0.028827	1006
16	rs79108531	G	C	0.0208748	1006
16	rs78466681	G	A	0.0407555	1006
16	rs4417547	T	C	0.128231	1006
16	rs3913375	C	A	0.16501	1006
16	rs2650423	C	A	0.89165	1006
16	rs117936044	G	T	0.105368	1006
16	rs2650424	T	A	0.205765	1006
16	rs17750208	G	A	0.203777	1006
16	rs34960573	T	G	0.0387674	1006
16	rs72774046	T	C	0.105368	1006
16	rs3859125	T	C	0.204771	1006
16	rs118181673	A	G	0.0129225	1006
16	rs72774047	G	A	0.104374	1006
16	rs140952756	C	T	0.00596421	1006
16	rs72774048	C	T	0.104374	1006
16	rs116903689	G	C	0.104374	1006
16	rs117121855	C	T	0.0149105	1006
16	rs72774051	C	A	0.104374	1006
16	rs3105692	G	C	0.719682	1006
16	rs7200719	C	T	0.104374	1006
16	rs3848327	T	C	0.408549	1006
16	rs144154527	C	T	0.00894632	1006
16	rs4107019	T	C	0.104374	1006
16	rs3848328	A	G	0.719682	1006
16	rs3859126	C	T	0.202783	1006
16	rs8043728	C	T	0.104374	1006
16	rs17670627	C	T	0.119284	1006
16	rs1237957	C	G	0.889662	1006
16	rs17670650	A	G	0.407555	1006
16	rs72774055	G	C	0.106362	1006
16	rs3104709	T	A	0.888668	1006
16	rs533439952	C	T	0.0129225	1006
16	rs4580161	G	A	0.407555	1006
16	rs1213316	T	G	0.203777	1006
16	rs7203512	T	C	0.104374	1006
16	rs7198528	A	T	0.104374	1006
16	rs78942272	T	A	0.00994036	1006
16	rs62033386	C	A	0.407555	1006
16	rs837688	A	C	0.409543	1006
16	rs837689	G	A	0.616302	1006
16	rs139958362	T	C	0.104374	1006
16	rs72774059	C	A	0.106362	1006
16	rs74963073	C	T	0.0119284	1006
16	rs844395	T	C	0.617296	1006
16	rs10500370	G	A	0.203777	1006
16	rs7201574	A	G	0.156064	1006
16	rs3848329	C	G	0.410537	1006
16	rs863283	A	G	0.888668	1006
16	rs17750303	C	A	0.203777	1006
16	rs837690	A	G	0.889662	1006
16	rs16956781	C	T	0.0298211	1006
16	rs79270282	A	T	0.203777	1006
16	rs12920291	C	T	0.392644	1006
16	rs865101	C	T	0.871769	1006
16	rs3104710	T	G	0.871769	1006
16	rs151335523	T	C	0.0129225	1006
16	rs837691	G	C	0.871769	1006
16	rs9788936	T	C	0.203777	1006
16	rs3905836	C	T	0.392644	1006
16	rs9788939	T	A	0.203777	1006
16	rs35317587	C	A	0.125249	1006
16	rs865678	A	G	0.599404	1006
16	rs116912141	A	G	0.0367793	1006
16	rs78852925	G	A	0.203777	1006
16	rs71379063	G	A	0.0367793	1006
16	rs10500371	T	C	0.200795	1006
16	rs11866385	C	G	0.399602	1006
16	rs11862557	A	T	0.399602	1006
16	rs837692	A	G	0.606362	1006
16	rs79123884	C	T	0.200795	1006
16	rs837693	G	A	0.622266	1006
16	rs837694	A	G	0.624254	1006
16	rs2315514	A	G	0.0298211	1006
16	rs35719595	G	A	0.125249	1006
16	rs75076752	G	C	0.00994036	1006
16	rs720717	G	A	0.747515	1006
16	rs12923661	G	T	0.125249	1006
16	rs34543204	G	C	0.125249	1006
16	rs68004512	G	A	0.125249	1006
16	rs706000	T	G	0.740557	1006
16	rs837696	T	C	0.84493	1006
16	rs12932835	G	A	0.125249	1006
16	rs837697	T	G	0.740557	1006
16	rs837698	A	C	0.897614	1006
16	rs8060239	C	T	0.0765408	1006
16	rs55807912	T	C	0.125249	1006
16	rs116911455	G	A	0.0119284	1006
16	rs837701	T	C	0.740557	1006
16	rs837702	G	C	0.740557	1006
16	rs36169339	C	T	0.125249	1006
16	rs118123311	G	T	0.0129225	1006
16	rs837703	A	C	0.738569	1006
16	rs35973694	G	T	0.125249	1006
16	rs837704	C	G	0.738569	1006
16	rs837705	C	A	0.737575	1006
16	rs17670766	T	C	0.105368	1006
16	rs837706	T	C	0.738569	1006
16	rs34413887	C	T	0.392644	1006
16	rs837707	C	T	0.61332	1006
16	rs189364027	C	T	0.00596421	1006
16	rs837708	G	A	0.845924	1006
16	rs35724428	A	T	0.392644	1006
16	rs837709	A	G	0.845924	1006
16	rs17569940	C	G	0.105368	1006
16	rs2650427	T	C	0.61332	1006
16	rs28678768	T	G	0.375746	1006
16	rs34055325	G	C	0.126243	1006
16	rs117998690	A	G	0.0377734	1006
16	rs1827197	C	A	0.104374	1006
16	rs8057394	C	G	0.738569	1006
16	rs77547364	T	C	0.0208748	1006
16	rs2937028	T	C	0.845924	1006
16	rs2937029	T	C	0.845924	1006
16	rs74815463	C	T	0.0139165	1006
16	rs117681357	T	C	0.00994036	1006
16	rs9921906	C	A	0.43837	1006
16	rs2133754	A	G	0.831014	1006
16	rs76339890	C	T	0.00994036	1006
16	rs1969060	G	A	0.831014	1006
16	rs3848332	G	C	0.126243	1006
16	rs3848333	G	A	0.126243	1006
16	rs72774081	C	G	0.104374	1006
16	rs2594541	C	T	0.845924	1006
16	rs4363863	G	C	0.208748	1006
16	rs2352750	C	G	0.831014	1006
16	rs2594542	G	A	0.845924	1006
16	rs9932353	C	T	0.39165	1006
16	rs2650426	A	C	0.845924	1006
16	rs34824974	G	A	0.126243	1006
16	rs11863580	G	T	0.392644	1006
16	rs2937030	T	C	0.846918	1006
16	rs2937032	A	G	0.846918	1006
16	rs76506260	C	T	0.00994036	1006
16	rs2937033	A	G	0.846918	1006
16	rs8050385	C	A	0.832008	1006
16	rs2650428	T	G	0.846918	1006
16	rs4780762	C	G	0.832008	1006
16	rs116809124	C	T	0.00994036	1006
16	rs4780763	T	C	0.832008	1006
16	rs17682922	T	A	0.209742	1006
16	rs3848334	G	C	0.832008	1006
16	rs78713354	G	C	0.0119284	1006
16	rs3905837	A	G	0.832008	1006
16	rs11644461	T	C	0.392644	1006
16	rs117192096	C	T	0.0149105	1006
16	rs12935101	C	A	0.739563	1006
16	rs76150538	G	A	0.00994036	1006
16	rs17682940	C	T	0.218688	1006
16	rs80085879	T	C	0.0178926	1006
16	rs2650429	C	T	0.84493	1006
16	rs1868285	C	G	0.974155	1006
16	rs1868286	T	C	0.846918	1006
16	rs1868287	C	T	0.15507	1006
16	rs7193123	C	T	0.104374	1006
16	rs12596917	G	C	0.121272	1006
16	rs7192557	G	A	0.153082	1006
16	rs11642059	G	A	0.15507	1006
16	rs11642181	G	C	0.392644	1006
16	rs143630069	C	T	0.0129225	1006
16	rs11639850	T	C	0.121272	1006
16	rs147092904	A	G	0.00994036	1006
16	rs10500372	A	G	0.218688	1006
16	rs1992893	C	A	0.478131	1006
16	rs10500373	T	C	0.208748	1006
16	rs7184748	A	G	0.261431	1006
16	rs7205702	G	A	0.478131	1006
16	rs7189973	T	C	0.259443	1006
16	rs7205861	G	T	0.153082	1006
16	rs16956813	A	G	0.0308151	1006
16	rs74008909	T	A	0.0308151	1006
16	rs2352752	C	G	0.153082	1006
16	rs12599024	C	T	0.208748	1006
16	rs11074542	C	G	0.153082	1006
16	rs6497647	A	C	0.562624	1006
16	rs67182441	C	T	0.0944334	1006
16	rs150020643	T	A	0.0149105	1006
16	rs3743833	G	A	0.153082	1006
16	rs11648073	T	C	0.153082	1006
16	rs117940237	G	A	0.0139165	1006
16	rs150120940	C	T	0.0248509	1006
16	rs13338243	T	C	0.478131	1006
16	rs78001788	G	C	0.153082	1006
16	rs11648440	A	C	0.141153	1006
16	rs7203745	T	C	0.153082	1006
16	rs7204100	T	C	0.56163	1006
16	rs34340658	C	T	0.0954274	1006
16	rs111548831	C	T	0.207753	1006
16	rs7197846	G	A	0.15507	1006
16	rs7199239	C	G	0.153082	1006
16	rs7204654	A	T	0.954274	1006
16	rs12598112	C	T	0.207753	1006
16	rs28627855	G	A	0.15507	1006
16	rs72772342	G	C	0.104374	1006
16	rs76655943	T	C	0.153082	1006
16	rs12598055	G	A	0.207753	1006
16	rs34508555	C	G	0.0944334	1006
16	rs12443703	A	G	0.15507	1006
16	rs35050547	T	C	0.0944334	1006
16	rs12444387	T	C	0.153082	1006
16	rs74008913	A	C	0.153082	1006
16	rs12447029	G	A	0.153082	1006
16	rs74008914	G	C	0.15507	1006
16	rs12447252	C	T	0.208748	1006
16	rs1868290	T	C	0.869781	1006
16	rs11641209	A	C	0.159046	1006
16	rs34478079	C	T	0.166004	1006
16	rs77826932	C	T	0.00994036	1006
16	rs80063661	C	T	0.00994036	1006
16	rs12445241	A	G	0.159046	1006
16	rs12445892	T	C	0.159046	1006
16	rs71379066	C	T	0.0238569	1006
16	rs12447852	G	C	0.159046	1006
16	rs12448069	C	T	0.159046	1006
16	rs8058457	T	C	0.483101	1006
16	rs79102236	A	G	0.159046	1006
16	rs28610230	A	C	0.159046	1006
16	rs8052800	G	C	0.483101	1006
16	rs34042699	T	C	0.159046	1006
16	rs12448791	C	T	0.159046	1006
16	rs72772347	C	G	0.104374	1006
16	rs12448822	C	G	0.159046	1006
16	rs74008916	G	C	0.16004	1006
16	rs74008917	C	A	0.159046	1006
16	rs111997007	C	T	0.159046	1006
16	rs111067690	T	C	0.564612	1006
16	rs74632430	C	T	0.209742	1006
16	rs72772352	C	A	0.0924453	1006
16	rs76402176	C	G	0.00994036	1006
16	rs60920123	G	A	0.407555	1006
16	rs11074544	C	T	0.562624	1006
16	rs9925118	C	T	0.404573	1006
16	rs72772356	G	A	0.0924453	1006
16	rs7203034	T	C	0.728628	1006
16	rs7197547	C	T	0.461233	1006
16	rs35467724	T	C	0.32505	1006
16	rs76908557	C	T	0.105368	1006
16	rs7198417	A	C	0.301193	1006
16	rs72772360	T	C	0.10338	1006
16	rs80028978	C	G	0.00994036	1006
16	rs78973850	G	A	0.0159046	1006
16	rs72772361	T	G	0.10338	1006
16	rs11074546	G	T	0.263419	1006
16	rs11074547	T	G	0.263419	1006
16	rs11074548	T	C	0.263419	1006
16	rs75541726	C	T	0.0109344	1006
16	rs143616754	C	T	0.0139165	1006
16	rs7190960	G	A	0.263419	1006
16	rs7191131	G	A	0.158052	1006
16	rs72772364	G	A	0.10338	1006
16	rs76716732	C	G	0.0109344	1006
16	rs7193471	C	T	0.10338	1006
16	rs7199281	T	A	0.263419	1006
16	rs11074550	C	A	0.263419	1006
16	rs140125613	G	A	0.0109344	1006
16	rs11074552	T	G	0.732604	1006
16	rs6497658	G	A	0.571571	1006
16	rs75838692	T	C	0.10338	1006
16	rs13332501	G	A	0.106362	1006
16	rs72772368	C	T	0.116302	1006
16	rs138776600	A	T	0.00994036	1006
16	rs148956022	G	C	0.00795229	1006
16	rs67679267	T	C	0.105368	1006
16	rs28528871	G	A	0.105368	1006
16	rs6416623	A	T	0.626243	1006
16	rs117167525	A	G	0.0188867	1006
16	rs141505738	G	A	0.0109344	1006
16	rs7186950	A	G	0.464215	1006
16	rs72772372	G	A	0.0168986	1006
16	rs7190321	G	C	0.104374	1006
16	rs11642357	A	G	0.276342	1006
16	rs72772374	G	A	0.102386	1006
16	rs28491487	T	C	0.105368	1006
16	rs8056683	C	T	0.105368	1006
16	rs8061963	T	G	0.102386	1006
16	rs1900719	G	A	0.377734	1006
16	rs8062320	T	C	0.102386	1006
16	rs62033410	G	C	0.21173	1006
16	rs140494951	C	T	0.0159046	1006
16	rs7203194	G	C	0.105368	1006
16	rs1448273	G	T	0.117296	1006
16	rs7188307	T	A	0.483101	1006
16	rs7188329	T	G	0.377734	1006
16	rs79519957	G	C	0.0248509	1006
16	rs7204413	G	C	0.377734	1006
16	rs8056514	G	A	0.105368	1006
16	rs139178978	T	C	0.0149105	1006
16	rs7200649	C	T	0.102386	1006
16	rs7206296	T	G	0.105368	1006
16	rs117169728	T	C	0.0248509	1006
16	rs7200039	G	A	0.105368	1006
16	rs114447728	T	G	0.0109344	1006
16	rs6497662	T	C	0.483101	1006
16	rs1349083	A	T	0.37674	1006
16	rs112384475	C	T	0.00894632	1006
16	rs72772381	A	G	0.102386	1006
16	rs78746863	G	A	0.102386	1006
16	rs58834898	G	A	0.105368	1006
16	rs12102500	A	G	0.105368	1006
16	rs12102636	T	G	0.105368	1006
16	rs12447502	C	G	0.483101	1006
16	rs9925707	A	T	0.105368	1006
16	rs9927914	T	C	0.105368	1006
16	rs9925801	A	C	0.105368	1006
16	rs9927926	T	C	0.105368	1006
16	rs1463128	T	C	0.105368	1006
16	rs35096728	C	G	0.540755	1006
16	rs9937970	C	T	0.105368	1006
16	rs9937979	C	T	0.483101	1006
16	rs7195982	G	C	0.499006	1006
16	rs7197538	C	T	0.377734	1006
16	rs9940191	G	C	0.37674	1006
16	rs117304774	G	A	0.0119284	1006
16	rs8061676	A	G	0.372763	1006
16	rs1448258	T	C	0.548708	1006
16	rs59861689	G	T	0.0427435	1006
16	rs117028901	T	C	0.055666	1006
16	rs7194796	A	T	0.107356	1006
16	rs7198175	G	A	0.10835	1006
16	rs17670977	T	C	0.107356	1006
16	rs11644783	G	A	0.0646123	1006
16	rs34441169	G	A	0.0238569	1006
16	rs72772389	C	T	0.105368	1006
16	rs7189360	C	T	0.107356	1006
16	rs7188122	G	A	0.107356	1006
16	rs75218671	G	A	0.0646123	1006
16	rs9927532	T	C	0.10835	1006
16	rs9927554	T	C	0.107356	1006
16	rs80216463	A	C	0.138171	1006
16	rs9935354	C	T	0.107356	1006
16	rs8043864	C	A	0.10835	1006
16	rs2352740	T	C	0.622266	1006
16	rs2034369	C	A	0.461233	1006
16	rs9922383	G	A	0.107356	1006
16	rs9922460	G	T	0.107356	1006
16	rs9935774	A	G	0.105368	1006
16	rs9938061	T	C	0.10835	1006
16	rs117415102	C	T	0.0168986	1006
16	rs7197200	T	C	0.10835	1006
16	rs7190475	G	T	0.457256	1006
16	rs72772395	G	A	0.100398	1006
16	rs7192622	C	G	0.10835	1006
16	rs72772396	A	C	0.107356	1006
16	rs11642972	G	A	0.054672	1006
16	rs74471380	T	C	0.0109344	1006
16	rs1448259	T	G	0.73161	1006
16	rs1448260	C	G	0.729622	1006
16	rs1448261	G	T	0.107356	1006
16	rs72772397	C	T	0.105368	1006
16	rs1448262	G	T	0.107356	1006
16	rs7188081	A	G	0.107356	1006
16	rs7188291	A	G	0.107356	1006
16	rs17671033	G	A	0.105368	1006
16	rs9933478	G	A	0.105368	1006
16	rs7188387	C	T	0.464215	1006
16	rs13331457	A	C	0.106362	1006
16	rs28581562	G	A	0.105368	1006
16	rs115452788	A	G	0.0109344	1006
16	rs28465345	G	A	0.104374	1006
16	rs28375797	C	T	0.105368	1006
16	rs72774105	A	T	0.117296	1006
16	rs34084099	C	T	0.125249	1006
16	rs9936854	C	G	0.105368	1006
16	rs140290535	G	C	0.0109344	1006
16	rs79262004	C	T	0.132207	1006
16	rs9302408	C	T	0.591451	1006
16	rs72774106	T	C	0.105368	1006
16	rs118079507	G	A	0.0188867	1006
16	rs75793106	G	A	0.158052	1006
16	rs8057034	G	A	0.105368	1006
16	rs8059513	A	G	0.105368	1006
16	rs8059547	A	G	0.109344	1006
16	rs72774110	T	C	0.105368	1006
16	rs72774111	T	A	0.105368	1006
16	rs9930321	A	G	0.105368	1006
16	rs8044064	T	C	0.581511	1006
16	rs9930396	A	G	0.105368	1006
16	rs143752510	G	C	0.00795229	1006
16	rs72774115	C	T	0.105368	1006
16	rs72774116	T	C	0.105368	1006
16	rs72774119	G	C	0.105368	1006
16	rs9933111	A	G	0.109344	1006
16	rs74817722	G	A	0.0109344	1006
16	rs9922871	C	A	0.105368	1006
16	rs9922338	G	A	0.105368	1006
16	rs9302409	T	C	0.109344	1006
16	rs72774121	C	T	0.105368	1006
16	rs141445721	T	A	0.0168986	1006
16	rs17570290	T	G	0.105368	1006
16	rs10518152	A	G	0.105368	1006
16	rs10518151	T	C	0.105368	1006
16	rs72774122	A	C	0.105368	1006
16	rs13332018	C	T	0.105368	1006
16	rs9938467	T	C	0.109344	1006
16	rs11643092	C	T	0.662028	1006
16	rs8061018	T	C	0.109344	1006
16	rs9927648	G	A	0.105368	1006
16	rs72774125	C	A	0.105368	1006
16	rs58797003	A	C	0.107356	1006
16	rs72774126	A	G	0.10338	1006
16	rs72774127	C	A	0.10338	1006
16	rs7197678	T	C	0.771372	1006
16	rs72774131	G	C	0.105368	1006
16	rs72774134	A	T	0.105368	1006
16	rs61224814	C	T	0.109344	1006
16	rs60950183	A	G	0.109344	1006
16	rs72774136	C	A	0.105368	1006
16	rs72774137	T	C	0.105368	1006
16	rs16956840	G	C	0.0437376	1006
16	rs72774138	T	C	0.105368	1006
16	rs72774139	A	G	0.105368	1006
16	rs145310323	C	T	0.0208748	1006
16	rs56666352	T	C	0.109344	1006
16	rs79225924	C	T	0.0109344	1006
16	rs12599320	C	T	0.323062	1006
16	rs72774141	A	T	0.104374	1006
16	rs67828712	C	T	0.109344	1006
16	rs67780046	A	G	0.109344	1006
16	rs10852253	C	T	0.771372	1006
16	rs12102832	T	C	0.109344	1006
16	rs77932969	T	C	0.0218688	1006
16	rs72774143	T	C	0.105368	1006
16	rs8062241	T	C	0.109344	1006
16	rs78842582	G	A	0.0427435	1006
16	rs8062624	T	C	0.111332	1006
16	rs9931653	T	C	0.104374	1006
16	rs9938777	G	A	0.104374	1006
16	rs10518150	T	G	0.104374	1006
16	rs79479110	T	C	0.0109344	1006
16	rs9933945	T	A	0.10835	1006
16	rs10518149	A	C	0.105368	1006
16	rs28634372	A	G	0.109344	1006
16	rs60276136	A	G	0.109344	1006
16	rs28540790	T	G	0.109344	1006
16	rs28574279	G	A	0.105368	1006
16	rs72774148	A	T	0.105368	1006
16	rs57587803	C	T	0.109344	1006
16	rs60864732	T	G	0.109344	1006
16	rs58861142	A	G	0.109344	1006
16	rs16956843	G	A	0.10835	1006
16	rs72774150	G	A	0.104374	1006
16	rs61686802	T	C	0.10835	1006
16	rs67171153	A	T	0.10835	1006
16	rs77407622	G	A	0.104374	1006
16	rs13331030	G	C	0.10835	1006
16	rs13331088	G	A	0.10835	1006
16	rs13331428	C	A	0.10835	1006
16	rs13331461	C	T	0.10835	1006
16	rs13331465	C	T	0.10835	1006
16	rs13331168	G	C	0.10835	1006
16	rs72774156	G	C	0.104374	1006
16	rs13331514	C	A	0.10835	1006
16	rs13336632	A	C	0.10835	1006
16	rs57737700	G	T	0.104374	1006
16	rs13336710	A	T	0.10835	1006
16	rs183222663	A	G	0.0198807	1006
16	rs13332665	C	G	0.10835	1006
16	rs13332699	C	A	0.10835	1006
16	rs7195159	C	T	0.572565	1006
16	rs72774158	C	T	0.104374	1006
16	rs140988640	C	T	0.0159046	1006
16	rs75490346	G	A	0.104374	1006
16	rs72774159	G	A	0.104374	1006
16	rs9940458	T	G	0.10835	1006
16	rs145651458	C	T	0.00596421	1006
16	rs7500790	C	A	0.467197	1006
16	rs117456544	G	A	0.0387674	1006
16	rs1448267	C	A	0.466203	1006
16	rs2352741	T	C	0.892644	1006
16	rs2352742	G	A	0.465209	1006
16	rs2352743	C	T	0.473161	1006
16	rs2352744	C	A	0.475149	1006
16	rs1375072	T	C	0.895626	1006
16	rs75562646	A	G	0.0109344	1006
16	rs1375073	C	T	0.420477	1006
16	rs7191991	T	C	0.892644	1006
16	rs7192140	T	C	0.485089	1006
16	rs140613370	C	G	0.0109344	1006
16	rs1448268	C	T	0.893638	1006
16	rs11648322	C	T	0.357853	1006
16	rs1448270	T	G	0.893638	1006
16	rs1448271	T	C	0.893638	1006
16	rs1111537	A	G	0.893638	1006
16	rs1375075	G	A	0.893638	1006
16	rs1375076	A	C	0.892644	1006
16	rs11074568	C	A	0.115308	1006
16	rs4780784	G	A	0.893638	1006
16	rs1448272	G	C	0.893638	1006
16	rs72774171	G	A	0.105368	1006
16	rs75142508	C	T	0.21173	1006
16	rs76241812	C	T	0.208748	1006
16	rs7199095	G	C	0.884692	1006
16	rs7206094	T	C	0.884692	1006
16	rs8047841	T	G	0.0497018	1006
16	rs7206714	A	C	0.353877	1006
16	rs72774173	G	A	0.122266	1006
16	rs72774174	T	C	0.122266	1006
16	rs7188616	G	C	0.235586	1006
16	rs76990086	C	T	0.235586	1006
16	rs72774175	G	C	0.190855	1006
16	rs7201627	T	C	0.109344	1006
16	rs6497676	G	A	0.636183	1006
16	rs1530671	A	G	0.233598	1006
16	rs1530669	A	G	0.233598	1006
16	rs117359036	C	T	0.0248509	1006
16	rs11649454	C	G	0.139165	1006
16	rs72774177	G	A	0.122266	1006
16	rs4780790	G	T	0.736581	1006
16	rs117034945	G	A	0.0248509	1006
16	rs2034368	G	A	0.759443	1006
16	rs11640629	C	T	0.185885	1006
16	rs4780793	T	A	0.650099	1006
16	rs79153367	C	T	0.121272	1006
16	rs9926046	C	T	0.219682	1006
16	rs1463132	T	C	0.777336	1006
16	rs1448241	C	T	0.350895	1006
16	rs118081162	G	A	0.0248509	1006
16	rs12597497	G	A	0.23161	1006
16	rs9928340	G	C	0.337972	1006
16	rs6497679	G	A	0.0516899	1006
16	rs34343026	G	A	0.0984095	1006
16	rs111247029	C	T	0.0159046	1006
16	rs72774179	C	T	0.121272	1006
16	rs13335098	C	T	0.0506958	1006
16	rs35959454	T	C	0.0994036	1006
16	rs8053887	T	A	0.172962	1006
16	rs72774182	C	T	0.121272	1006
16	rs11074569	A	G	0.232604	1006
16	rs12597257	T	C	0.232604	1006
16	rs8048025	G	C	0.0248509	1006
16	rs8049269	C	T	0.0516899	1006
16	rs8049283	C	T	0.0258449	1006
16	rs145355198	C	T	0.121272	1006
16	rs112751843	C	T	0.0258449	1006
16	rs11642840	T	C	0.588469	1006
16	rs72774184	A	G	0.121272	1006
16	rs9941172	T	C	0.0258449	1006
16	rs118175107	G	A	0.0109344	1006
16	rs9928510	C	G	0.0258449	1006
16	rs17671178	A	G	0.121272	1006
16	rs17683084	G	A	0.232604	1006
16	rs1448239	G	C	0.151093	1006
16	rs9928984	C	T	0.0516899	1006
16	rs17683096	G	A	0.2167	1006
16	rs7203315	G	T	0.125249	1006
16	rs188698899	A	C	0.0119284	1006
16	rs7205594	A	T	0.405567	1006
16	rs12149454	G	A	0.232604	1006
16	rs57358856	T	C	0.0258449	1006
16	rs12917652	G	T	0.489066	1006
16	rs79070103	G	A	0.0109344	1006
16	rs9934226	C	T	0.172962	1006
16	rs76549595	G	C	0.0258449	1006
16	rs75493650	T	A	0.0258449	1006
16	rs59867656	A	G	0.234592	1006
16	rs79079459	A	G	0.026839	1006
16	rs73512720	C	G	0.172962	1006
16	rs73512721	C	G	0.172962	1006
16	rs79115472	C	T	0.214712	1006
16	rs78867630	C	A	0.214712	1006
16	rs72774186	T	C	0.121272	1006
16	rs72774187	T	C	0.121272	1006
16	rs72774188	T	C	0.131213	1006
16	rs58142870	G	C	0.181909	1006
16	rs79689697	T	G	0.027833	1006
16	rs58618915	A	T	0.0506958	1006
16	rs55934774	A	C	0.181909	1006
16	rs55875023	T	A	0.173956	1006
16	rs58243042	T	C	0.0258449	1006
16	rs8044459	C	T	0.823062	1006
16	rs56343598	A	C	0.181909	1006
16	rs55690106	A	T	0.173956	1006
16	rs116406752	A	T	0.173956	1006
16	rs60361910	G	A	0.173956	1006
16	rs56363031	T	C	0.173956	1006
16	rs72774190	A	G	0.0168986	1006
16	rs60016073	T	C	0.173956	1006
16	rs72774191	G	T	0.12326	1006
16	rs57912738	C	G	0.181909	1006
16	rs147239178	A	G	0.0208748	1006
16	rs59892713	G	A	0.170974	1006
16	rs61189352	C	G	0.170974	1006
16	rs56940816	T	C	0.173956	1006
16	rs57251525	G	A	0.173956	1006
16	rs2352749	T	A	0.144135	1006
16	rs56186846	G	A	0.173956	1006
16	rs71379069	T	A	0.0994036	1006
16	rs9936140	A	G	0.414513	1006
16	rs8049630	G	A	0.145129	1006
16	rs8049812	G	T	0.49006	1006
16	rs79278022	C	T	0.232604	1006
16	rs111806875	G	C	0.0168986	1006
16	rs72774194	G	A	0.11332	1006
16	rs8055814	C	G	0.894632	1006
16	rs149879048	G	A	0.0119284	1006
16	rs11074572	A	G	0.404573	1006
16	rs11074573	A	G	0.404573	1006
16	rs74993838	G	A	0.239563	1006
16	rs9938927	A	T	0.404573	1006
16	rs9928470	C	A	0.404573	1006
16	rs9927871	G	T	0.405567	1006
16	rs9927924	G	A	0.405567	1006
16	rs9921074	T	C	0.405567	1006
16	rs72774196	C	T	0.114314	1006
16	rs72774197	C	T	0.114314	1006
16	rs4324127	G	A	0.49006	1006
16	rs6497682	G	A	0.405567	1006
16	rs4552023	C	T	0.498012	1006
16	rs56987497	G	A	0.102386	1006
16	rs6497683	C	A	0.408549	1006
16	rs116924987	C	T	0.0337972	1006
16	rs74008322	A	G	0.0258449	1006
16	rs6497684	T	C	0.506958	1006
16	rs7205180	C	T	0.506958	1006
16	rs28437288	T	C	0.291252	1006
16	rs79159798	G	A	0.0208748	1006
16	rs12935686	G	A	0.343936	1006
16	rs77428777	G	C	0.240557	1006
16	rs28718954	C	G	0.392644	1006
16	rs142491706	C	G	0.0149105	1006
16	rs9924125	A	G	0.506958	1006
16	rs79484368	C	A	0.240557	1006
16	rs11861175	T	C	0.49006	1006
16	rs72774200	A	G	0.114314	1006
16	rs60150294	G	A	0.0208748	1006
16	rs9302415	G	C	0.291252	1006
16	rs7206256	A	G	0.405567	1006
16	rs10153161	A	T	0.0258449	1006
16	rs58991479	G	A	0.240557	1006
16	rs7188343	T	C	0.405567	1006
16	rs10153237	G	C	0.0258449	1006
16	rs12598826	T	G	0.406561	1006
16	rs72774202	T	C	0.0487078	1006
16	rs7204412	G	A	0.405567	1006
16	rs8063758	C	T	0.405567	1006
16	rs11074576	A	G	0.291252	1006
16	rs12598973	T	G	0.240557	1006
16	rs75369470	C	T	0.0159046	1006
16	rs9924590	C	T	0.405567	1006
16	rs8048653	C	T	0.895626	1006
16	rs77488268	G	T	0.0397614	1006
16	rs4780812	G	C	0.49006	1006
16	rs9924673	C	A	0.0248509	1006
16	rs9935144	A	G	0.405567	1006
16	rs117708020	C	T	0.0178926	1006
16	rs9924142	G	A	0.405567	1006
16	rs72776004	C	T	0.114314	1006
16	rs9924226	G	C	0.405567	1006
16	rs4353478	G	A	0.406561	1006
16	rs4533282	C	G	0.405567	1006
16	rs1900721	G	C	0.405567	1006
16	rs4782252	A	T	0.33499	1006
16	rs60369057	G	A	0.0218688	1006
16	rs10153211	T	C	0.0258449	1006
16	rs4464076	C	A	0.258449	1006
16	rs4354936	G	A	0.23161	1006
16	rs2352748	G	A	0.258449	1006
16	rs2016627	A	C	0.380716	1006
16	rs3948098	C	T	0.380716	1006
16	rs2034365	T	C	0.409543	1006
16	rs2034366	G	A	0.971173	1006
16	rs12934614	C	A	0.49006	1006
16	rs8061843	A	G	0.028827	1006
16	rs7203520	C	T	0.380716	1006
16	rs8045728	T	C	0.028827	1006
16	rs77019969	G	A	0.232604	1006
16	rs1375077	A	G	0.028827	1006
16	rs1124509	G	A	0.028827	1006
16	rs1375078	C	T	0.258449	1006
16	rs1375079	G	A	0.258449	1006
16	rs72776008	T	A	0.122266	1006
16	rs6497690	G	A	0.615308	1006
16	rs57655198	G	C	0.352883	1006
16	rs117917728	A	G	0.111332	1006
16	rs73512755	A	G	0.028827	1006
16	rs4782255	G	A	0.738569	1006
16	rs7192395	G	A	0.738569	1006
16	rs7199298	A	C	0.738569	1006
16	rs72776012	T	C	0.122266	1006
16	rs79546108	G	A	0.232604	1006
16	rs12931150	G	A	0.738569	1006
16	rs12918566	T	G	0.738569	1006
16	rs140714747	A	G	0.145129	1006
16	rs74006706	G	A	0.0258449	1006
16	rs74006707	C	T	0.258449	1006
16	rs74495883	T	C	0.23161	1006
16	rs7205866	C	T	0.258449	1006
16	rs12447389	T	C	0.296223	1006
16	rs7189786	A	T	0.22664	1006
16	rs7187763	G	A	0.290258	1006
16	rs7187914	G	A	0.290258	1006
16	rs4782258	A	G	0.619284	1006
16	rs75721537	G	C	0.026839	1006
16	rs62033428	G	A	0.0318091	1006
16	rs7189495	C	T	0.293241	1006
16	rs7188108	G	T	0.293241	1006
16	rs7188171	G	T	0.238569	1006
16	rs7190342	A	G	0.292247	1006
16	rs117468730	G	A	0.0218688	1006
16	rs10852257	G	A	0.055666	1006
16	rs7195607	T	A	0.250497	1006
16	rs34393853	G	C	0.482107	1006
16	rs11646734	A	G	0.397614	1006
16	rs11641504	C	G	0.300199	1006
16	rs62621078	C	T	0.0337972	1006
16	rs12445246	C	A	0.0119284	1006
16	rs113366903	A	T	0.027833	1006
16	rs11866570	T	C	0.143141	1006
16	rs35273375	G	A	0.026839	1006
16	rs34819762	G	A	0.249503	1006
16	rs112333946	G	C	0.027833	1006
16	rs1900718	G	A	0.518887	1006
16	rs113629870	C	T	0.153082	1006
16	rs12924929	C	A	0.362823	1006
16	rs7190642	C	T	0.360835	1006
16	rs7197357	A	G	0.362823	1006
16	rs72776014	G	A	0.357853	1006
16	rs7195732	G	T	0.358847	1006
16	rs75668634	A	G	0.0407555	1006
16	rs11644367	T	C	0.517893	1006
16	rs116918502	G	A	0.0119284	1006
16	rs72776018	A	G	0.101392	1006
16	rs78887419	C	T	0.100398	1006
16	rs142528151	T	C	0.0685885	1006
16	rs11646046	A	T	0.905567	1006
16	rs1550958	C	T	0.905567	1006
16	rs13337187	T	C	0.138171	1006
16	rs72776021	A	C	0.0586481	1006
16	rs1550959	A	G	0.905567	1006
16	rs79706203	C	T	0.0447316	1006
16	rs11647290	T	G	0.905567	1006
16	rs13337372	T	C	0.0397614	1006
16	rs11647362	T	C	0.905567	1006
16	rs13336306	A	G	0.0397614	1006
16	rs28493379	C	G	0.0397614	1006
16	rs57504038	T	C	0.198807	1006
16	rs12926530	G	A	0.026839	1006
16	rs72776024	T	C	0.110338	1006
16	rs58261748	C	T	0.199801	1006
16	rs9937210	A	G	0.905567	1006
16	rs12927015	G	C	0.0914513	1006
16	rs9926837	C	G	0.348907	1006
16	rs79474310	T	A	0.0238569	1006
16	rs12932615	C	G	0.0914513	1006
16	rs8058537	C	T	0.905567	1006
16	rs8058567	C	G	0.905567	1006
16	rs4782262	C	T	0.905567	1006
16	rs4782263	A	G	0.905567	1006
16	rs72776030	A	C	0.110338	1006
16	rs9931751	G	A	0.903579	1006
16	rs11640305	A	C	0.903579	1006
16	rs72776031	C	T	0.109344	1006
16	rs11640377	A	G	0.903579	1006
16	rs11640415	A	C	0.903579	1006
16	rs11645334	C	T	0.903579	1006
16	rs11640421	A	G	0.903579	1006
16	rs11640425	A	G	0.903579	1006
16	rs11641560	T	C	0.903579	1006
16	rs74504863	G	A	0.00894632	1006
16	rs11074591	C	T	0.903579	1006
16	rs11074592	A	G	0.903579	1006
16	rs58926525	G	A	0.219682	1006
16	rs7195897	T	G	0.903579	1006
16	rs58626002	T	C	0.219682	1006
16	rs11074593	G	A	0.794235	1006
16	rs7196139	T	C	0.109344	1006
16	rs72776035	C	A	0.153082	1006
16	rs7191698	A	C	0.903579	1006
16	rs35102700	C	T	0.0934394	1006
16	rs2352753	A	T	0.903579	1006
16	rs72776036	T	C	0.109344	1006
16	rs71379070	G	A	0.0934394	1006
16	rs1078693	T	C	0.905567	1006
16	rs62035766	G	C	0.0178926	1006
16	rs1078694	T	C	0.902584	1006
16	rs1078695	T	C	0.479125	1006
16	rs1078696	C	T	0.903579	1006
16	rs75194938	T	A	0.22664	1006
16	rs2352754	C	T	0.903579	1006
16	rs2352755	G	A	0.903579	1006
16	rs2352757	T	C	0.903579	1006
16	rs2352759	C	T	0.479125	1006
16	rs2352760	A	G	0.903579	1006
16	rs1868288	G	C	0.903579	1006
16	rs2352761	A	G	0.903579	1006
16	rs1448247	C	T	0.22664	1006
16	rs79146931	T	G	0.101392	1006
16	rs1448248	T	G	0.902584	1006
16	rs1868289	G	T	0.676938	1006
16	rs35032885	C	G	0.0934394	1006
16	rs55905124	G	A	0.676938	1006
16	rs62035769	C	A	0.478131	1006
16	rs72776039	A	C	0.101392	1006
16	rs12448926	G	A	0.572565	1006
16	rs28561447	T	C	0.197813	1006
16	rs28550823	C	G	0.197813	1006
16	rs1375067	C	T	0.197813	1006
16	rs4780817	C	G	0.800199	1006
16	rs4780818	G	A	0.800199	1006
16	rs1375068	C	A	0.101392	1006
16	rs58434557	T	C	0.0119284	1006
16	rs4780819	T	C	0.799205	1006
16	rs4782265	A	G	0.799205	1006
16	rs7204513	C	T	0.799205	1006
16	rs58797761	T	G	0.0119284	1006
16	rs1375069	C	A	0.698807	1006
16	rs4454974	T	C	0.218688	1006
16	rs4312304	C	G	0.0964215	1006
16	rs1448249	G	A	0.698807	1006
16	rs1375070	T	C	0.795229	1006
16	rs1448250	G	A	0.698807	1006
16	rs72776042	T	C	0.109344	1006
16	rs60964509	C	A	0.0964215	1006
16	rs76790181	G	A	0.0337972	1006
16	rs4782266	A	C	0.895626	1006
16	rs59968382	T	A	0.0954274	1006
16	rs56135508	A	G	0.101392	1006
16	rs6497713	G	A	0.0974155	1006
16	rs4782267	C	G	0.190855	1006
16	rs4782268	A	G	0.190855	1006
16	rs1448251	G	C	0.705765	1006
16	rs1448252	G	T	0.223658	1006
16	rs58711233	C	T	0.0974155	1006
16	rs61364437	A	G	0.190855	1006
16	rs4782271	A	C	0.190855	1006
16	rs113413730	T	C	0.0149105	1006
16	rs4782275	T	C	0.193837	1006
16	rs117863775	A	G	0.0248509	1006
16	rs7195891	C	T	0.696819	1006
16	rs1448253	C	T	0.887674	1006
16	rs1448254	C	A	0.0964215	1006
16	rs1448255	C	T	0.0964215	1006
16	rs2121941	G	A	0.631213	1006
16	rs72776048	T	C	0.10835	1006
16	rs72776049	T	C	0.318091	1006
16	rs9930364	A	T	0.10835	1006
16	rs71379071	C	G	0.0904573	1006
16	rs72776050	C	T	0.10835	1006
16	rs75163958	G	T	0.0149105	1006
16	rs35502861	T	C	0.0904573	1006
16	rs118072144	C	T	0.0616302	1006
16	rs35181140	C	A	0.0904573	1006
16	rs34435939	C	T	0.0904573	1006
16	rs11645379	A	G	0.884692	1006
16	rs35890930	G	A	0.0904573	1006
16	rs77858670	C	T	0.0347913	1006
16	rs11859727	C	A	0.411531	1006
16	rs6497716	C	T	0.871769	1006
16	rs2197778	A	C	0.878728	1006
16	rs1375071	T	C	0.324056	1006
16	rs35602117	G	T	0.0874751	1006
16	rs1448257	A	G	0.0616302	1006
16	rs72776054	T	C	0.109344	1006
16	rs11644511	C	A	0.15507	1006
16	rs11644255	G	C	0.15507	1006
16	rs75144761	G	A	0.0894632	1006
16	rs11074603	G	C	0.15507	1006
16	rs11074604	T	C	0.15507	1006
16	rs35666563	G	C	0.0894632	1006
16	rs2111223	C	A	0.109344	1006
16	rs1420667	T	C	0.207753	1006
16	rs1448264	T	C	0.744533	1006
16	rs141418857	A	T	0.0208748	1006
16	rs7206680	A	G	0.328032	1006
16	rs190189253	T	A	0.0109344	1006
16	rs35354878	A	T	0.0884692	1006
16	rs16957019	G	A	0.0139165	1006
16	rs1071458	T	G	0.644135	1006
16	rs75267051	G	T	0.0944334	1006
16	rs1070479	G	A	0.875746	1006
16	rs12929783	C	T	0.0884692	1006
16	rs10775270	A	C	0.658052	1006
16	rs11862776	C	G	0.0884692	1006
16	rs2442098	A	G	0.692843	1006
16	rs11074605	G	T	0.0994036	1006
16	rs34358230	G	C	0.0894632	1006
16	rs1070481	T	G	0.324056	1006
16	rs1070482	C	A	0.692843	1006
16	rs1070483	T	C	0.60338	1006
16	rs111635669	C	T	0.0248509	1006
16	rs12922340	A	G	0.0894632	1006
16	rs1070484	T	C	0.326044	1006
16	rs1070485	A	C	0.505964	1006
16	rs68013133	G	A	0.127237	1006
16	rs4782288	G	C	0.0894632	1006
16	rs114255297	C	A	0.026839	1006
16	rs72776064	G	T	0.0934394	1006
16	rs1070486	T	C	0.324056	1006
16	rs17570500	A	C	0.145129	1006
16	rs112075086	G	A	0.0188867	1006
16	rs60832975	G	A	0.0387674	1006
16	rs149460316	A	G	0.0139165	1006
16	rs12598874	T	C	0.192843	1006
16	rs1103127	A	G	0.503976	1006
16	rs141707566	T	C	0.0119284	1006
16	rs72776067	T	C	0.109344	1006
16	rs1070487	A	G	0.593439	1006
16	rs1070488	T	A	0.578529	1006
16	rs12929343	T	G	0.146123	1006
16	rs7191935	A	C	0.0894632	1006
16	rs72776068	G	A	0.0944334	1006
16	rs72776069	G	T	0.0944334	1006
16	rs10852261	C	G	0.577535	1006
16	rs10852262	C	T	0.488072	1006
16	rs79813895	G	C	0.0904573	1006
16	rs57036653	C	T	0.0129225	1006
16	rs6416624	T	C	0.591451	1006
16	rs144966198	A	G	0.0248509	1006
16	rs1097787	C	G	0.591451	1006
16	rs117794629	C	A	0.00994036	1006
16	rs1097735	G	C	0.591451	1006
16	rs1097734	T	G	0.592445	1006
16	rs1097733	A	G	0.306163	1006
16	rs74629149	A	T	0.00894632	1006
16	rs1070476	T	A	0.591451	1006
16	rs1097732	A	G	0.592445	1006
16	rs12926569	G	A	0.0934394	1006
16	rs12926704	G	A	0.0934394	1006
16	rs1097731	A	G	0.592445	1006
16	rs34348078	T	G	0.0934394	1006
16	rs1097730	A	G	0.49006	1006
16	rs74343295	T	C	0.0198807	1006
16	rs76358291	G	C	0.0427435	1006
16	rs1070475	A	C	0.591451	1006
16	rs1070474	G	T	0.579523	1006
16	rs1070473	C	G	0.305169	1006
16	rs3885998	G	A	0.0924453	1006
16	rs9934711	G	C	0.137177	1006
16	rs78791338	A	C	0.00994036	1006
16	rs113481409	C	G	0.0129225	1006
16	rs10438524	T	C	0.294235	1006
16	rs12446356	A	T	0.0934394	1006
16	rs7186062	T	C	0.200795	1006
16	rs6497731	C	G	0.191849	1006
16	rs6497732	A	T	0.590457	1006
16	rs3852744	T	C	0.590457	1006
16	rs1532933	A	G	0.390656	1006
16	rs1532934	T	G	0.619284	1006
16	rs1626306	C	T	0.591451	1006
16	rs10438517	A	G	0.158052	1006
16	rs1627364	C	G	0.294235	1006
16	rs78468461	T	C	0.0516899	1006
16	rs74942364	A	C	0.0109344	1006
16	rs1345423	G	T	0.592445	1006
16	rs35696239	T	C	0.0934394	1006
16	rs11074613	G	A	0.286282	1006
16	rs7501071	G	A	0.286282	1006
16	rs3852745	G	T	0.286282	1006
16	rs78923912	C	T	0.0208748	1006
16	rs3852746	C	T	0.285288	1006
16	rs1097784	T	C	0.492048	1006
16	rs1097785	C	T	0.296223	1006
16	rs12185150	A	G	0.0586481	1006
16	rs1102967	C	T	0.296223	1006
16	rs1702265	C	T	0.620278	1006
16	rs1103651	A	C	0.500994	1006
16	rs7195491	C	G	0.0934394	1006
16	rs1345424	T	C	0.298211	1006
16	rs117578872	C	T	0.0238569	1006
16	rs1147993	C	T	0.614314	1006
16	rs1097786	G	A	0.0377734	1006
16	rs194355	A	G	0.342942	1006
16	rs183161	G	A	0.34493	1006
16	rs11859693	C	T	0.303181	1006
16	rs59433625	G	A	0.0258449	1006
16	rs8045990	A	G	0.418489	1006
16	rs8050482	T	C	0.417495	1006
16	rs3911053	C	T	0.653082	1006
16	rs1097844	A	G	0.136183	1006
16	rs8050654	A	G	0.646123	1006
16	rs1103655	G	A	0.34493	1006
16	rs6497738	G	C	0.644135	1006
16	rs168866	C	T	0.580517	1006
16	rs1099402	T	A	0.34493	1006
16	rs34834528	G	A	0.100398	1006
16	rs4587976	G	C	0.417495	1006
16	rs117566631	A	G	0.0258449	1006
16	rs9888961	G	A	0.33499	1006
16	rs34514934	C	G	0.317097	1006
16	rs2353434	G	C	0.228628	1006
16	rs1550961	C	G	0.228628	1006
16	rs1071502	T	C	0.34493	1006
16	rs55914559	G	C	0.00795229	1006
16	rs61569373	G	A	0.00795229	1006
16	rs17570674	T	C	0.0715706	1006
16	rs79699251	G	A	0.0218688	1006
16	rs76190171	C	A	0.0218688	1006
16	rs72776078	C	T	0.206759	1006
16	rs1366076	A	T	0.207753	1006
16	rs11074627	G	A	0.120278	1006
16	rs8063971	A	G	0.313121	1006
16	rs118190425	G	A	0.0129225	1006
16	rs1070502	G	T	0.66998	1006
16	rs1070503	T	C	0.880716	1006
16	rs1070505	A	C	0.66998	1006
16	rs1070548	A	G	0.66998	1006
16	rs112429376	A	G	0.0168986	1006
16	rs76902168	T	A	0.0705765	1006
16	rs1097927	T	C	0.670974	1006
16	rs35016816	T	C	0.100398	1006
16	rs16957071	T	G	0.0119284	1006
16	rs35844408	C	T	0.0874751	1006
16	rs8047898	G	A	0.328032	1006
16	rs72776080	C	T	0.104374	1006
16	rs11074629	G	C	0.229622	1006
16	rs11642956	T	A	0.328032	1006
16	rs1104474	T	C	0.666004	1006
16	rs1650420	T	C	0.66501	1006
16	rs1104068	A	G	0.66501	1006
16	rs8055598	C	A	0.66501	1006
16	rs139089213	A	G	0.0258449	1006
16	rs1102972	T	C	0.66501	1006
16	rs1097928	C	T	0.675944	1006
16	rs74006798	C	T	0.00994036	1006
16	rs1868291	C	T	0.909543	1006
16	rs61143050	G	A	0.00994036	1006
16	rs150416563	G	T	0.0139165	1006
16	rs1666857	A	C	0.335984	1006
16	rs74391754	C	T	0.00795229	1006
16	rs1641791	A	C	0.666004	1006
16	rs7498300	G	A	0.187873	1006
16	rs7499321	T	C	0.664016	1006
16	rs4780865	G	A	0.0874751	1006
16	rs17570793	G	C	0.182903	1006
16	rs11642171	C	A	0.234592	1006
16	rs34406060	C	A	0.0208748	1006
16	rs4780866	C	A	0.182903	1006
16	rs80250569	G	C	0.00596421	1006
16	rs4780867	C	G	0.111332	1006
16	rs34963744	C	G	0.112326	1006
16	rs117667245	G	T	0.0119284	1006
16	rs12444398	T	A	0.0109344	1006
16	rs11640125	A	G	0.316103	1006
16	rs80099381	G	T	0.0715706	1006
16	rs74006799	G	T	0.00795229	1006
16	rs59847925	A	G	0.0109344	1006
16	rs113237844	A	G	0.0178926	1006
16	rs2302711	C	T	0.684891	1006
16	rs45467098	C	T	0.00795229	1006
16	rs117609472	C	T	0.111332	1006
16	rs144674641	A	C	0.0218688	1006
16	rs3785185	G	A	0.318091	1006
16	rs4780874	T	G	0.681909	1006
16	rs1118728	A	G	0.233598	1006
16	rs74556561	A	C	0.0208748	1006
16	rs11864024	G	T	0.318091	1006
16	rs9926758	T	C	0.319085	1006
16	rs1420666	G	A	0.567594	1006
16	rs1896579	G	A	0.67992	1006
16	rs1071504	C	T	0.67992	1006
16	rs7192971	G	A	0.319085	1006
16	rs11647417	G	A	0.318091	1006
16	rs58655089	T	G	0.152087	1006
16	rs12149871	C	T	0.227634	1006
16	rs1641793	A	G	0.680915	1006
16	rs1666851	G	A	0.152087	1006
16	rs7201428	C	T	0.318091	1006
16	rs7201823	C	T	0.318091	1006
16	rs2195261	A	C	0.680915	1006
16	rs17570891	G	C	0.0695825	1006
16	rs7189818	T	C	0.318091	1006
16	rs7184990	A	G	0.318091	1006
16	rs1346430	C	A	0.67992	1006
16	rs1097867	G	A	0.680915	1006
16	rs2909018	C	T	0.680915	1006
16	rs11074637	T	A	0.680915	1006
16	rs1650395	G	A	0.680915	1006
16	rs28578260	T	C	0.110338	1006
16	rs11074638	G	A	0.571571	1006
16	rs11074639	C	T	0.316103	1006
16	rs11074640	A	G	0.316103	1006
16	rs11074641	G	C	0.318091	1006
16	rs3865193	G	A	0.682903	1006
16	rs11641733	C	T	0.315109	1006
16	rs11641781	C	A	0.314115	1006
16	rs140746427	C	T	0.0208748	1006
16	rs28575121	G	A	0.318091	1006
16	rs1650396	C	T	0.568588	1006
16	rs17671641	G	A	0.111332	1006
16	rs1070495	G	C	0.88668	1006
16	rs3865194	A	C	0.707753	1006
16	rs1070496	C	G	0.712724	1006
16	rs7202876	G	T	0.291252	1006
16	rs3865195	C	T	0.707753	1006
16	rs4780886	G	A	0.292247	1006
16	rs1650397	G	A	0.707753	1006
16	rs16957102	T	C	0.111332	1006
16	rs71379076	T	A	0.111332	1006
16	rs3909797	C	T	0.291252	1006
16	rs1070497	C	G	0.708748	1006
16	rs76620902	G	C	0.0715706	1006
16	rs1807353	C	T	0.109344	1006
16	rs2016202	A	G	0.300199	1006
16	rs188650377	A	T	0.0178926	1006
16	rs1807354	T	C	0.110338	1006
16	rs149303230	G	C	0.0188867	1006
16	rs3865196	T	G	0.110338	1006
16	rs13332817	G	A	0.110338	1006
16	rs13333124	C	G	0.111332	1006
16	rs9930500	C	T	0.110338	1006
16	rs75160553	T	C	0.0705765	1006
16	rs141275303	C	T	0.0119284	1006
16	rs77172850	A	G	0.0178926	1006
16	rs9923162	T	C	0.109344	1006
16	rs9930833	C	T	0.109344	1006
16	rs8061486	C	T	0.109344	1006
16	rs8046217	T	A	0.111332	1006
16	rs71379077	C	T	0.164016	1006
16	rs71379078	G	T	0.164016	1006
16	rs1097869	T	C	0.235586	1006
16	rs1111421	G	A	0.37674	1006
16	rs17750837	T	C	0.193837	1006
16	rs11647181	C	T	0.275348	1006
16	rs80346639	C	G	0.00497018	1006
16	rs1427858	A	G	0.632207	1006
16	rs116897209	G	A	0.0318091	1006
16	rs11648582	C	G	0.0864811	1006
16	rs35927639	C	T	0.188867	1006
16	rs7200200	A	G	0.632207	1006
16	rs17671743	G	A	0.168986	1006
16	rs17671763	C	T	0.0168986	1006
16	rs11648626	G	A	0.464215	1006
16	rs34901854	C	G	0.188867	1006
16	rs11646060	T	G	0.633201	1006
16	rs17571080	G	A	0.16501	1006
16	rs8063807	C	T	0.446322	1006
16	rs78594968	C	T	0.082505	1006
16	rs111801513	T	C	0.16501	1006
16	rs8047411	G	A	0.462227	1006
16	rs140993878	G	A	0.00894632	1006
16	rs17671769	T	C	0.16501	1006
16	rs8049007	C	T	0.614314	1006
16	rs8049174	C	T	0.615308	1006
16	rs9924349	G	A	0.615308	1006
16	rs9937681	T	A	0.615308	1006
16	rs17671799	G	A	0.16501	1006
16	rs112658080	T	A	0.166998	1006
16	rs113622999	T	A	0.167992	1006
16	rs1097870	C	T	0.21173	1006
16	rs34168101	G	A	0.187873	1006
16	rs9938370	A	G	0.856859	1006
16	rs11074650	C	T	0.774354	1006
16	rs17671830	C	T	0.222664	1006
16	rs1362617	T	G	0.550696	1006
16	rs1362618	A	T	0.607356	1006
16	rs4332745	C	T	0.222664	1006
16	rs7185554	C	T	0.238569	1006
16	rs144055183	G	C	0.0347913	1006
16	rs148762659	G	A	0.00894632	1006
16	rs4780285	C	T	0.238569	1006
16	rs4780888	A	T	0.238569	1006
16	rs7186994	C	T	0.239563	1006
16	rs7204150	C	T	0.239563	1006
16	rs12918497	C	T	0.833002	1006
16	rs1097858	A	G	0.833002	1006
16	rs1097859	C	A	0.310139	1006
16	rs4780889	A	T	0.238569	1006
16	rs2434210	T	A	0.83002	1006
16	rs35989240	C	T	0.281312	1006
16	rs71379079	C	T	0.236581	1006
16	rs7199927	T	A	0.255467	1006
16	rs111910395	G	A	0.027833	1006
16	rs118093387	G	A	0.0447316	1006
16	rs7200416	C	G	0.222664	1006
16	rs78969252	A	G	0.0188867	1006
16	rs11074655	T	C	0.397614	1006
16	rs7189298	T	C	0.752485	1006
16	rs12918712	G	A	0.22167	1006
16	rs2111222	G	A	0.295229	1006
16	rs12149604	G	T	0.224652	1006
16	rs75380039	T	A	0.0198807	1006
16	rs141226121	C	A	0.0218688	1006
16	rs1834888	A	G	0.39662	1006
16	rs1834889	T	C	0.39662	1006
16	rs9937873	G	A	0.395626	1006
16	rs17571192	G	C	0.394632	1006
16	rs9938544	C	A	0.394632	1006
16	rs9928702	A	G	0.690855	1006
16	rs1820630	A	C	0.688867	1006
16	rs9938657	C	T	0.395626	1006
16	rs4506897	C	G	0.691849	1006
16	rs7186221	T	A	0.293241	1006
16	rs7203633	C	A	0.293241	1006
16	rs11866936	G	A	0.690855	1006
16	rs7186920	C	T	0.688867	1006
16	rs7187626	C	G	0.689861	1006
16	rs11640755	G	A	0.689861	1006
16	rs12444872	G	C	0.748509	1006
16	rs7189216	C	T	0.224652	1006
16	rs7189897	A	G	0.690855	1006
16	rs11646455	C	A	0.290258	1006
16	rs11074658	T	C	0.397614	1006
16	rs11074659	G	A	0.687873	1006
16	rs11074660	G	A	0.691849	1006
16	rs7196659	A	T	0.685885	1006
16	rs4780287	G	C	0.390656	1006
16	rs1427859	C	T	0.685885	1006
16	rs2353393	G	A	0.373757	1006
16	rs2883153	G	A	0.374751	1006
16	rs11864818	T	C	0.142147	1006
16	rs75476633	G	T	0.0208748	1006
16	rs61708288	T	C	0.149105	1006
16	rs11859481	G	C	0.148111	1006
16	rs112989792	G	A	0.0258449	1006
16	rs4780890	A	C	0.148111	1006
16	rs1097864	T	C	0.0397614	1006
16	rs4780891	G	A	0.145129	1006
16	rs4780892	A	G	0.150099	1006
16	rs59093401	C	G	0.151093	1006
16	rs11866109	T	C	0.151093	1006
16	rs78505244	G	A	0.026839	1006
16	rs1990720	T	C	0.152087	1006
16	rs17571253	G	T	0.0168986	1006
16	rs1990721	G	A	0.150099	1006
16	rs16957145	G	T	0.149105	1006
16	rs16957150	A	G	0.150099	1006
16	rs67344863	A	G	0.150099	1006
16	rs72777823	A	G	0.150099	1006
16	rs140712377	A	G	0.0119284	1006
16	rs4780288	C	T	0.518887	1006
16	rs1074368	T	C	0.750497	1006
16	rs1073069	C	G	0.493042	1006
16	rs141846652	T	C	0.0168986	1006
16	rs7187966	G	C	0.494036	1006
16	rs67858802	C	T	0.291252	1006
16	rs7189534	C	G	0.626243	1006
16	rs7195284	A	G	0.49503	1006
16	rs61560060	A	T	0.131213	1006
16	rs2081829	T	C	0.725646	1006
16	rs77701952	G	T	0.026839	1006
16	rs71379080	C	T	0.0596421	1006
16	rs1477118	A	G	0.690855	1006
16	rs4780893	A	G	0.502982	1006
16	rs4780894	A	G	0.500994	1006
16	rs4508419	G	T	0.0586481	1006
16	rs117192612	A	G	0.0377734	1006
16	rs1111517	C	G	0.5	1006
16	rs12928398	G	A	0.497018	1006
16	rs78122961	A	C	0.124254	1006
16	rs75724913	C	T	0.122266	1006
16	rs11649336	T	C	0.501988	1006
16	rs77876828	C	T	0.0596421	1006
16	rs74780875	A	C	0.0596421	1006
16	rs4780895	G	A	0.559642	1006
16	rs4780896	C	T	0.499006	1006
16	rs4780897	T	C	0.497018	1006
16	rs111618689	C	A	0.0178926	1006
16	rs74882382	C	A	0.0178926	1006
16	rs1344689	T	C	0.684891	1006
16	rs16957179	C	T	0.0129225	1006
16	rs149613591	C	T	0.00994036	1006
16	rs34322382	G	A	0.0616302	1006
16	rs72777827	G	A	0.0646123	1006
16	rs16957183	T	C	0.0606362	1006
16	rs34224602	A	C	0.0606362	1006
16	rs72777829	A	G	0.0168986	1006
16	rs4780289	G	A	0.498012	1006
16	rs7201055	T	C	0.5666	1006
16	rs7201275	T	C	0.5666	1006
16	rs7196794	C	T	0.0606362	1006
16	rs7202445	T	G	0.0606362	1006
16	rs1097860	G	A	0.0437376	1006
16	rs28687957	C	A	0.0616302	1006
16	rs8060023	C	T	0.682903	1006
16	rs28703301	G	A	0.0616302	1006
16	rs28438952	G	A	0.0616302	1006
16	rs28693847	T	C	0.0626243	1006
16	rs35882777	G	A	0.0596421	1006
16	rs74250871	G	A	0.0606362	1006
16	rs7186110	T	C	0.56163	1006
16	rs7202167	G	A	0.497018	1006
16	rs72777831	C	G	0.124254	1006
16	rs1097863	T	G	0.17992	1006
16	rs7202964	G	A	0.619284	1006
16	rs59661949	C	T	0.0606362	1006
16	rs71379082	G	T	0.0596421	1006
16	rs12923462	A	G	0.628231	1006
16	rs12599290	T	A	0.0685885	1006
16	rs72777833	T	G	0.128231	1006
16	rs35809230	T	C	0.0616302	1006
16	rs13332694	C	T	0.0596421	1006
16	rs28524468	C	T	0.181909	1006
16	rs7206543	C	T	0.181909	1006
16	rs17672079	T	A	0.122266	1006
16	rs117183803	G	A	0.00795229	1006
16	rs12708669	C	A	0.0576541	1006
16	rs6497811	T	G	0.630219	1006
16	rs7188822	G	T	0.609344	1006
16	rs8053507	G	C	0.628231	1006
16	rs111267605	C	A	0.12326	1006
16	rs17603262	C	G	0.0198807	1006
16	rs79162951	C	T	0.0208748	1006
16	rs79693184	T	C	0.05666	1006
16	rs168865	C	G	0.0586481	1006
16	rs142580037	G	A	0.0129225	1006
16	rs194347	C	G	0.601392	1006
16	rs9926371	C	T	0.0367793	1006
16	rs11648669	T	C	0.423459	1006
16	rs194348	C	G	0.249503	1006
16	rs8047197	C	T	0.445328	1006
16	rs8045955	G	A	0.470179	1006
16	rs144847632	G	C	0.0168986	1006
16	rs11642454	T	C	0.314115	1006
16	rs75752293	A	G	0.125249	1006
16	rs3852747	C	A	0.587475	1006
16	rs11642614	T	C	0.327038	1006
16	rs1097894	T	C	0.969185	1006
16	rs9929744	T	C	0.454274	1006
16	rs149685705	G	T	0.028827	1006
16	rs8053153	G	A	0.428429	1006
16	rs1097895	T	A	0.199801	1006
16	rs17672145	C	A	0.0159046	1006
16	rs1097897	T	C	0.326044	1006
16	rs1097898	A	T	0.739563	1006
16	rs1097899	T	C	0.373757	1006
16	rs1097900	A	T	0.366799	1006
16	rs3889435	A	C	0.0119284	1006
16	rs1077836	A	C	0.343936	1006
16	rs17603318	G	T	0.214712	1006
16	rs7192868	A	G	0.371769	1006
16	rs11074679	T	C	0.178926	1006
16	rs1103909	G	A	0.271372	1006
16	rs76682026	G	A	0.0397614	1006
16	rs1104195	A	G	0.559642	1006
16	rs12597460	G	A	0.264414	1006
16	rs12597609	C	G	0.27336	1006
16	rs111814624	G	A	0.141153	1006
16	rs1104039	C	G	0.275348	1006
16	rs118089814	C	T	0.0139165	1006
16	rs112848012	C	T	0.27336	1006
16	rs1734220	G	A	0.690855	1006
16	rs16957208	G	A	0.0258449	1006
16	rs1079281	G	A	0.158052	1006
16	rs3852748	G	C	0.410537	1006
16	rs73498684	T	C	0.0238569	1006
16	rs1065832	C	T	0.195825	1006
16	rs76464256	T	C	0.0705765	1006
16	rs16957213	T	C	0.0328032	1006
16	rs1079135	C	T	0.184891	1006
16	rs79505289	G	C	0.0298211	1006
16	rs3852749	G	A	0.61829	1006
16	rs8058947	T	C	0.0656064	1006
16	rs66550826	C	T	0.200795	1006
16	rs66508177	T	C	0.149105	1006
16	rs79364939	C	T	0.0666004	1006
16	rs8043680	T	G	0.43837	1006
16	rs1097903	C	T	0.0805169	1006
16	rs6497829	G	C	0.199801	1006
16	rs6497830	G	T	0.499006	1006
16	rs11649275	C	G	0.290258	1006
16	rs3852750	T	C	0.523857	1006
16	rs74985119	T	C	0.0666004	1006
16	rs3852751	C	A	0.0884692	1006
16	rs17762213	A	C	0.0705765	1006
16	rs3865197	A	T	0.875746	1006
16	rs113187808	T	A	0.0387674	1006
16	rs171733	C	G	0.810139	1006
16	rs79118815	G	A	0.0675944	1006
16	rs11074683	C	T	0.352883	1006
16	rs194346	C	G	0.877734	1006
16	rs4456502	A	G	0.379722	1006
16	rs2033188	A	G	0.878728	1006
16	rs6497845	C	G	0.748509	1006
16	rs78463945	C	T	0.102386	1006
16	rs77347897	T	C	0.0695825	1006
16	rs6497846	C	G	0.878728	1006
16	rs75835903	G	T	0.0695825	1006
16	rs145401462	A	G	0.0198807	1006
16	rs9939359	C	T	0.352883	1006
16	rs34502208	T	A	0.119284	1006
16	rs194344	T	C	0.877734	1006
16	rs194343	G	A	0.190855	1006
16	rs194342	G	C	0.190855	1006
16	rs17762231	A	G	0.210736	1006
16	rs194341	A	C	0.877734	1006
16	rs72777848	T	C	0.0536779	1006
16	rs7206547	A	C	0.756461	1006
16	rs4780900	G	A	0.0695825	1006
16	rs194340	T	C	0.190855	1006
16	rs28513159	G	T	0.352883	1006
16	rs2162695	A	G	0.756461	1006
16	rs550243128	G	A	0.0139165	1006
16	rs11645234	A	G	0.192843	1006
16	rs2114937	C	T	0.0695825	1006
16	rs2114936	C	G	0.87674	1006
16	rs194339	A	G	0.312127	1006
16	rs2162694	A	G	0.877734	1006
16	rs194338	T	C	0.192843	1006
16	rs194337	A	G	0.54672	1006
16	rs173894	A	C	0.550696	1006
16	rs181633448	A	T	0.0298211	1006
16	rs142980057	C	T	0.0129225	1006
16	rs2430649	C	T	0.191849	1006
16	rs2434207	G	A	0.191849	1006
16	rs2430648	T	C	0.877734	1006
16	rs189351089	A	G	0.0119284	1006
16	rs194336	T	C	0.87674	1006
16	rs168864	C	A	0.87674	1006
16	rs194333	C	T	0.875746	1006
16	rs194332	G	A	0.616302	1006
16	rs4780902	G	A	0.260437	1006
16	rs56993078	G	A	0.0805169	1006
16	rs194331	T	C	0.874751	1006
16	rs194330	C	G	0.813121	1006
16	rs168863	G	A	0.26839	1006
16	rs11862879	C	T	0.109344	1006
16	rs187648	G	A	0.26839	1006
16	rs2434209	G	A	0.266402	1006
16	rs13335305	G	A	0.419483	1006
16	rs194329	A	C	0.582505	1006
16	rs10852285	G	C	0.248509	1006
16	rs10852286	A	G	0.247515	1006
16	rs9931105	A	G	0.554672	1006
16	rs67517156	T	C	0.327038	1006
16	rs10852287	T	C	0.49503	1006
16	rs17762273	T	G	0.0656064	1006
16	rs12449282	C	A	0.370775	1006
16	rs9940666	G	A	0.166004	1006
16	rs80337570	T	C	0.107356	1006
16	rs12443522	C	T	0.543738	1006
16	rs7498608	T	C	0.796223	1006
16	rs8044807	G	C	0.201789	1006
16	rs8051303	T	C	0.206759	1006
16	rs55973657	C	T	0.233598	1006
16	rs8046740	C	G	0.292247	1006
16	rs168862	G	A	0.302187	1006
16	rs9925897	G	A	0.399602	1006
16	rs194327	A	G	0.71173	1006
16	rs194326	G	C	0.316103	1006
16	rs60922721	A	G	0.316103	1006
16	rs8063169	T	G	0.633201	1006
16	rs194325	G	C	0.236581	1006
16	rs8058358	C	T	0.470179	1006
16	rs8063534	T	G	0.470179	1006
16	rs6497864	C	T	0.705765	1006
16	rs57165732	T	A	0.235586	1006
16	rs6497865	G	A	0.706759	1006
16	rs112080943	C	T	0.0775348	1006
16	rs72777856	G	A	0.250497	1006
16	rs1102969	T	C	0.791252	1006
16	rs11865623	G	C	0.0775348	1006
16	rs1650409	C	T	0.919483	1006
16	rs6497870	G	C	0.370775	1006
16	rs67532882	T	C	0.205765	1006
16	rs1641802	C	T	0.71173	1006
16	rs1641803	C	A	0.791252	1006
16	rs1650408	C	T	0.791252	1006
16	rs56212304	A	C	0.205765	1006
16	rs56188537	G	C	0.205765	1006
16	rs1650407	C	T	0.714712	1006
16	rs1641804	G	A	0.792247	1006
16	rs12920761	G	A	0.791252	1006
16	rs12926525	T	C	0.791252	1006
16	rs112582340	C	T	0.206759	1006
16	rs111587032	C	T	0.206759	1006
16	rs12926983	T	G	0.790258	1006
16	rs12921410	G	A	0.791252	1006
16	rs12922796	C	G	0.225646	1006
16	rs9936524	T	G	0.791252	1006
16	rs35183637	G	A	0.326044	1006
16	rs1650406	A	G	0.791252	1006
16	rs1213726	G	T	0.791252	1006
16	rs112583212	G	A	0.206759	1006
16	rs1213725	G	A	0.791252	1006
16	rs72481073	C	T	0.206759	1006
16	rs66937074	A	G	0.206759	1006
16	rs113462134	A	G	0.205765	1006
16	rs1213724	T	A	0.791252	1006
16	rs8051351	G	A	0.164016	1006
16	rs72777864	T	C	0.206759	1006
16	rs1234927	C	T	0.791252	1006
16	rs1237211	A	G	0.791252	1006
16	rs73500593	C	T	0.206759	1006
16	rs67235200	G	A	0.206759	1006
16	rs1213723	G	C	0.791252	1006
16	rs1228154	C	A	0.807157	1006
16	rs9806937	C	G	0.791252	1006
16	rs9806925	G	A	0.791252	1006
16	rs9806829	A	C	0.791252	1006
16	rs11646281	C	G	0.082505	1006
16	rs12447258	G	A	0.208748	1006
16	rs12447259	G	A	0.207753	1006
16	rs12924820	A	T	0.319085	1006
16	rs117234898	T	C	0.0139165	1006
16	rs12928290	C	T	0.220676	1006
16	rs7194915	C	T	0.208748	1006
16	rs140127125	G	A	0.0248509	1006
16	rs181373147	A	C	0.00894632	1006
16	rs73502503	T	C	0.242545	1006
16	rs66747989	G	A	0.21173	1006
16	rs12598478	T	C	0.21173	1006
16	rs4030594	T	C	0.082505	1006
16	rs182333560	C	T	0.0129225	1006
16	rs4030595	C	G	0.0785288	1006
16	rs117427632	C	G	0.0218688	1006
16	rs142801576	G	A	0.0159046	1006
16	rs1097876	G	A	0.755467	1006
16	rs1097875	C	T	0.387674	1006
16	rs78031098	C	A	0.082505	1006
16	rs117448718	C	A	0.0208748	1006
16	rs147774538	C	T	0.0586481	1006
16	rs4334294	G	C	0.0785288	1006
16	rs72777879	T	G	0.0318091	1006
16	rs72777882	A	G	0.00994036	1006
16	rs79933860	C	G	0.0218688	1006
16	rs142530048	C	A	0.0178926	1006
16	rs55763802	A	G	0.392644	1006
16	rs62036369	A	C	0.369781	1006
16	rs12929742	C	T	0.395626	1006
16	rs62036370	C	G	0.369781	1006
16	rs148926706	G	A	0.0238569	1006
16	rs67717422	C	T	0.920477	1006
16	rs76577148	C	T	0.00596421	1006
16	rs143257715	C	G	0.0685885	1006
16	rs7185777	T	G	0.626243	1006
16	rs1650412	C	G	0.921471	1006
16	rs1641810	T	C	0.369781	1006
16	rs2099033	A	C	0.689861	1006
16	rs2080494	T	G	0.243539	1006
16	rs11074704	T	C	0.460239	1006
16	rs11642028	T	C	0.187873	1006
16	rs1650413	T	G	0.368787	1006
16	rs11642024	A	G	0.187873	1006
16	rs11861933	T	C	0.171968	1006
16	rs11864821	G	A	0.557654	1006
16	rs151071407	G	A	0.027833	1006
16	rs13337129	C	T	0.168986	1006
16	rs138262598	G	A	0.0129225	1006
16	rs13336929	G	C	0.167992	1006
16	rs112455120	C	T	0.0516899	1006
16	rs60923927	T	A	0.166998	1006
16	rs151162072	G	T	0.359841	1006
16	rs13329728	G	T	0.166998	1006
16	rs35398328	G	C	0.524851	1006
16	rs145369301	A	G	0.0328032	1006
16	rs180734962	C	T	0.0308151	1006
16	rs1103134	A	C	0.473161	1006
16	rs149995741	A	G	0.0497018	1006
16	rs1102311	C	A	0.475149	1006
16	rs1097906	A	G	0.486083	1006
16	rs1097908	C	G	0.182903	1006
16	rs1097909	C	T	0.486083	1006
16	rs143092184	G	A	0.0119284	1006
16	rs1097911	G	A	0.486083	1006
16	rs1097912	A	G	0.0208748	1006
16	rs12927496	G	T	0.478131	1006
16	rs62036398	C	T	0.311133	1006
16	rs62036399	A	G	0.311133	1006
16	rs58399771	C	T	0.0765408	1006
16	rs56200381	C	T	0.166998	1006
16	rs7200736	C	T	0.478131	1006
16	rs7199559	G	C	0.478131	1006
16	rs1099405	T	C	0.516899	1006
16	rs184291631	C	A	0.00795229	1006
16	rs1103658	C	T	0.516899	1006
16	rs35522997	A	T	0.333002	1006
16	rs1234923	G	T	0.516899	1006
16	rs4453489	A	G	0.517893	1006
16	rs112391812	A	G	0.0238569	1006
16	rs1097915	C	G	0.0228628	1006
16	rs117590786	G	C	0.0506958	1006
16	rs1097916	C	A	0.49006	1006
16	rs72777888	G	A	0.0526839	1006
16	rs12448307	G	T	0.311133	1006
16	rs194349	C	T	0.0208748	1006
16	rs17603500	G	A	0.161034	1006
16	rs56739162	C	G	0.314115	1006
16	rs12926371	G	A	0.77336	1006
16	rs8052574	C	T	0.223658	1006
16	rs146729070	C	T	0.0149105	1006
16	rs34185528	C	T	0.459245	1006
16	rs186733250	A	T	0.00795229	1006
16	rs76203052	T	C	0.0178926	1006
16	rs35386096	T	C	0.0765408	1006
16	rs13333796	C	A	0.223658	1006
16	rs17672305	G	C	0.0626243	1006
16	rs72777893	T	A	0.310139	1006
16	rs11640155	T	C	0.213718	1006
16	rs142328445	G	A	0.0109344	1006
16	rs8043853	A	G	0.281312	1006
16	rs151284534	T	C	0.0159046	1006
16	rs117552638	G	A	0.0427435	1006
16	rs1103659	T	C	0.112326	1006
16	rs142308888	C	T	0.336978	1006
16	rs194353	G	A	0.394632	1006
16	rs62036401	C	T	0.337972	1006
16	rs62036402	C	G	0.338966	1006
16	rs194354	A	G	0.114314	1006
16	rs67598836	G	T	0.351889	1006
```
