## Supplementary material for "Characterization of shared and ancestry-specific signals driving complex traits using multi-ancestry fine-mapping": s2.afreq

```
#CHROM	ID	REF	ALT	ALT_FREQS	OBS_CT
16	rs61194266	T	C	0.0119048	1008
16	rs1366526	A	G	0.24504	1008
16	rs502032	T	C	0.50496	1008
16	rs12599624	G	C	0.112103	1008
16	rs647627	A	G	0.248016	1008
16	rs2077437	C	T	0.24504	1008
16	rs751758	C	G	0.0119048	1008
16	rs649127	A	G	0.50496	1008
16	rs660355	C	T	0.00297619	1008
16	rs891118	A	G	0.50496	1008
16	rs1366527	C	A	0.503968	1008
16	rs1366528	C	T	0.50496	1008
16	rs4780321	C	T	0.501984	1008
16	rs4780322	T	C	0.501984	1008
16	rs4780992	T	A	0.501984	1008
16	rs35317	C	T	0.240079	1008
16	rs35318	G	A	0.5	1008
16	rs17681488	A	G	0.246032	1008
16	rs35705628	C	T	0.244048	1008
16	rs3909919	C	T	0.242063	1008
16	rs40425	A	G	0.50496	1008
16	rs522171	C	T	0.478175	1008
16	rs35319	A	G	0.50496	1008
16	rs76485852	C	A	0.0119048	1008
16	rs74329776	G	A	0.0119048	1008
16	rs78748965	A	G	0.0138889	1008
16	rs40511	G	A	0.50496	1008
16	rs629471	A	G	0.50496	1008
16	rs141163044	A	G	0.0267857	1008
16	rs374743301	A	G	0.0128968	1008
16	rs111165205	G	A	0.204365	1008
16	rs111165207	G	A	0.447421	1008
16	rs554397527	T	C	0.0119048	1008
16	rs116526207	A	G	0.0119048	1008
16	rs111063971	A	G	0.243056	1008
16	rs657663	A	G	0.207341	1008
16	rs35321	G	A	0.44246	1008
16	rs1001897	G	C	0.244048	1008
16	rs2162948	A	G	0.463294	1008
16	rs16965133	A	G	0.24504	1008
16	rs79691105	C	G	0.0119048	1008
16	rs7500640	C	T	0.414683	1008
16	rs249293	G	C	0.425595	1008
16	rs12930801	T	C	0.22619	1008
16	rs249292	C	T	0.425595	1008
16	rs39674	C	G	0.441468	1008
16	rs837345	T	C	0.0267857	1008
16	rs183658	C	T	0.423611	1008
16	rs837346	C	T	0.186508	1008
16	rs42309	G	T	0.197421	1008
16	rs12596734	C	T	0.225198	1008
16	rs61574110	A	T	0.0119048	1008
16	rs78562650	A	T	0.0128968	1008
16	rs718566	A	G	0.230159	1008
16	rs7188000	G	A	0.0119048	1008
16	rs12935363	C	T	0.231151	1008
16	rs61666746	T	C	0.030754	1008
16	rs1816272	C	T	0.232143	1008
16	rs1835084	C	T	0.232143	1008
16	rs12596722	A	C	0.238095	1008
16	rs73503260	G	A	0.213294	1008
16	rs17681592	T	C	0.233135	1008
16	rs12918413	C	T	0.115079	1008
16	rs4780332	T	C	0.664683	1008
16	rs12931386	G	A	0.077381	1008
16	rs77563086	A	G	0.077381	1008
16	rs28673481	T	G	0.15377	1008
16	rs62033590	A	C	0.839286	1008
16	rs72776982	C	A	0.664683	1008
16	rs61408354	G	A	0.683532	1008
16	rs1428806	T	C	0.155754	1008
16	rs78999733	C	G	0.0208333	1008
16	rs192308522	A	G	0.0218254	1008
16	rs140284200	T	C	0.0347222	1008
16	rs74452656	C	T	0.196429	1008
16	rs9938076	C	G	0.149802	1008
16	rs76129007	T	C	0.203373	1008
16	rs74511896	A	T	0.138889	1008
16	rs171602	C	A	0.0744048	1008
16	rs166070	T	A	0.224206	1008
16	rs4780342	T	C	0.103175	1008
16	rs249286	C	A	0.0734127	1008
16	rs249284	C	T	0.0734127	1008
16	rs537918	G	C	0.0734127	1008
16	rs56016480	G	A	0.14881	1008
16	rs837349	G	A	0.0734127	1008
16	rs680590	A	T	0.222222	1008
16	rs74996870	T	G	0.206349	1008
16	rs678434	T	C	0.895833	1008
16	rs1428808	A	G	0.676587	1008
16	rs8054181	T	C	0.676587	1008
16	rs1428809	A	G	0.676587	1008
16	rs11642423	A	G	0.0109127	1008
16	rs1369932	A	T	0.669643	1008
16	rs11075294	C	T	0.150794	1008
16	rs118039009	A	G	0.031746	1008
16	rs537966	A	G	0.6875	1008
16	rs249274	C	T	0.0992063	1008
16	rs193860	C	G	0.925595	1008
16	rs2314296	A	G	0.670635	1008
16	rs249275	C	T	0.102183	1008
16	rs919369	G	C	0.155754	1008
16	rs489992	G	A	0.0902778	1008
16	rs720033	T	G	0.0347222	1008
16	rs1989263	G	T	0.139881	1008
16	rs12148932	A	C	0.0902778	1008
16	rs4781036	G	A	0.636905	1008
16	rs1428810	A	G	0.198413	1008
16	rs74358602	A	G	0.0357143	1008
16	rs149566203	C	T	0.00496032	1008
16	rs8055270	T	C	0.485119	1008
16	rs8061192	G	T	0.830357	1008
16	rs17568098	A	G	0.16369	1008
16	rs42362	G	C	0.765873	1008
16	rs40129	G	T	0.765873	1008
16	rs9925193	G	T	0.15377	1008
16	rs138748025	C	G	0.0128968	1008
16	rs75780737	C	T	0.195437	1008
16	rs138457016	T	C	0.00198413	1008
16	rs6498605	T	C	0.156746	1008
16	rs9923329	A	G	0.155754	1008
16	rs78327846	C	T	0.186508	1008
16	rs8057806	T	C	0.482143	1008
16	rs7201523	A	G	0.827381	1008
16	rs182842738	G	A	0.0248016	1008
16	rs558210723	G	C	0.00496032	1008
16	rs56017818	G	A	0.0793651	1008
16	rs12447281	T	C	0.0813492	1008
16	rs143394888	A	G	0.0287698	1008
16	rs148447080	G	A	0.0168651	1008
16	rs12597225	T	C	0.556548	1008
16	rs9925401	A	C	0.825397	1008
16	rs12934278	T	C	0.103175	1008
16	rs11641033	C	T	0.078373	1008
16	rs12599802	G	A	0.189484	1008
16	rs150306875	G	A	0.00992063	1008
16	rs4780351	G	A	0.815476	1008
16	rs11643736	C	A	0.078373	1008
16	rs75238409	C	A	0.186508	1008
16	rs2195435	G	C	0.797619	1008
16	rs1898231	C	T	0.0744048	1008
16	rs7206503	C	T	0.143849	1008
16	rs1896763	T	G	0.150794	1008
16	rs72636272	G	C	0.584325	1008
16	rs193861	A	G	0.873016	1008
16	rs184336190	G	A	0.00496032	1008
16	rs117576974	G	A	0.0228175	1008
16	rs4780361	C	A	0.135913	1008
16	rs4781064	C	T	0.138889	1008
16	rs142735343	G	C	0.00496032	1008
16	rs146712036	G	A	0.0238095	1008
16	rs183659	T	C	0.931548	1008
16	rs55883826	C	T	0.146825	1008
16	rs55840078	C	T	0.155754	1008
16	rs57044375	T	C	0.649802	1008
16	rs8051532	A	G	0.654762	1008
16	rs7199233	T	C	0.650794	1008
16	rs11644725	C	A	0.144841	1008
16	rs77837889	A	C	0.0198413	1008
16	rs17681793	G	C	0.650794	1008
16	rs4781071	C	T	0.138889	1008
16	rs12597661	G	A	0.150794	1008
16	rs12600318	A	G	0.15377	1008
16	rs17749326	G	A	0.483135	1008
16	rs12596422	T	G	0.156746	1008
16	rs17681811	A	C	0.436508	1008
16	rs74964581	C	T	0.154762	1008
16	rs591717	C	T	0.133929	1008
16	rs8045467	G	A	0.152778	1008
16	rs17681823	C	G	0.0922619	1008
16	rs171603	G	A	0.895833	1008
16	rs76843325	T	C	0.156746	1008
16	rs1864157	A	G	0.154762	1008
16	rs249302	T	G	0.900794	1008
16	rs13335734	C	G	0.644841	1008
16	rs11075301	G	A	0.40873	1008
16	rs78543959	A	G	0.0287698	1008
16	rs9940332	T	C	0.674603	1008
16	rs249301	T	A	0.93254	1008
16	rs249300	T	C	0.931548	1008
16	rs249299	T	G	0.784722	1008
16	rs12596220	T	C	0.15873	1008
16	rs837356	A	C	0.272817	1008
16	rs8063998	G	C	0.514881	1008
16	rs249287	T	G	0.327381	1008
16	rs78318748	T	C	0.159722	1008
16	rs1864156	A	G	0.935516	1008
16	rs646085	A	G	0.935516	1008
16	rs185111	A	G	0.78869	1008
16	rs67498156	A	G	0.677579	1008
16	rs79220306	C	T	0.156746	1008
16	rs77628546	T	A	0.156746	1008
16	rs140354023	C	T	0.156746	1008
16	rs12598159	A	G	0.520833	1008
16	rs59552315	G	A	0.154762	1008
16	rs249288	C	T	0.112103	1008
16	rs60821400	C	T	0.156746	1008
16	rs111333035	T	G	0.156746	1008
16	rs77575379	C	T	0.156746	1008
16	rs75839149	C	T	0.194444	1008
16	rs62033597	A	G	0.584325	1008
16	rs8052081	G	C	0.0585317	1008
16	rs249289	G	T	0.340278	1008
16	rs57981099	G	A	0.34623	1008
16	rs249290	G	A	0.53869	1008
16	rs249291	A	G	0.616071	1008
16	rs142096818	G	A	0.00892857	1008
16	rs145617027	G	T	0.047619	1008
16	rs117369421	A	G	0.247024	1008
16	rs173613	T	C	0.77877	1008
16	rs80289363	G	A	0.234127	1008
16	rs249281	C	G	0.356151	1008
16	rs249280	G	A	0.331349	1008
16	rs11648011	C	G	0.201389	1008
16	rs837358	A	T	0.60119	1008
16	rs837359	T	C	0.609127	1008
16	rs539300	G	A	0.774802	1008
16	rs77975924	C	T	0.165675	1008
16	rs1561134	T	G	0.613095	1008
16	rs76694291	C	T	0.170635	1008
16	rs12444227	C	T	0.218254	1008
16	rs12445972	A	G	0.0198413	1008
16	rs12444796	C	G	0.218254	1008
16	rs4781125	C	T	0.218254	1008
16	rs11645040	C	G	0.224206	1008
16	rs148252347	G	A	0.0248016	1008
16	rs12933414	C	T	0.400794	1008
16	rs79147017	A	G	0.0287698	1008
16	rs76757810	A	G	0.169643	1008
16	rs486687	A	G	0.600198	1008
16	rs487592	A	G	0.780754	1008
16	rs1992073	T	C	0.776786	1008
16	rs4561465	T	G	0.261905	1008
16	rs512304	G	A	0.776786	1008
16	rs11643994	A	C	0.600198	1008
16	rs7189608	C	T	0.512897	1008
16	rs1975271	C	T	0.767857	1008
16	rs142941178	C	T	0.0297619	1008
16	rs180725142	A	C	0.0287698	1008
16	rs9939972	C	G	0.387897	1008
16	rs77611421	G	A	0.0367063	1008
16	rs7186581	C	T	0.388889	1008
16	rs1991513	A	G	0.0376984	1008
16	rs147345487	C	T	0.0277778	1008
16	rs79521687	C	G	0.0367063	1008
16	rs57267135	C	T	0.0367063	1008
16	rs55807290	G	C	0.0367063	1008
16	rs930094	A	G	0.39881	1008
16	rs9940196	G	C	0.0367063	1008
16	rs9927839	C	T	0.0367063	1008
16	rs11644154	C	G	0.433532	1008
16	rs12051502	T	A	0.262897	1008
16	rs79691744	A	G	0.0297619	1008
16	rs35376	A	G	0.560516	1008
16	rs35377	G	A	0.28373	1008
16	rs77269004	C	T	0.168651	1008
16	rs35378	C	T	0.27877	1008
16	rs753408	G	A	0.439484	1008
16	rs149211197	G	A	0.0119048	1008
16	rs35379	C	A	0.24504	1008
16	rs143402865	C	T	0.047619	1008
16	rs77501219	T	A	0.0416667	1008
16	rs17653013	A	G	0.272817	1008
16	rs249294	C	T	0.551587	1008
16	rs139459190	A	G	0.0168651	1008
16	rs249295	T	A	0.275794	1008
16	rs249296	T	C	0.275794	1008
16	rs78745286	A	T	0.174603	1008
16	rs1545099	C	T	0.264881	1008
16	rs187486	T	C	0.25	1008
16	rs249297	A	C	0.249008	1008
16	rs249298	C	T	0.248016	1008
16	rs12325488	A	G	0.0376984	1008
16	rs12928833	G	A	0.289683	1008
16	rs168725	G	C	0.558532	1008
16	rs12931122	C	A	0.298611	1008
16	rs8047184	G	A	0.0287698	1008
16	rs77358698	C	T	0.00694444	1008
16	rs694773	T	C	0.247024	1008
16	rs11859090	C	A	0.445437	1008
16	rs4399531	T	G	0.555556	1008
16	rs76952208	A	G	0.030754	1008
16	rs4257206	A	G	0.554563	1008
16	rs11075312	G	A	0.219246	1008
16	rs8048268	T	G	0.810516	1008
16	rs249279	T	C	0.256944	1008
16	rs249278	T	A	0.256944	1008
16	rs183657	T	C	0.25	1008
16	rs8045718	C	G	0.256944	1008
16	rs62033618	A	T	0.25	1008
16	rs519934	T	C	0.256944	1008
16	rs646932	A	G	0.256944	1008
16	rs8059436	T	C	0.255952	1008
16	rs8059935	T	C	0.25496	1008
16	rs249277	C	T	0.252976	1008
16	rs190345	C	T	0.242063	1008
16	rs249276	G	T	0.253968	1008
16	rs837351	A	G	0.25	1008
16	rs4347627	T	A	0.292659	1008
16	rs7187882	G	A	0.449405	1008
16	rs139430937	C	T	0.180556	1008
16	rs8047309	C	T	0.252976	1008
16	rs6498641	G	T	0.246032	1008
16	rs837352	T	C	0.246032	1008
16	rs837353	T	C	0.246032	1008
16	rs9302526	C	T	0.302579	1008
16	rs17681985	A	G	0.246032	1008
16	rs35382877	G	A	0.0753968	1008
16	rs837354	A	T	0.246032	1008
16	rs80139873	C	T	0.0109127	1008
16	rs560941	G	A	0.546627	1008
16	rs249282	G	A	0.542659	1008
16	rs2115409	C	A	0.294643	1008
16	rs930095	C	G	0.295635	1008
16	rs930096	A	G	0.248016	1008
16	rs61186185	G	C	0.244048	1008
16	rs12448098	C	T	0.287698	1008
16	rs9937597	C	T	0.53373	1008
16	rs168723	T	G	0.535714	1008
16	rs552218	G	A	0.535714	1008
16	rs173614	C	A	0.535714	1008
16	rs150502247	C	G	0.0297619	1008
16	rs956441	G	A	0.535714	1008
16	rs956442	T	G	0.535714	1008
16	rs4781164	G	A	0.535714	1008
16	rs168724	C	T	0.535714	1008
16	rs183136	C	T	0.535714	1008
16	rs183137	C	A	0.53373	1008
16	rs171601	G	A	0.535714	1008
16	rs531909	C	T	0.535714	1008
16	rs117903925	G	T	0.031746	1008
16	rs9937817	A	G	0.243056	1008
16	rs34498567	A	T	0.237103	1008
16	rs1594041	A	G	0.46627	1008
16	rs9940644	A	C	0.247024	1008
16	rs66504909	G	A	0.28869	1008
16	rs8060567	C	T	0.52877	1008
16	rs4448937	C	G	0.536706	1008
16	rs28742947	G	T	0.291667	1008
16	rs28573188	G	A	0.292659	1008
16	rs9937163	G	A	0.292659	1008
16	rs9928914	A	G	0.292659	1008
16	rs12325052	C	T	0.535714	1008
16	rs12325497	G	A	0.535714	1008
16	rs34024217	G	A	0.243056	1008
16	rs11075334	C	T	0.537698	1008
16	rs59600422	A	T	0.243056	1008
16	rs62033622	C	T	0.243056	1008
16	rs16965263	G	A	0.243056	1008
16	rs16965266	C	T	0.249008	1008
16	rs11075335	A	T	0.543651	1008
16	rs1019798	G	A	0.543651	1008
16	rs11647735	A	T	0.292659	1008
16	rs1962849	C	A	0.543651	1008
16	rs1561133	G	C	0.78373	1008
16	rs2304474	G	T	0.209325	1008
16	rs1014568	C	T	0.545635	1008
16	rs1014569	C	T	0.545635	1008
16	rs9931240	G	A	0.545635	1008
16	rs11640563	A	G	0.545635	1008
16	rs1428795	G	C	0.252976	1008
16	rs1428796	C	T	0.545635	1008
16	rs1428797	A	T	0.545635	1008
16	rs12597132	C	T	0.292659	1008
16	rs12599915	G	A	0.545635	1008
16	rs11075336	G	C	0.545635	1008
16	rs9927088	C	T	0.545635	1008
16	rs9933849	T	G	0.545635	1008
16	rs79973959	G	T	0.240079	1008
16	rs2075152	C	T	0.454365	1008
16	rs2075153	T	C	0.548611	1008
16	rs586570	T	C	0.047619	1008
16	rs1898230	G	T	0.544643	1008
16	rs79368946	G	C	0.031746	1008
16	rs759316	G	A	0.545635	1008
16	rs759317	T	C	0.544643	1008
16	rs759318	G	A	0.544643	1008
16	rs8045165	T	C	0.28869	1008
16	rs741249	G	A	0.553571	1008
16	rs11641416	A	G	0.290675	1008
16	rs9933124	G	C	0.797619	1008
16	rs35795077	A	G	0.0486111	1008
16	rs16965285	A	T	0.246032	1008
16	rs139101827	G	C	0.0287698	1008
16	rs1428798	G	T	0.53869	1008
16	rs12103097	A	T	0.707341	1008
16	rs1835083	T	C	0.459325	1008
16	rs111482433	A	C	0.0426587	1008
16	rs1428799	G	A	0.534722	1008
16	rs34571815	C	G	0.535714	1008
16	rs4530135	G	A	0.779762	1008
16	rs765081	A	C	0.548611	1008
16	rs1428801	C	T	0.452381	1008
16	rs75834304	A	C	0.0426587	1008
16	rs62033625	C	T	0.217262	1008
16	rs139022534	C	T	0.0337302	1008
16	rs11648190	A	G	0.287698	1008
16	rs78355663	C	A	0.0426587	1008
16	rs78650957	C	G	0.0426587	1008
16	rs61510925	A	G	0.219246	1008
16	rs1476959	T	C	0.0426587	1008
16	rs1428803	G	A	0.531746	1008
16	rs144491311	C	G	0.0119048	1008
16	rs1024783	A	C	0.53373	1008
16	rs1024784	A	C	0.548611	1008
16	rs7202570	T	A	0.234127	1008
16	rs7188066	C	T	0.234127	1008
16	rs1428804	C	T	0.234127	1008
16	rs2110610	C	G	0.0724206	1008
16	rs60274122	C	G	0.0426587	1008
16	rs58759411	C	T	0.0426587	1008
16	rs9930055	A	C	0.550595	1008
16	rs17542333	A	T	0.0426587	1008
16	rs1035944	A	G	0.302579	1008
16	rs9746701	A	T	0.0426587	1008
16	rs7187171	T	C	0.0426587	1008
16	rs12448985	A	G	0.0426587	1008
16	rs988319	C	G	0.0426587	1008
16	rs988320	A	G	0.0426587	1008
16	rs17445366	A	G	0.220238	1008
16	rs17445394	C	A	0.0426587	1008
16	rs76126881	T	C	0.0287698	1008
16	rs76808503	C	T	0.0436508	1008
16	rs77586709	A	G	0.0426587	1008
16	rs74373247	C	G	0.0426587	1008
16	rs12444157	A	T	0.0426587	1008
16	rs12444206	A	C	0.0406746	1008
16	rs62033629	A	G	0.25496	1008
16	rs9933831	G	C	0.593254	1008
16	rs9928001	T	C	0.0406746	1008
16	rs12443739	C	T	0.0406746	1008
16	rs79491642	T	G	0.031746	1008
16	rs80173747	C	G	0.0406746	1008
16	rs17445506	C	T	0.0406746	1008
16	rs74498180	G	A	0.165675	1008
16	rs17445541	T	G	0.0406746	1008
16	rs62033631	C	T	0.235119	1008
16	rs2075155	A	T	0.195437	1008
16	rs76116141	A	C	0.0406746	1008
16	rs9937439	G	A	0.0406746	1008
16	rs4780421	T	C	0.525794	1008
16	rs78581682	T	C	0.0406746	1008
16	rs9931265	A	T	0.0416667	1008
16	rs13335962	T	G	0.0416667	1008
16	rs887948	G	A	0.529762	1008
16	rs4553629	C	T	0.0416667	1008
16	rs2872712	C	T	0.0386905	1008
16	rs759321	T	A	0.534722	1008
16	rs2872713	A	G	0.5	1008
16	rs147744490	G	A	0.0238095	1008
16	rs78092611	A	G	0.0763889	1008
16	rs759322	A	T	0.888889	1008
16	rs1076461	G	A	0.889881	1008
16	rs2080276	A	G	0.330357	1008
16	rs720763	G	A	0.889881	1008
16	rs12935313	G	C	0.889881	1008
16	rs4781217	G	A	0.889881	1008
16	rs117361408	G	T	0.0327381	1008
16	rs4781219	C	T	0.890873	1008
16	rs139330663	A	G	0.014881	1008
16	rs143785994	A	C	0.00396825	1008
16	rs4780426	A	G	0.91369	1008
16	rs7185210	G	A	0.302579	1008
16	rs7195095	T	C	0.931548	1008
16	rs12933549	C	T	0.60119	1008
16	rs7499839	T	G	0.0625	1008
16	rs2314671	A	G	0.927579	1008
16	rs2314672	G	C	0.90377	1008
16	rs1861207	G	C	0.90377	1008
16	rs8052528	C	G	0.902778	1008
16	rs8060901	A	G	0.902778	1008
16	rs4780434	A	G	0.60119	1008
16	rs9922015	A	C	0.90377	1008
16	rs144901027	A	T	0.00892857	1008
16	rs12598028	G	A	0.303571	1008
16	rs7192625	A	G	0.901786	1008
16	rs7192640	A	C	0.902778	1008
16	rs7192794	A	G	0.902778	1008
16	rs7192806	A	G	0.902778	1008
16	rs4641741	C	T	0.304563	1008
16	rs2314673	T	C	0.902778	1008
16	rs2314674	A	T	0.902778	1008
16	rs2314675	C	T	0.902778	1008
16	rs7190819	C	A	0.902778	1008
16	rs4780439	G	A	0.593254	1008
16	rs7201056	G	T	0.309524	1008
16	rs4780440	G	A	0.592262	1008
16	rs12448567	G	T	0.309524	1008
16	rs7196617	C	A	0.901786	1008
16	rs9930665	A	G	0.902778	1008
16	rs12918098	G	A	0.59127	1008
16	rs4781242	A	G	0.896825	1008
16	rs4780442	G	A	0.897817	1008
16	rs7191811	G	A	0.897817	1008
16	rs9932006	G	A	0.896825	1008
16	rs9926415	T	C	0.897817	1008
16	rs62033633	A	G	0.0496032	1008
16	rs11641141	A	G	0.897817	1008
16	rs9924387	A	G	0.897817	1008
16	rs4780443	A	G	0.58631	1008
16	rs4780444	A	G	0.897817	1008
16	rs737067	A	G	0.566468	1008
16	rs737068	C	T	0.56746	1008
16	rs9925721	C	G	0.897817	1008
16	rs2075156	G	A	0.58631	1008
16	rs78331391	G	A	0.031746	1008
16	rs12708823	G	A	0.861111	1008
16	rs79078682	A	G	0.214286	1008
16	rs62033635	G	A	0.275794	1008
16	rs12708824	A	G	0.861111	1008
16	rs11075362	C	T	0.864087	1008
16	rs12923598	C	G	0.593254	1008
16	rs12927892	G	C	0.592262	1008
16	rs1548855	G	A	0.209325	1008
16	rs1548856	T	C	0.864087	1008
16	rs12922833	A	C	0.276786	1008
16	rs8054451	A	G	0.294643	1008
16	rs12445134	A	G	0.861111	1008
16	rs9925203	C	T	0.294643	1008
16	rs11643865	A	G	0.295635	1008
16	rs2215922	G	C	0.896825	1008
16	rs2872714	A	T	0.864087	1008
16	rs8055607	G	A	0.265873	1008
16	rs201950455	T	G	0.0347222	1008
16	rs62033639	C	T	0.0595238	1008
16	rs7194083	C	T	0.595238	1008
16	rs7203808	G	C	0.595238	1008
16	rs12708825	T	C	0.59623	1008
16	rs7186587	A	T	0.861111	1008
16	rs2215923	G	C	0.895833	1008
16	rs77685483	C	G	0.0545635	1008
16	rs4780470	C	T	0.568452	1008
16	rs759324	T	C	0.861111	1008
16	rs12917796	C	G	0.568452	1008
16	rs2192637	A	G	0.570437	1008
16	rs62033640	A	G	0.292659	1008
16	rs2192638	G	A	0.569444	1008
16	rs12934148	A	T	0.571429	1008
16	rs78090231	A	G	0.12004	1008
16	rs79742964	C	G	0.0505952	1008
16	rs62033641	T	G	0.0575397	1008
16	rs2192639	C	G	0.94246	1008
16	rs2314676	G	A	0.89881	1008
16	rs4468620	C	T	0.373016	1008
16	rs74739353	C	T	0.0515873	1008
16	rs9972667	G	C	0.91369	1008
16	rs76311756	A	C	0.0545635	1008
16	rs4781320	T	G	0.94246	1008
16	rs9921975	A	G	0.0525794	1008
16	rs56064458	C	A	0.332341	1008
16	rs56256185	C	G	0.286706	1008
16	rs4408544	C	T	0.333333	1008
16	rs13338752	G	A	0.046627	1008
16	rs12599203	T	C	0.578373	1008
16	rs4781331	T	C	0.578373	1008
16	rs735758	A	G	0.380952	1008
16	rs7202798	T	G	0.290675	1008
16	rs16965400	G	A	0.333333	1008
16	rs7185583	T	C	0.578373	1008
16	rs9935776	C	T	0.333333	1008
16	rs56939980	A	G	0.356151	1008
16	rs140783922	C	G	0.0248016	1008
16	rs75912681	G	C	0.031746	1008
16	rs75218371	A	T	0.0833333	1008
16	rs9928697	C	T	0.352183	1008
16	rs7187762	A	G	0.354167	1008
16	rs7201988	C	G	0.34127	1008
16	rs7202549	C	T	0.299603	1008
16	rs2160173	T	C	0.62004	1008
16	rs2160174	T	C	0.618056	1008
16	rs4781336	G	A	0.618056	1008
16	rs13334925	C	T	0.0525794	1008
16	rs7186189	C	A	0.347222	1008
16	rs9938435	A	G	0.347222	1008
16	rs9938444	A	G	0.347222	1008
16	rs8054911	G	A	0.34623	1008
16	rs10431898	T	G	0.912698	1008
16	rs117630124	C	T	0.015873	1008
16	rs1548843	G	T	0.912698	1008
16	rs1548844	T	A	0.912698	1008
16	rs1548845	C	A	0.912698	1008
16	rs1548847	A	T	0.912698	1008
16	rs8043759	A	G	0.564484	1008
16	rs4780479	G	A	0.5625	1008
16	rs4781337	G	A	0.912698	1008
16	rs13333939	G	T	0.047619	1008
16	rs138524351	C	A	0.0119048	1008
16	rs2215924	A	G	0.5625	1008
16	rs7186532	G	A	0.350198	1008
16	rs13331241	A	G	0.047619	1008
16	rs8062600	C	G	0.345238	1008
16	rs61057575	T	C	0.302579	1008
16	rs78473856	G	C	0.0267857	1008
16	rs8050733	A	C	0.918651	1008
16	rs8063225	C	T	0.912698	1008
16	rs4781338	T	G	0.951389	1008
16	rs4781339	A	C	0.918651	1008
16	rs79096811	C	T	0.0505952	1008
16	rs8061049	A	C	0.912698	1008
16	rs8052966	C	T	0.923611	1008
16	rs8061545	A	G	0.563492	1008
16	rs75836303	A	G	0.0555556	1008
16	rs1016300	T	C	0.918651	1008
16	rs8064015	G	A	0.561508	1008
16	rs6498758	T	G	0.915675	1008
16	rs1548848	G	A	0.350198	1008
16	rs1548849	G	A	0.356151	1008
16	rs28533758	T	A	0.356151	1008
16	rs16965433	G	A	0.356151	1008
16	rs16965434	G	A	0.356151	1008
16	rs1157853	C	G	0.356151	1008
16	rs1157854	G	A	0.302579	1008
16	rs72778454	G	A	0.10119	1008
16	rs12922857	G	A	0.554563	1008
16	rs7190669	G	C	0.914683	1008
16	rs16965442	C	G	0.298611	1008
16	rs16965444	G	C	0.301587	1008
16	rs11864489	G	A	0.301587	1008
16	rs11862184	T	A	0.361111	1008
16	rs2080277	A	G	0.551587	1008
16	rs12924552	C	T	0.859127	1008
16	rs8055971	G	C	0.859127	1008
16	rs8059857	A	G	0.862103	1008
16	rs12149130	C	T	0.551587	1008
16	rs12149745	G	A	0.552579	1008
16	rs145893510	G	A	0.00793651	1008
16	rs12930386	C	T	0.541667	1008
16	rs12930687	C	T	0.542659	1008
16	rs4781354	G	A	0.850198	1008
16	rs75805919	C	T	0.047619	1008
16	rs80236725	C	G	0.0565476	1008
16	rs141446991	G	A	0.0357143	1008
16	rs12927209	C	G	0.553571	1008
16	rs12449102	A	G	0.309524	1008
16	rs2872715	T	C	0.309524	1008
16	rs2314677	T	G	0.309524	1008
16	rs56316309	G	C	0.309524	1008
16	rs4780486	C	T	0.550595	1008
16	rs4781365	T	C	0.553571	1008
16	rs28413812	A	G	0.0555556	1008
16	rs55832974	A	C	0.309524	1008
16	rs12927860	G	A	0.553571	1008
16	rs9924552	C	G	0.918651	1008
16	rs12928470	G	C	0.550595	1008
16	rs12924805	C	T	0.553571	1008
16	rs12932123	A	G	0.862103	1008
16	rs16965477	A	C	0.308532	1008
16	rs12923763	G	A	0.5625	1008
16	rs12444483	G	A	0.299603	1008
16	rs8054870	A	G	0.0565476	1008
16	rs8060304	T	C	0.619048	1008
16	rs8047136	C	T	0.118056	1008
16	rs4643316	A	G	0.918651	1008
16	rs4399532	C	A	0.489087	1008
16	rs9939511	A	G	0.121032	1008
16	rs142840113	G	A	0.0128968	1008
16	rs12926161	C	T	0.383929	1008
16	rs4141488	T	C	0.816468	1008
16	rs12934132	G	A	0.383929	1008
16	rs7198962	T	G	0.310516	1008
16	rs7189658	G	A	0.920635	1008
16	rs7190188	C	T	0.114087	1008
16	rs7195174	G	C	0.113095	1008
16	rs4780490	C	G	0.621032	1008
16	rs4780491	C	G	0.505952	1008
16	rs12927565	G	C	0.50496	1008
16	rs8062824	A	G	0.116071	1008
16	rs12934593	A	T	0.496032	1008
16	rs12931385	G	A	0.496032	1008
16	rs12102932	T	C	0.116071	1008
16	rs12921725	T	C	0.50496	1008
16	rs12932112	G	C	0.621032	1008
16	rs56410920	C	T	0.300595	1008
16	rs12447102	A	G	0.299603	1008
16	rs12443663	G	C	0.299603	1008
16	rs12443711	G	A	0.299603	1008
16	rs4781389	G	C	0.498016	1008
16	rs2160170	C	G	0.799603	1008
16	rs2192633	T	G	0.801587	1008
16	rs80139562	G	A	0.0595238	1008
16	rs4780501	T	C	0.801587	1008
16	rs4781399	C	T	0.492063	1008
16	rs16965532	T	A	0.306548	1008
16	rs4781403	G	C	0.494048	1008
16	rs9938381	G	C	0.447421	1008
16	rs9930062	A	G	0.447421	1008
16	rs4780504	C	G	0.472222	1008
16	rs4780505	A	G	0.481151	1008
16	rs12447558	T	G	0.243056	1008
16	rs12449266	G	C	0.329365	1008
16	rs28599829	T	C	0.473214	1008
16	rs4781405	C	T	0.47123	1008
16	rs4780506	A	G	0.473214	1008
16	rs8044432	C	G	0.470238	1008
16	rs8044434	C	T	0.470238	1008
16	rs12446581	C	T	0.327381	1008
16	rs1861200	A	C	0.474206	1008
16	rs61269849	G	A	0.0595238	1008
16	rs12447454	C	G	0.326389	1008
16	rs56905144	G	A	0.47123	1008
16	rs8055953	C	A	0.856151	1008
16	rs12597733	G	A	0.419643	1008
16	rs16965555	G	A	0.503968	1008
16	rs8054026	T	G	0.315476	1008
16	rs7190913	A	G	0.512897	1008
16	rs7196566	T	C	0.81746	1008
16	rs12598431	G	C	0.815476	1008
16	rs8050995	G	A	0.815476	1008
16	rs12447511	G	A	0.282738	1008
16	rs72778468	A	G	0.130952	1008
16	rs34593232	T	G	0.828373	1008
16	rs740065	C	G	0.270833	1008
16	rs79962182	C	A	0.0168651	1008
16	rs9928458	C	G	0.457341	1008
16	rs9932623	A	G	0.724206	1008
16	rs17546809	G	A	0.265873	1008
16	rs74489268	C	G	0.266865	1008
16	rs9932870	A	G	0.724206	1008
16	rs759313	C	G	0.724206	1008
16	rs2110606	C	A	0.720238	1008
16	rs2314678	C	G	0.280754	1008
16	rs74432494	G	T	0.0287698	1008
16	rs72778472	T	C	0.438492	1008
16	rs12443695	C	A	0.679563	1008
16	rs75667642	T	G	0.00198413	1008
16	rs77673224	C	T	0.0357143	1008
16	rs76275355	A	G	0.373016	1008
16	rs2192634	G	C	0.285714	1008
16	rs7191870	T	C	0.28373	1008
16	rs12149759	T	C	0.280754	1008
16	rs74250842	G	A	0.0416667	1008
16	rs78245540	C	G	0.0714286	1008
16	rs12149001	T	A	0.688492	1008
16	rs16965571	G	T	0.0902778	1008
16	rs917955	A	C	0.690476	1008
16	rs1074042	C	T	0.688492	1008
16	rs56189750	C	A	0.688492	1008
16	rs12149023	A	T	0.967262	1008
16	rs11075405	G	C	0.688492	1008
16	rs12598738	G	A	0.688492	1008
16	rs140208481	G	C	0.0376984	1008
16	rs8045553	C	T	0.688492	1008
16	rs60813631	G	C	0.274802	1008
16	rs8054142	A	G	0.698413	1008
16	rs8046099	C	T	0.96627	1008
16	rs9928358	A	G	0.622024	1008
16	rs17547192	G	T	0.127976	1008
16	rs62031774	T	C	0.167659	1008
16	rs78144838	A	C	0.0793651	1008
16	rs16965580	G	A	0.0267857	1008
16	rs9932565	C	T	0.0456349	1008
16	rs9939589	T	C	0.046627	1008
16	rs9939690	T	G	0.046627	1008
16	rs9921476	T	C	0.046627	1008
16	rs8045831	T	C	0.953373	1008
16	rs11075406	C	T	0.952381	1008
16	rs2080273	C	T	0.200397	1008
16	rs4322664	C	A	0.228175	1008
16	rs4781447	C	T	0.0565476	1008
16	rs741248	G	A	0.46131	1008
16	rs8048813	C	A	0.46131	1008
16	rs12922619	C	T	0.0406746	1008
16	rs17547339	T	C	0.371032	1008
16	rs79274787	A	G	0.0376984	1008
16	rs16965604	T	C	0.482143	1008
16	rs7197558	C	T	0.15873	1008
16	rs11864130	T	C	0.483135	1008
16	rs184727884	T	A	0.0208333	1008
16	rs11075407	T	G	0.485119	1008
16	rs117666389	C	T	0.0228175	1008
16	rs1861201	A	C	0.639881	1008
16	rs1468769	C	T	0.358135	1008
16	rs1541555	A	T	0.480159	1008
16	rs16965625	A	C	0.0664683	1008
16	rs4781449	A	G	0.550595	1008
16	rs74008632	T	C	0.451389	1008
16	rs11862591	G	C	0.0228175	1008
16	rs2110607	A	G	0.52877	1008
16	rs79223401	C	A	0.0228175	1008
16	rs59723249	A	G	0.0228175	1008
16	rs6498771	A	G	0.978175	1008
16	rs7186821	T	C	0.460317	1008
16	rs12599746	G	T	0.448413	1008
16	rs11862118	C	T	0.451389	1008
16	rs12925224	T	G	0.52381	1008
16	rs8064140	G	A	0.453373	1008
16	rs11646897	T	G	0.52381	1008
16	rs8062972	T	C	0.475198	1008
16	rs8057776	A	G	0.475198	1008
16	rs12927978	G	A	0.522817	1008
16	rs12924475	C	G	0.524802	1008
16	rs7198062	C	T	0.52381	1008
16	rs55909009	T	C	0.453373	1008
16	rs9931937	G	A	0.0228175	1008
16	rs11649233	C	T	0.454365	1008
16	rs7191552	A	G	0.0704365	1008
16	rs7196163	A	C	0.524802	1008
16	rs1861202	G	A	0.965278	1008
16	rs1861204	G	A	0.360119	1008
16	rs1861205	C	A	0.420635	1008
16	rs16965714	G	A	0.345238	1008
16	rs11865912	G	C	0.355159	1008
16	rs12325410	T	G	0.5	1008
16	rs74787028	C	T	0.467262	1008
16	rs1035113	G	A	0.345238	1008
16	rs12325411	T	C	0.499008	1008
16	rs11649432	G	A	0.0744048	1008
16	rs8051870	A	G	0.348214	1008
16	rs1014277	T	A	0.553571	1008
16	rs16965717	G	A	0.348214	1008
16	rs4781492	C	T	0.901786	1008
16	rs6498785	A	G	0.553571	1008
16	rs4781493	G	A	0.901786	1008
16	rs1006733	T	C	0.553571	1008
16	rs12444198	A	T	0.499008	1008
16	rs9939858	C	T	0.0168651	1008
16	rs2024389	G	T	0.553571	1008
16	rs74008670	G	A	0.0178571	1008
16	rs9673982	G	A	0.918651	1008
16	rs145473911	C	T	0.0714286	1008
16	rs146485001	C	T	0.0168651	1008
16	rs2080274	T	C	0.53869	1008
16	rs2080275	C	T	0.539683	1008
16	rs7194473	T	C	0.0218254	1008
16	rs4514675	A	G	0.0168651	1008
16	rs12921634	A	G	0.489087	1008
16	rs8052454	A	T	0.361111	1008
16	rs12919014	C	T	0.454365	1008
16	rs10521036	A	C	0.0625	1008
16	rs1035114	C	G	0.916667	1008
16	rs1476958	G	A	0.325397	1008
16	rs11642070	A	G	0.565476	1008
16	rs78592683	C	G	0.0218254	1008
16	rs9635472	A	G	0.344246	1008
16	rs12445104	A	T	0.525794	1008
16	rs17548402	C	T	0.0416667	1008
16	rs16965745	A	T	0.0168651	1008
16	rs4141487	C	A	0.914683	1008
16	rs1468770	C	G	0.359127	1008
16	rs2314681	G	A	0.0446429	1008
16	rs2215920	A	G	0.915675	1008
16	rs2192635	G	T	0.915675	1008
16	rs16965760	A	G	0.0218254	1008
16	rs1468771	G	A	0.920635	1008
16	rs58982799	T	C	0.0168651	1008
16	rs74008692	G	A	0.0168651	1008
16	rs62031798	C	T	0.339286	1008
16	rs11074333	G	A	0.0218254	1008
16	rs112886410	G	A	0.0228175	1008
16	rs4265804	G	A	0.91369	1008
16	rs16965779	G	A	0.0168651	1008
16	rs1035109	A	T	0.338294	1008
16	rs721843	G	C	0.559524	1008
16	rs11074334	C	G	0.360119	1008
16	rs145489511	G	T	0.030754	1008
16	rs10521037	C	G	0.0208333	1008
16	rs74008693	G	A	0.0168651	1008
16	rs1035110	C	G	0.349206	1008
16	rs74008694	C	A	0.0168651	1008
16	rs8044433	C	G	0.352183	1008
16	rs16965790	C	G	0.0208333	1008
16	rs193089991	A	G	0.0208333	1008
16	rs716084	C	G	0.936508	1008
16	rs2315010	G	T	0.939484	1008
16	rs62031799	C	T	0.543651	1008
16	rs8057992	A	G	0.9375	1008
16	rs79929907	A	G	0.0208333	1008
16	rs2215921	G	A	0.545635	1008
16	rs9937082	A	T	0.0168651	1008
16	rs13332316	G	A	0.015873	1008
16	rs12928902	A	G	0.554563	1008
16	rs59090908	A	T	0.015873	1008
16	rs8062382	G	A	0.0119048	1008
16	rs8062754	G	A	0.877976	1008
16	rs8044547	A	T	0.0119048	1008
16	rs62031800	T	C	0.298611	1008
16	rs62031801	C	G	0.303571	1008
16	rs72778501	C	A	0.572421	1008
16	rs8053772	T	C	0.891865	1008
16	rs8049672	C	T	0.892857	1008
16	rs8050224	C	T	0.564484	1008
16	rs117523510	G	A	0.014881	1008
16	rs8061640	A	G	0.56746	1008
16	rs8060684	G	A	0.333333	1008
16	rs722008	C	T	0.558532	1008
16	rs4780540	C	A	0.558532	1008
16	rs7187547	A	G	0.321429	1008
16	rs7192817	T	G	0.314484	1008
16	rs8045440	G	A	0.0119048	1008
16	rs28462008	A	T	0.0119048	1008
16	rs8052271	A	G	0.321429	1008
16	rs8050819	G	A	0.889881	1008
16	rs9939126	T	A	0.889881	1008
16	rs118177752	A	G	0.0198413	1008
16	rs13333400	G	A	0.0525794	1008
16	rs55893489	A	G	0.0605159	1008
16	rs4780542	A	C	0.234127	1008
16	rs184797594	C	A	0.031746	1008
16	rs190719944	A	G	0.031746	1008
16	rs12919665	T	C	0.160714	1008
16	rs117888035	C	T	0.0654762	1008
16	rs12919967	T	C	0.535714	1008
16	rs4781549	A	G	0.415675	1008
16	rs4781550	C	G	0.331349	1008
16	rs144908926	C	T	0.00297619	1008
16	rs718396	A	G	0.16369	1008
16	rs60886290	G	T	0.410714	1008
16	rs145035382	T	G	0.0297619	1008
16	rs6497300	A	G	0.414683	1008
16	rs8049219	G	C	0.41369	1008
16	rs8051282	A	G	0.412698	1008
16	rs12373038	C	G	0.328373	1008
16	rs12448543	A	C	0.41369	1008
16	rs12445455	G	A	0.328373	1008
16	rs12445475	G	T	0.328373	1008
16	rs146760323	C	A	0.031746	1008
16	rs7194496	T	A	0.332341	1008
16	rs188695355	G	A	0.0297619	1008
16	rs12927792	C	T	0.360119	1008
16	rs6497311	C	T	0.332341	1008
16	rs4781557	G	A	0.330357	1008
16	rs77845809	C	T	0.030754	1008
16	rs71379029	C	T	0.0892857	1008
16	rs62031808	G	A	0.30754	1008
16	rs6497312	G	A	0.330357	1008
16	rs1990573	A	G	0.666667	1008
16	rs117307442	G	A	0.0625	1008
16	rs8057579	G	A	0.33631	1008
16	rs79931855	G	C	0.417659	1008
16	rs117935907	G	A	0.0248016	1008
16	rs16965837	A	G	0.418651	1008
16	rs142328145	C	A	0.031746	1008
16	rs7190267	T	C	0.418651	1008
16	rs7190668	T	C	0.418651	1008
16	rs76592603	T	C	0.411706	1008
16	rs8048089	G	T	0.416667	1008
16	rs13336820	A	T	0.031746	1008
16	rs6497315	A	T	0.418651	1008
16	rs6497316	A	C	0.418651	1008
16	rs12444815	C	G	0.411706	1008
16	rs9925666	C	T	0.399802	1008
16	rs10444985	C	G	0.581349	1008
16	rs10444986	A	C	0.65377	1008
16	rs114757406	C	T	0.031746	1008
16	rs7193592	A	G	0.22123	1008
16	rs9935833	G	A	0.968254	1008
16	rs78901835	A	G	0.417659	1008
16	rs8062638	C	A	0.40377	1008
16	rs8063583	A	G	0.592262	1008
16	rs79511307	C	T	0.031746	1008
16	rs11074350	A	G	0.418651	1008
16	rs16965852	C	G	0.030754	1008
16	rs11646265	A	G	0.415675	1008
16	rs8046384	G	A	0.155754	1008
16	rs11074352	A	C	0.814484	1008
16	rs17452464	C	T	0.155754	1008
16	rs11642494	C	G	0.813492	1008
16	rs12928640	C	G	0.143849	1008
16	rs12708620	C	A	0.840278	1008
16	rs16965869	T	G	0.400794	1008
16	rs11074354	G	A	0.844246	1008
16	rs16965877	A	T	0.030754	1008
16	rs7200343	G	A	0.155754	1008
16	rs13339396	A	G	0.030754	1008
16	rs11074357	T	C	0.412698	1008
16	rs977540	A	G	0.39881	1008
16	rs9926196	A	G	0.844246	1008
16	rs117668330	C	T	0.031746	1008
16	rs11863025	T	G	0.8125	1008
16	rs28361967	G	A	0.030754	1008
16	rs984265	A	G	0.157738	1008
16	rs7198715	T	A	0.397817	1008
16	rs7404406	G	C	0.710317	1008
16	rs182626	C	G	0.159722	1008
16	rs36043600	C	T	0.157738	1008
16	rs11648880	A	T	0.0902778	1008
16	rs79560390	T	C	0.397817	1008
16	rs316369	T	C	0.55754	1008
16	rs4780550	C	T	0.396825	1008
16	rs7184492	C	T	0.159722	1008
16	rs35727059	A	G	0.190476	1008
16	rs75872820	C	G	0.15377	1008
16	rs73508816	C	G	0.190476	1008
16	rs316370	A	G	0.190476	1008
16	rs722875	C	T	0.358135	1008
16	rs4780551	A	C	0.397817	1008
16	rs172728	A	G	0.700397	1008
16	rs145739766	C	T	0.00198413	1008
16	rs7195203	G	A	0.358135	1008
16	rs7500146	A	G	0.550595	1008
16	rs7499827	G	C	0.700397	1008
16	rs7201885	G	A	0.691468	1008
16	rs7202071	G	A	0.188492	1008
16	rs12934393	G	C	0.186508	1008
16	rs2908706	T	C	0.698413	1008
16	rs34432608	G	A	0.188492	1008
16	rs11640322	G	A	0.151786	1008
16	rs35014268	A	C	0.169643	1008
16	rs7187670	C	A	0.1875	1008
16	rs75559656	T	C	0.342262	1008
16	rs77426694	A	C	0.344246	1008
16	rs12102524	G	C	0.143849	1008
16	rs7192950	C	T	0.531746	1008
16	rs1548850	C	T	0.142857	1008
16	rs1548851	G	A	0.142857	1008
16	rs12927348	C	T	0.188492	1008
16	rs2908707	G	C	0.675595	1008
16	rs1548852	G	A	0.143849	1008
16	rs1548853	G	T	0.143849	1008
16	rs117762469	G	A	0.0416667	1008
16	rs316371	C	T	0.330357	1008
16	rs17453083	G	A	0.144841	1008
16	rs16965952	C	G	0.384921	1008
16	rs316372	G	A	0.715278	1008
16	rs8062835	G	T	0.383929	1008
16	rs178400	C	G	0.715278	1008
16	rs170289	G	A	0.715278	1008
16	rs2908708	A	G	0.715278	1008
16	rs9796775	A	G	0.527778	1008
16	rs7199126	G	A	0.1875	1008
16	rs11863767	T	A	0.527778	1008
16	rs11859195	G	A	0.527778	1008
16	rs9922023	G	A	0.186508	1008
16	rs7498340	C	A	0.72619	1008
16	rs316374	C	A	0.382937	1008
16	rs316375	T	G	0.72619	1008
16	rs316376	G	A	0.672619	1008
16	rs11074370	A	C	0.108135	1008
16	rs1420041	C	A	0.19246	1008
16	rs2908709	G	A	0.575397	1008
16	rs72779817	C	T	0.0684524	1008
16	rs865670	G	A	0.0704365	1008
16	rs17550406	T	C	0.0793651	1008
16	rs16965984	G	C	0.0793651	1008
16	rs16965986	C	T	0.374008	1008
16	rs316377	G	A	0.635913	1008
16	rs11642363	T	G	0.0793651	1008
16	rs11647032	G	A	0.0684524	1008
16	rs1080134	G	A	0.0714286	1008
16	rs72779819	A	G	0.0793651	1008
16	rs1080133	A	G	0.0823413	1008
16	rs72779821	T	G	0.0793651	1008
16	rs62031825	C	T	0.374008	1008
16	rs2540160	C	G	0.0823413	1008
16	rs861389	C	G	0.0823413	1008
16	rs17550532	A	G	0.0793651	1008
16	rs184354	A	G	0.0823413	1008
16	rs172729	G	C	0.0873016	1008
16	rs316379	G	A	0.0873016	1008
16	rs2540161	T	A	0.0873016	1008
16	rs189778	G	C	0.0873016	1008
16	rs72779823	G	T	0.0843254	1008
16	rs167575	C	T	0.0873016	1008
16	rs316380	C	A	0.0763889	1008
16	rs316381	A	G	0.0763889	1008
16	rs149011980	C	T	0.0228175	1008
16	rs2540165	G	A	0.0763889	1008
16	rs2540162	C	A	0.0763889	1008
16	rs178401	C	G	0.0763889	1008
16	rs58919840	G	A	0.0416667	1008
16	rs151251488	A	G	0.0218254	1008
16	rs759319	T	G	0.0843254	1008
16	rs140297887	C	T	0.0228175	1008
16	rs759320	C	G	0.0873016	1008
16	rs2908711	A	G	0.0763889	1008
16	rs316382	T	C	0.0734127	1008
16	rs62031834	G	A	0.0734127	1008
16	rs72779827	G	A	0.0734127	1008
16	rs316383	G	A	0.0734127	1008
16	rs17568419	G	A	0.0734127	1008
16	rs62031836	T	A	0.0744048	1008
16	rs72779829	G	T	0.0644841	1008
16	rs34055979	A	T	0.15377	1008
16	rs28655074	C	T	0.372024	1008
16	rs35146603	C	T	0.396825	1008
16	rs316384	G	A	0.428571	1008
16	rs167577	C	T	0.27381	1008
16	rs167578	G	A	0.748016	1008
16	rs1861193	G	A	0.0416667	1008
16	rs6416608	T	C	0.479167	1008
16	rs7186415	C	A	0.430556	1008
16	rs4781593	G	C	0.660714	1008
16	rs11646985	C	G	0.439484	1008
16	rs17568440	G	C	0.183532	1008
16	rs8049659	G	A	0.0386905	1008
16	rs11642164	C	G	0.534722	1008
16	rs35393762	A	G	0.046627	1008
16	rs11865432	A	G	0.046627	1008
16	rs142236313	G	A	0.031746	1008
16	rs17653172	C	T	0.181548	1008
16	rs11646070	G	A	0.184524	1008
16	rs58585508	G	C	0.434524	1008
16	rs4781605	C	T	0.236111	1008
16	rs72779836	C	T	0.0357143	1008
16	rs9930663	A	C	0.237103	1008
16	rs9940563	C	T	0.0505952	1008
16	rs9940642	C	T	0.0505952	1008
16	rs9922961	C	T	0.0505952	1008
16	rs144994821	C	G	0.0367063	1008
16	rs66756322	C	A	0.0515873	1008
16	rs9925504	G	A	0.0515873	1008
16	rs9925661	G	A	0.650794	1008
16	rs11074395	C	T	0.411706	1008
16	rs111404378	G	A	0.650794	1008
16	rs28878619	T	C	0.239087	1008
16	rs11639966	G	C	0.239087	1008
16	rs137906819	G	A	0.0525794	1008
16	rs11646718	T	C	0.240079	1008
16	rs12924780	C	T	0.242063	1008
16	rs12924924	C	T	0.240079	1008
16	rs55931449	G	A	0.241071	1008
16	rs62031854	C	T	0.241071	1008
16	rs56157128	C	T	0.240079	1008
16	rs112123778	G	C	0.0535714	1008
16	rs113855112	G	A	0.0535714	1008
16	rs57895900	A	T	0.239087	1008
16	rs57252432	C	G	0.239087	1008
16	rs11639502	A	G	0.360119	1008
16	rs60158444	A	T	0.185516	1008
16	rs12918122	A	G	0.0535714	1008
16	rs17653204	C	G	0.356151	1008
16	rs63676160	T	G	0.239087	1008
16	rs11644374	G	A	0.239087	1008
16	rs11644717	C	G	0.239087	1008
16	rs11645816	C	T	0.239087	1008
16	rs11645543	G	C	0.239087	1008
16	rs75919351	G	A	0.0535714	1008
16	rs60736942	G	A	0.239087	1008
16	rs16966096	A	G	0.240079	1008
16	rs4483841	T	G	0.239087	1008
16	rs3968868	G	A	0.239087	1008
16	rs4063490	A	G	0.239087	1008
16	rs3968869	A	C	0.239087	1008
16	rs11642311	T	A	0.358135	1008
16	rs17682064	G	A	0.0724206	1008
16	rs12708626	G	C	0.0535714	1008
16	rs12599805	G	A	0.0505952	1008
16	rs55760802	G	A	0.355159	1008
16	rs11866237	G	A	0.0535714	1008
16	rs11074404	A	G	0.240079	1008
16	rs11645132	T	C	0.1875	1008
16	rs17568614	A	G	0.186508	1008
16	rs7201482	C	G	0.364087	1008
16	rs11639989	C	G	0.188492	1008
16	rs11639697	G	T	0.188492	1008
16	rs1420046	C	G	0.365079	1008
16	rs11645272	A	G	0.188492	1008
16	rs16966127	A	G	0.0535714	1008
16	rs11646563	T	A	0.549603	1008
16	rs55692111	C	A	0.362103	1008
16	rs57135958	C	A	0.363095	1008
16	rs11646975	A	G	0.188492	1008
16	rs12325334	C	T	0.186508	1008
16	rs6497392	A	G	0.1875	1008
16	rs1894852	T	C	0.550595	1008
16	rs10852232	G	A	0.360119	1008
16	rs61276246	G	A	0.1875	1008
16	rs1362323	C	T	0.360119	1008
16	rs1362324	T	A	0.544643	1008
16	rs1362325	T	A	0.544643	1008
16	rs1345290	G	A	0.186508	1008
16	rs72779846	C	T	0.186508	1008
16	rs11641351	C	G	0.374008	1008
16	rs72779848	A	G	0.1875	1008
16	rs17568718	T	A	0.186508	1008
16	rs4063479	A	G	0.1875	1008
16	rs4063480	C	G	0.1875	1008
16	rs4063481	G	C	0.1875	1008
16	rs4063482	A	C	0.188492	1008
16	rs1420047	C	T	0.559524	1008
16	rs11644994	G	A	0.545635	1008
16	rs11640400	A	G	0.1875	1008
16	rs11645129	G	A	0.1875	1008
16	rs11645442	C	G	0.1875	1008
16	rs11645485	C	T	0.1875	1008
16	rs2160167	G	T	0.1875	1008
16	rs2080270	G	A	0.359127	1008
16	rs1345291	G	T	0.547619	1008
16	rs1345292	G	C	0.1875	1008
16	rs2160168	A	G	0.1875	1008
16	rs4781667	C	T	0.359127	1008
16	rs8051221	C	T	0.1875	1008
16	rs8056418	A	G	0.561508	1008
16	rs8061088	T	C	0.1875	1008
16	rs12325557	C	G	0.188492	1008
16	rs12325195	A	G	0.1875	1008
16	rs12325270	T	C	0.188492	1008
16	rs72779853	C	G	0.1875	1008
16	rs55688657	G	A	0.1875	1008
16	rs12923310	G	T	0.1875	1008
16	rs117416951	C	T	0.0406746	1008
16	rs12925197	C	G	0.376984	1008
16	rs8050921	A	G	0.178571	1008
16	rs137963459	T	C	0.0406746	1008
16	rs35188800	C	G	0.362103	1008
16	rs8053582	G	C	0.1875	1008
16	rs1420048	C	T	0.1875	1008
16	rs8061848	C	T	0.186508	1008
16	rs13330694	G	A	0.0327381	1008
16	rs4781670	C	G	0.371032	1008
16	rs1476954	A	G	0.387897	1008
16	rs4781671	A	T	0.116071	1008
16	rs1972577	G	A	0.287698	1008
16	rs1972578	A	G	0.304563	1008
16	rs77636953	A	G	0.0386905	1008
16	rs1107478	G	A	0.298611	1008
16	rs1107477	G	C	0.294643	1008
16	rs11646319	G	C	0.185516	1008
16	rs1861195	T	C	0.110119	1008
16	rs1861196	C	G	0.110119	1008
16	rs1861197	T	G	0.298611	1008
16	rs7196544	C	T	0.110119	1008
16	rs12928901	G	T	0.110119	1008
16	rs12325509	G	A	0.111111	1008
16	rs12325066	C	A	0.111111	1008
16	rs12930446	T	C	0.111111	1008
16	rs56064109	G	T	0.111111	1008
16	rs1362326	C	T	0.300595	1008
16	rs1362327	C	T	0.112103	1008
16	rs1543889	T	C	0.114087	1008
16	rs1543890	C	G	0.113095	1008
16	rs8055473	G	T	0.46627	1008
16	rs55988614	T	C	0.154762	1008
16	rs7203936	C	G	0.184524	1008
16	rs7202531	G	T	0.184524	1008
16	rs7204471	C	T	0.176587	1008
16	rs11074409	G	A	0.201389	1008
16	rs1968164	T	A	0.306548	1008
16	rs1476955	A	G	0.603175	1008
16	rs1476956	G	C	0.636905	1008
16	rs1476957	T	C	0.683532	1008
16	rs35842284	C	A	0.473214	1008
16	rs8048082	A	T	0.475198	1008
16	rs4780572	T	C	0.218254	1008
16	rs4780573	T	A	0.210317	1008
16	rs4780574	C	T	0.189484	1008
16	rs4781675	A	G	0.189484	1008
16	rs4780575	C	T	0.189484	1008
16	rs4780576	G	A	0.152778	1008
16	rs7189919	A	G	0.656746	1008
16	rs76648256	A	G	0.0218254	1008
16	rs12928053	C	T	0.152778	1008
16	rs76564383	A	G	0.0813492	1008
16	rs7201288	T	A	0.65377	1008
16	rs55818046	G	A	0.155754	1008
16	rs35786714	C	G	0.014881	1008
16	rs11645057	T	G	0.654762	1008
16	rs11645147	T	A	0.19246	1008
16	rs10852233	G	T	0.191468	1008
16	rs10852234	G	A	0.170635	1008
16	rs10852235	G	A	0.177579	1008
16	rs4063483	A	G	0.664683	1008
16	rs2315083	T	G	0.665675	1008
16	rs2315084	A	G	0.206349	1008
16	rs1833162	T	C	0.19246	1008
16	rs1833163	G	A	0.19246	1008
16	rs1833164	C	T	0.19246	1008
16	rs4063484	C	T	0.19246	1008
16	rs4063485	T	C	0.19246	1008
16	rs4063486	A	G	0.19246	1008
16	rs8055120	T	A	0.0138889	1008
16	rs11648074	T	C	0.664683	1008
16	rs74602942	G	T	0.0218254	1008
16	rs10852236	A	T	0.155754	1008
16	rs7192944	A	C	0.191468	1008
16	rs7197528	A	G	0.191468	1008
16	rs7197096	C	T	0.191468	1008
16	rs7197938	A	C	0.19246	1008
16	rs7198535	A	G	0.191468	1008
16	rs11649611	T	C	0.191468	1008
16	rs11643235	C	T	0.191468	1008
16	rs11642936	G	A	0.191468	1008
16	rs11643280	C	T	0.191468	1008
16	rs11642978	G	T	0.177579	1008
16	rs114071256	A	C	0.0218254	1008
16	rs11639516	T	C	0.155754	1008
16	rs58924703	C	T	0.0138889	1008
16	rs12934551	G	A	0.497024	1008
16	rs12934700	G	T	0.0357143	1008
16	rs12935821	C	G	0.0357143	1008
16	rs12918151	A	C	0.0357143	1008
16	rs12922253	T	G	0.0357143	1008
16	rs80290405	A	G	0.046627	1008
16	rs12917871	C	G	0.0357143	1008
16	rs28372311	T	C	0.0357143	1008
16	rs28648867	T	C	0.0357143	1008
16	rs9939150	C	T	0.0218254	1008
16	rs9938705	G	C	0.49504	1008
16	rs11648730	C	T	0.107143	1008
16	rs9939321	C	T	0.0357143	1008
16	rs17749681	T	C	0.49504	1008
16	rs115667467	A	G	0.0218254	1008
16	rs11074416	A	C	0.49504	1008
16	rs28645840	T	C	0.0357143	1008
16	rs1833165	T	C	0.646825	1008
16	rs1833166	T	G	0.492063	1008
16	rs3859122	G	T	0.492063	1008
16	rs8062216	G	C	0.0357143	1008
16	rs3906323	C	T	0.492063	1008
16	rs3906324	C	T	0.493056	1008
16	rs6497419	C	T	0.0357143	1008
16	rs6497420	A	G	0.0357143	1008
16	rs6497421	G	A	0.0357143	1008
16	rs6497422	A	G	0.0357143	1008
16	rs6497423	C	T	0.0357143	1008
16	rs6497424	A	G	0.0357143	1008
16	rs6497425	A	G	0.0218254	1008
16	rs6497426	C	A	0.0357143	1008
16	rs6497429	A	G	0.0357143	1008
16	rs8047193	G	A	0.492063	1008
16	rs1815981	G	A	0.0357143	1008
16	rs1815982	G	C	0.494048	1008
16	rs1815983	T	C	0.494048	1008
16	rs9926943	G	C	0.486111	1008
16	rs12445226	G	C	0.457341	1008
16	rs74814436	C	T	0.141865	1008
16	rs9927106	G	A	0.0357143	1008
16	rs2110604	G	A	0.0357143	1008
16	rs4063487	G	C	0.0357143	1008
16	rs13334240	C	T	0.0218254	1008
16	rs149808694	T	C	0.00595238	1008
16	rs4327045	G	A	0.0357143	1008
16	rs4404069	T	G	0.0357143	1008
16	rs4356478	G	C	0.0357143	1008
16	rs4587975	A	G	0.0357143	1008
16	rs2215919	A	G	0.193452	1008
16	rs1420050	T	C	0.193452	1008
16	rs1420051	G	C	0.650794	1008
16	rs1894853	T	C	0.650794	1008
16	rs7206827	G	C	0.650794	1008
16	rs1420052	G	C	0.193452	1008
16	rs9302383	A	C	0.193452	1008
16	rs10153090	T	G	0.179563	1008
16	rs1894854	G	C	0.473214	1008
16	rs67526463	T	A	0.0138889	1008
16	rs68065145	A	G	0.0138889	1008
16	rs66821934	C	A	0.0138889	1008
16	rs66610576	G	A	0.0138889	1008
16	rs71379048	C	A	0.0138889	1008
16	rs6497432	A	G	0.193452	1008
16	rs8049359	G	A	0.0138889	1008
16	rs8049376	G	A	0.0138889	1008
16	rs8050652	C	T	0.0138889	1008
16	rs8049527	G	A	0.122024	1008
16	rs8049726	G	A	0.0218254	1008
16	rs8051496	C	T	0.0138889	1008
16	rs8050646	G	C	0.0138889	1008
16	rs8050824	G	A	0.0138889	1008
16	rs12445772	A	T	0.462302	1008
16	rs13338492	C	T	0.0138889	1008
16	rs7199691	A	T	0.647817	1008
16	rs8045024	A	G	0.647817	1008
16	rs56075304	G	C	0.490079	1008
16	rs66955308	G	A	0.0138889	1008
16	rs116303209	C	G	0.0208333	1008
16	rs74944331	A	T	0.031746	1008
16	rs71379050	C	T	0.0138889	1008
16	rs11647968	G	A	0.189484	1008
16	rs8050823	T	G	0.490079	1008
16	rs1420053	G	C	0.642857	1008
16	rs1833167	A	T	0.624008	1008
16	rs1833168	G	C	0.465278	1008
16	rs1833169	T	C	0.472222	1008
16	rs1833170	G	A	0.472222	1008
16	rs8056965	T	G	0.645833	1008
16	rs11642249	C	A	0.470238	1008
16	rs8054816	T	A	0.0208333	1008
16	rs74211856	C	G	0.0297619	1008
16	rs75357107	C	G	0.0238095	1008
16	rs17749740	G	A	0.0257937	1008
16	rs36022447	G	A	0.014881	1008
16	rs58945076	C	T	0.15873	1008
16	rs7204549	A	G	0.0228175	1008
16	rs7202529	G	A	0.0228175	1008
16	rs7204592	A	G	0.0228175	1008
16	rs7205350	A	G	0.0228175	1008
16	rs955743	C	T	0.0376984	1008
16	rs6497441	G	T	0.105159	1008
16	rs1080205	G	T	0.452381	1008
16	rs1861189	G	C	0.014881	1008
16	rs7193933	C	T	0.0228175	1008
16	rs1861190	T	G	0.473214	1008
16	rs76603030	T	C	0.014881	1008
16	rs13338855	C	A	0.460317	1008
16	rs62034904	G	A	0.15377	1008
16	rs8043804	T	G	0.649802	1008
16	rs9930355	A	T	0.494048	1008
16	rs6497442	G	C	0.646825	1008
16	rs17749793	T	G	0.467262	1008
16	rs7189902	G	A	0.151786	1008
16	rs140769310	G	T	0.0337302	1008
16	rs7192527	A	G	0.49504	1008
16	rs8060068	G	T	0.637897	1008
16	rs12148939	A	G	0.473214	1008
16	rs7184228	A	G	0.15377	1008
16	rs4122228	T	G	0.643849	1008
16	rs11641150	G	C	0.0753968	1008
16	rs112840149	C	T	0.0218254	1008
16	rs7203165	A	G	0.0228175	1008
16	rs75496581	A	C	0.0228175	1008
16	rs11074443	A	G	0.157738	1008
16	rs58139995	C	G	0.467262	1008
16	rs59301504	C	G	0.46627	1008
16	rs74798113	G	A	0.047619	1008
16	rs9925720	T	C	0.668651	1008
16	rs116976338	C	G	0.0138889	1008
16	rs62034909	C	A	0.456349	1008
16	rs1819823	C	T	0.154762	1008
16	rs60682140	G	T	0.0238095	1008
16	rs11639519	C	A	0.43254	1008
16	rs117417352	C	T	0.0138889	1008
16	rs75052339	G	A	0.014881	1008
16	rs117836220	C	G	0.0138889	1008
16	rs1420040	A	G	0.460317	1008
16	rs59394706	G	T	0.0605159	1008
16	rs9940680	G	C	0.454365	1008
16	rs9933624	T	C	0.456349	1008
16	rs8045712	C	T	0.449405	1008
16	rs8044472	G	A	0.639881	1008
16	rs78296872	T	A	0.162698	1008
16	rs62034910	C	G	0.489087	1008
16	rs1014531	G	A	0.161706	1008
16	rs148657716	T	C	0.0297619	1008
16	rs7202950	G	A	0.157738	1008
16	rs12935281	G	A	0.0138889	1008
16	rs12597176	A	G	0.496032	1008
16	rs79228662	C	T	0.0218254	1008
16	rs2284236	T	C	0.497024	1008
16	rs11866328	G	T	0.157738	1008
16	rs2872825	G	T	0.473214	1008
16	rs12708632	T	A	0.159722	1008
16	rs9922040	G	A	0.631944	1008
16	rs142577669	C	T	0.0228175	1008
16	rs36001692	T	C	0.0138889	1008
16	rs7190895	C	T	0.15873	1008
16	rs7191784	A	G	0.636905	1008
16	rs7191241	C	T	0.638889	1008
16	rs7189899	G	C	0.638889	1008
16	rs7196797	T	A	0.159722	1008
16	rs150840307	T	A	0.0327381	1008
16	rs7197214	A	C	0.159722	1008
16	rs7196878	C	G	0.159722	1008
16	rs2267770	C	T	0.160714	1008
16	rs2267771	C	T	0.00595238	1008
16	rs11644075	G	A	0.106151	1008
16	rs12598139	C	T	0.582341	1008
16	rs2267772	C	G	0.700397	1008
16	rs9938745	G	A	0.736111	1008
16	rs2267774	G	A	0.5625	1008
16	rs11639614	C	T	0.574405	1008
16	rs4781787	A	G	0.742063	1008
16	rs10492827	A	G	0.0138889	1008
16	rs1362319	A	C	0.572421	1008
16	rs1362320	G	C	0.559524	1008
16	rs1362321	G	A	0.556548	1008
16	rs75426353	G	T	0.0644841	1008
16	rs2267776	T	C	0.577381	1008
16	rs61191505	A	G	0.0525794	1008
16	rs2267777	C	G	0.541667	1008
16	rs2267778	T	G	0.5625	1008
16	rs2267779	G	A	0.55754	1008
16	rs2267780	A	G	0.576389	1008
16	rs2267781	A	C	0.581349	1008
16	rs2267782	C	T	0.0545635	1008
16	rs2267783	C	T	0.563492	1008
16	rs2267784	C	T	0.564484	1008
16	rs971034	C	A	0.558532	1008
16	rs971035	T	C	0.558532	1008
16	rs971036	C	T	0.558532	1008
16	rs2267786	G	A	0.558532	1008
16	rs11646587	G	A	0.558532	1008
16	rs139843674	G	C	0.0248016	1008
16	rs7190785	G	A	0.719246	1008
16	rs55881913	G	C	0.559524	1008
16	rs8060992	T	A	0.167659	1008
16	rs11648559	C	T	0.121032	1008
16	rs28756835	C	T	0.00396825	1008
16	rs7205117	C	T	0.277778	1008
16	rs11859262	C	A	0.274802	1008
16	rs1362322	G	C	0.268849	1008
16	rs765288	T	G	0.279762	1008
16	rs765287	G	A	0.267857	1008
16	rs765286	A	G	0.269841	1008
16	rs981880	G	A	0.285714	1008
16	rs981881	T	G	0.289683	1008
16	rs16966327	T	C	0.259921	1008
16	rs76723385	T	C	0.0238095	1008
16	rs2077923	A	G	0.259921	1008
16	rs16966337	T	C	0.250992	1008
16	rs9938782	T	C	0.250992	1008
16	rs28510258	T	C	0.250992	1008
16	rs7193977	A	C	0.25	1008
16	rs7194140	A	G	0.25	1008
16	rs7192284	G	A	0.246032	1008
16	rs7194040	C	T	0.25	1008
16	rs145245784	C	G	0.0297619	1008
16	rs11639526	T	C	0.249008	1008
16	rs2267787	C	T	0.235119	1008
16	rs2299933	A	G	0.256944	1008
16	rs1833161	T	C	0.259921	1008
16	rs117085642	A	G	0.0248016	1008
16	rs7195942	T	G	0.259921	1008
16	rs7196095	T	C	0.259921	1008
16	rs7195835	C	A	0.250992	1008
16	rs9972709	A	G	0.259921	1008
16	rs7196962	C	G	0.259921	1008
16	rs7197004	C	G	0.257937	1008
16	rs7186955	T	C	0.260913	1008
16	rs7202848	G	T	0.260913	1008
16	rs9972744	C	A	0.259921	1008
16	rs1544604	A	G	0.259921	1008
16	rs72638270	T	C	0.15873	1008
16	rs1544605	T	G	0.247024	1008
16	rs1544606	A	G	0.259921	1008
16	rs77419062	T	C	0.014881	1008
16	rs2267790	T	G	0.257937	1008
16	rs2267791	A	G	0.255952	1008
16	rs2267792	C	A	0.253968	1008
16	rs11640235	C	G	0.0952381	1008
16	rs11648283	T	A	0.233135	1008
16	rs11642729	G	A	0.25	1008
16	rs11643173	C	G	0.251984	1008
16	rs11643000	G	A	0.0892857	1008
16	rs6497517	G	A	0.250992	1008
16	rs16966381	C	A	0.233135	1008
16	rs80098953	C	T	0.0327381	1008
16	rs8053689	A	T	0.233135	1008
16	rs8053228	C	T	0.241071	1008
16	rs2299934	G	A	0.242063	1008
16	rs7188905	C	T	0.243056	1008
16	rs2299935	A	G	0.25496	1008
16	rs6497518	C	T	0.241071	1008
16	rs2284237	A	G	0.247024	1008
16	rs9930307	C	G	0.247024	1008
16	rs9940856	A	G	0.248016	1008
16	rs7191183	T	C	0.249008	1008
16	rs7191999	T	C	0.248016	1008
16	rs34976363	G	T	0.249008	1008
16	rs62034938	A	G	0.233135	1008
16	rs12932412	A	C	0.078373	1008
16	rs34606734	T	C	0.077381	1008
16	rs11649635	G	A	0.077381	1008
16	rs9932138	A	G	0.0793651	1008
16	rs3765648	C	T	0.125	1008
16	rs7188841	C	T	0.0793651	1008
16	rs78151680	G	A	0.031746	1008
16	rs10468237	G	C	0.0813492	1008
16	rs80049283	C	T	0.031746	1008
16	rs9938265	A	G	0.0813492	1008
16	rs7184107	T	A	0.0813492	1008
16	rs7184325	T	C	0.0813492	1008
16	rs6497520	G	A	0.0803571	1008
16	rs34980400	A	C	0.0803571	1008
16	rs116981317	A	G	0.0327381	1008
16	rs17204778	C	G	0.0803571	1008
16	rs7197278	A	G	0.0803571	1008
16	rs10468229	G	T	0.0803571	1008
16	rs1861191	A	C	0.0813492	1008
16	rs1861192	G	A	0.0823413	1008
16	rs12934281	G	A	0.0803571	1008
16	rs17793917	T	C	0.0813492	1008
16	rs11649466	G	T	0.0803571	1008
16	rs9674103	T	A	0.0803571	1008
16	rs7193625	A	C	0.0813492	1008
16	rs8052950	A	G	0.0823413	1008
16	rs8058276	C	T	0.077381	1008
16	rs8058295	C	A	0.0763889	1008
16	rs11645219	C	T	0.078373	1008
16	rs35788173	C	T	0.078373	1008
16	rs149294961	A	T	0.0694444	1008
16	rs1420042	A	G	0.078373	1008
16	rs11647877	C	T	0.0793651	1008
16	rs7196708	C	G	0.0793651	1008
16	rs1420045	C	G	0.0793651	1008
16	rs6497523	A	G	0.0793651	1008
16	rs2072450	C	A	0.184524	1008
16	rs9806806	C	G	0.0793651	1008
16	rs6497524	T	C	0.078373	1008
16	rs12708640	C	T	0.078373	1008
16	rs13336666	T	C	0.078373	1008
16	rs2284239	T	C	0.078373	1008
16	rs2315271	A	G	0.077381	1008
16	rs9938300	T	C	0.078373	1008
16	rs11642764	G	A	0.077381	1008
16	rs16966448	C	T	0.077381	1008
16	rs7199910	T	G	0.0793651	1008
16	rs11647445	T	G	0.078373	1008
16	rs57255286	A	G	0.165675	1008
16	rs11646626	A	G	0.00496032	1008
16	rs79454775	C	T	0.154762	1008
16	rs78174306	T	C	0.125992	1008
16	rs17205996	T	C	0.218254	1008
16	rs8050843	T	C	0.078373	1008
16	rs9936542	C	T	0.077381	1008
16	rs9938117	G	T	0.077381	1008
16	rs72481070	G	C	0.104167	1008
16	rs6497540	T	G	0.078373	1008
16	rs75339517	G	A	0.15873	1008
16	rs55943631	C	T	0.077381	1008
16	rs55864908	G	A	0.0793651	1008
16	rs60213435	C	G	0.077381	1008
16	rs8055791	A	C	0.0763889	1008
16	rs11648156	C	G	0.0753968	1008
16	rs12920919	T	C	0.123016	1008
16	rs2267793	G	A	0.230159	1008
16	rs2215718	C	T	0.123016	1008
16	rs12596342	G	A	0.228175	1008
16	rs9926049	C	A	0.124008	1008
16	rs35440248	C	T	0.0753968	1008
16	rs9926303	C	T	0.123016	1008
16	rs4327046	G	A	0.123016	1008
16	rs9934477	G	T	0.122024	1008
16	rs2229193	C	T	0.0753968	1008
16	rs8054791	A	G	0.123016	1008
16	rs3785187	G	A	0.046627	1008
16	rs80033244	T	C	0.047619	1008
16	rs35082360	A	C	0.0744048	1008
16	rs9940694	C	T	0.0744048	1008
16	rs74250849	A	G	0.047619	1008
16	rs56280857	A	G	0.047619	1008
16	rs55861434	A	G	0.047619	1008
16	rs55985649	G	C	0.047619	1008
16	rs41356645	C	T	0.0744048	1008
16	rs78790215	T	C	0.0486111	1008
16	rs77335867	C	A	0.00892857	1008
16	rs9922678	G	A	0.123016	1008
16	rs78511119	T	C	0.0486111	1008
16	rs74250850	G	A	0.0486111	1008
16	rs8063193	A	C	0.124008	1008
16	rs75006214	G	A	0.0486111	1008
16	rs9933832	G	A	0.122024	1008
16	rs74490183	T	C	0.0486111	1008
16	rs1004936	G	C	0.0734127	1008
16	rs2267794	A	G	0.0347222	1008
16	rs67346571	A	C	0.124008	1008
16	rs74857180	C	T	0.0486111	1008
16	rs6497549	T	C	0.404762	1008
16	rs2010691	C	T	0.0724206	1008
16	rs76988395	G	A	0.0496032	1008
16	rs80161475	C	A	0.0515873	1008
16	rs727605	C	T	0.124008	1008
16	rs5003769	T	A	0.123016	1008
16	rs7199375	T	C	0.124008	1008
16	rs2159908	T	C	0.125	1008
16	rs2159909	T	G	0.125	1008
16	rs55666830	G	T	0.123016	1008
16	rs7187984	G	A	0.123016	1008
16	rs7189901	C	T	0.123016	1008
16	rs35946436	T	C	0.123016	1008
16	rs9939815	T	C	0.123016	1008
16	rs9939817	T	G	0.123016	1008
16	rs7196023	A	G	0.123016	1008
16	rs7201930	T	C	0.123016	1008
16	rs56276962	G	C	0.0496032	1008
16	rs56146838	A	T	0.0496032	1008
16	rs16966529	G	A	0.123016	1008
16	rs77714230	A	T	0.014881	1008
16	rs917834	T	C	0.123016	1008
16	rs2284240	T	C	0.384921	1008
16	rs79810256	C	T	0.0486111	1008
16	rs7204928	T	C	0.122024	1008
16	rs7199724	C	T	0.0724206	1008
16	rs7203082	G	A	0.0724206	1008
16	rs56301937	C	T	0.047619	1008
16	rs71379059	T	C	0.00198413	1008
16	rs78915678	G	T	0.0486111	1008
16	rs77473744	G	A	0.0486111	1008
16	rs12929074	C	T	0.0734127	1008
16	rs12928163	G	A	0.0724206	1008
16	rs12928192	G	A	0.0724206	1008
16	rs9989382	G	C	0.0724206	1008
16	rs9989383	G	A	0.0724206	1008
16	rs9989388	C	T	0.0724206	1008
16	rs9989430	A	G	0.0724206	1008
16	rs1548808	T	C	0.382937	1008
16	rs9989389	C	T	0.0724206	1008
16	rs34004832	G	A	0.0724206	1008
16	rs35342588	C	T	0.0724206	1008
16	rs34030466	C	A	0.0724206	1008
16	rs68096450	T	G	0.0724206	1008
16	rs67763423	T	C	0.0724206	1008
16	rs34076677	T	A	0.0724206	1008
16	rs35999853	C	A	0.0724206	1008
16	rs34814878	G	A	0.0724206	1008
16	rs36021820	C	T	0.0724206	1008
16	rs35513489	A	G	0.0724206	1008
16	rs34635902	C	A	0.0724206	1008
16	rs9302396	G	C	0.121032	1008
16	rs79880296	C	T	0.047619	1008
16	rs9302397	G	A	0.121032	1008
16	rs7204266	A	G	0.130952	1008
16	rs56218635	T	C	0.0823413	1008
16	rs2315272	T	C	0.130952	1008
16	rs13337070	T	C	0.130952	1008
16	rs9934124	A	C	0.130952	1008
16	rs9934198	A	G	0.130952	1008
16	rs9925966	C	T	0.130952	1008
16	rs142297298	C	G	0.0505952	1008
16	rs7191799	G	A	0.121032	1008
16	rs7198943	T	C	0.130952	1008
16	rs7194284	A	G	0.130952	1008
16	rs7199147	T	C	0.130952	1008
16	rs2267795	A	T	0.130952	1008
16	rs9928908	C	T	0.130952	1008
16	rs9921420	T	C	0.130952	1008
16	rs16951624	A	T	0.131944	1008
16	rs76122068	T	A	0.0744048	1008
16	rs7184289	C	G	0.0724206	1008
16	rs143357649	C	T	0.0357143	1008
16	rs140160654	A	T	0.0357143	1008
16	rs11643965	T	C	0.0734127	1008
16	rs56088751	C	T	0.047619	1008
16	rs968301	T	C	0.384921	1008
16	rs7203349	A	C	0.0734127	1008
16	rs7203981	A	G	0.0823413	1008
16	rs7203268	C	A	0.0734127	1008
16	rs8043813	G	A	0.0744048	1008
16	rs2267796	T	G	0.0734127	1008
16	rs11863007	C	T	0.0724206	1008
16	rs3785186	G	A	0.375	1008
16	rs7189130	A	G	0.0724206	1008
16	rs9931983	T	C	0.0744048	1008
16	rs8060093	A	T	0.0734127	1008
16	rs8062828	G	A	0.0734127	1008
16	rs12920653	C	A	0.0734127	1008
16	rs77987099	T	C	0.124008	1008
16	rs117740669	G	A	0.0218254	1008
16	rs12325652	T	C	0.0734127	1008
16	rs9931155	C	T	0.0734127	1008
16	rs8047589	A	G	0.338294	1008
16	rs8051986	T	A	0.0744048	1008
16	rs9926546	T	C	0.0744048	1008
16	rs141402252	G	C	0.0515873	1008
16	rs2052186	G	A	0.0744048	1008
16	rs11640274	T	C	0.0734127	1008
16	rs9941069	A	G	0.0734127	1008
16	rs11644368	C	T	0.0724206	1008
16	rs12922641	A	G	0.332341	1008
16	rs16966627	T	C	0.0724206	1008
16	rs16966628	G	C	0.0724206	1008
16	rs16966631	G	A	0.0724206	1008
16	rs67368559	A	G	0.0724206	1008
16	rs16966634	T	C	0.0813492	1008
16	rs11647369	C	T	0.0724206	1008
16	rs12927741	C	G	0.0724206	1008
16	rs11648462	C	G	0.0724206	1008
16	rs11644572	T	C	0.0724206	1008
16	rs11648509	C	T	0.0724206	1008
16	rs11648614	C	A	0.0724206	1008
16	rs67502878	C	T	0.0724206	1008
16	rs13338500	G	A	0.0724206	1008
16	rs16966650	T	C	0.0724206	1008
16	rs117569255	A	G	0.0198413	1008
16	rs7188892	T	A	0.0734127	1008
16	rs61569971	A	G	0.0178571	1008
16	rs9921541	G	T	0.0734127	1008
16	rs139445001	G	A	0.0287698	1008
16	rs34764457	C	T	0.0734127	1008
16	rs35467874	G	T	0.0734127	1008
16	rs34795833	G	A	0.0734127	1008
16	rs16966658	A	G	0.0734127	1008
16	rs11649106	T	C	0.0724206	1008
16	rs8054982	A	G	0.0724206	1008
16	rs7200835	G	C	0.0744048	1008
16	rs116970852	C	T	0.0595238	1008
16	rs9925170	T	C	0.0724206	1008
16	rs9925243	T	C	0.0724206	1008
16	rs9923240	A	C	0.0724206	1008
16	rs2315274	T	C	0.0724206	1008
16	rs2872876	C	T	0.0724206	1008
16	rs11642197	A	T	0.0724206	1008
16	rs11643234	T	C	0.0724206	1008
16	rs11642239	A	G	0.077381	1008
16	rs35971415	C	T	0.0734127	1008
16	rs10400978	T	C	0.0724206	1008
16	rs9923524	C	T	0.0744048	1008
16	rs7192805	T	C	0.0724206	1008
16	rs7187264	C	T	0.0724206	1008
16	rs11074500	T	G	0.133929	1008
16	rs16966689	C	T	0.0327381	1008
16	rs118052045	A	G	0.00793651	1008
16	rs9938172	C	T	0.0744048	1008
16	rs17208905	A	G	0.112103	1008
16	rs12598073	T	G	0.40873	1008
16	rs2008342	A	C	0.0972222	1008
16	rs140758242	T	C	0.0327381	1008
16	rs57085415	G	T	0.0248016	1008
16	rs4782039	T	C	0.031746	1008
16	rs16966702	T	A	0.134921	1008
16	rs62034949	G	C	0.181548	1008
16	rs9921963	G	A	0.0297619	1008
16	rs12925829	T	C	0.181548	1008
16	rs4782040	A	G	0.212302	1008
16	rs7206115	A	G	0.215278	1008
16	rs61672049	A	G	0.0376984	1008
16	rs117216007	G	A	0.130952	1008
16	rs4782041	C	T	0.212302	1008
16	rs7203026	A	G	0.181548	1008
16	rs36009301	A	G	0.031746	1008
16	rs4782042	T	C	0.130952	1008
16	rs11647336	C	T	0.031746	1008
16	rs13334810	T	C	0.031746	1008
16	rs143508514	G	A	0.0109127	1008
16	rs17569226	C	T	0.177579	1008
16	rs11074502	C	T	0.207341	1008
16	rs11074503	C	T	0.031746	1008
16	rs11649430	A	G	0.0277778	1008
16	rs35056140	C	A	0.0386905	1008
16	rs11645465	C	T	0.176587	1008
16	rs4782053	G	A	0.207341	1008
16	rs7198814	T	A	0.0436508	1008
16	rs4628972	T	G	0.186508	1008
16	rs4780717	C	T	0.0426587	1008
16	rs11861152	G	A	0.0426587	1008
16	rs12149367	C	T	0.0426587	1008
16	rs79742345	A	T	0.376984	1008
16	rs57834668	C	T	0.031746	1008
16	rs117950699	T	C	0.124008	1008
16	rs1979849	G	C	0.22123	1008
16	rs78636937	C	T	0.0198413	1008
16	rs11648171	C	T	0.0426587	1008
16	rs11074504	T	G	0.184524	1008
16	rs12708644	A	G	0.223214	1008
16	rs34761943	A	G	0.18254	1008
16	rs9937214	C	G	0.0456349	1008
16	rs10500369	G	A	0.0446429	1008
16	rs74457674	T	C	0.0238095	1008
16	rs1875209	C	T	0.218254	1008
16	rs12598394	T	A	0.420635	1008
16	rs9933069	A	G	0.224206	1008
16	rs55941262	G	A	0.40377	1008
16	rs17670276	C	A	0.0436508	1008
16	rs12446245	G	A	0.184524	1008
16	rs141939995	C	T	0.0138889	1008
16	rs11646198	C	G	0.188492	1008
16	rs4782080	T	C	0.0456349	1008
16	rs78202005	A	T	0.0525794	1008
16	rs17569386	G	A	0.0426587	1008
16	rs1875210	A	G	0.193452	1008
16	rs35371822	C	T	0.0446429	1008
16	rs4782090	A	T	0.639881	1008
16	rs17569414	T	C	0.0456349	1008
16	rs13331097	G	A	0.184524	1008
16	rs16966731	T	C	0.185516	1008
16	rs2133755	C	T	0.183532	1008
16	rs2173685	C	G	0.183532	1008
16	rs12928240	G	C	0.18254	1008
16	rs34998449	G	A	0.183532	1008
16	rs2315511	A	G	0.637897	1008
16	rs60834670	G	A	0.186508	1008
16	rs78186053	G	A	0.046627	1008
16	rs4782108	T	C	0.046627	1008
16	rs4782109	C	T	0.046627	1008
16	rs9926117	C	G	0.046627	1008
16	rs11648615	T	C	0.236111	1008
16	rs11642346	C	T	0.184524	1008
16	rs1875208	A	C	0.233135	1008
16	rs1875207	G	T	0.046627	1008
16	rs1875206	A	G	0.046627	1008
16	rs9939667	A	G	0.046627	1008
16	rs9929154	C	T	0.046627	1008
16	rs884917	G	A	0.584325	1008
16	rs868398	A	C	0.046627	1008
16	rs884918	T	C	0.590278	1008
16	rs1875205	C	A	0.632937	1008
16	rs1875204	C	G	0.046627	1008
16	rs1875203	C	A	0.046627	1008
16	rs4273038	C	T	0.046627	1008
16	rs9788880	G	C	0.58631	1008
16	rs7190175	T	A	0.046627	1008
16	rs75695733	C	A	0.134921	1008
16	rs7188069	G	C	0.046627	1008
16	rs12923508	G	A	0.046627	1008
16	rs34310826	A	G	0.046627	1008
16	rs34361031	A	G	0.046627	1008
16	rs12934062	T	C	0.231151	1008
16	rs2315512	G	A	0.0456349	1008
16	rs4780744	C	T	0.0515873	1008
16	rs4780745	T	C	0.0515873	1008
16	rs4782113	G	C	0.0515873	1008
16	rs4780746	C	T	0.0436508	1008
16	rs16966757	A	G	0.0505952	1008
16	rs9933159	T	C	0.0962302	1008
16	rs12102827	A	G	0.0962302	1008
16	rs3105686	C	G	0.453373	1008
16	rs3105687	A	G	0.657738	1008
16	rs3105688	G	A	0.453373	1008
16	rs3104702	T	C	0.656746	1008
16	rs3104703	T	G	0.449405	1008
16	rs79128520	T	C	0.0525794	1008
16	rs12927371	A	T	0.453373	1008
16	rs28402995	C	G	0.453373	1008
16	rs2650433	A	T	0.404762	1008
16	rs12932206	A	G	0.453373	1008
16	rs12932095	T	G	0.205357	1008
16	rs3105689	G	C	0.40873	1008
16	rs12928694	C	A	0.0436508	1008
16	rs3104704	A	G	0.64881	1008
16	rs4780751	T	A	0.24504	1008
16	rs11644233	A	C	0.21131	1008
16	rs78864487	A	C	0.0515873	1008
16	rs2650432	G	A	0.655754	1008
16	rs34888134	T	A	0.0376984	1008
16	rs3104705	A	G	0.655754	1008
16	rs6497599	G	A	0.250992	1008
16	rs12924396	G	C	0.251984	1008
16	rs3859123	A	G	0.404762	1008
16	rs3104708	A	G	0.657738	1008
16	rs3848323	C	T	0.250992	1008
16	rs2650431	A	G	0.404762	1008
16	rs75689358	A	G	0.0793651	1008
16	rs3848324	C	G	0.252976	1008
16	rs8045893	T	C	0.0406746	1008
16	rs3848325	A	G	0.21131	1008
16	rs11074516	C	T	0.297619	1008
16	rs11642373	T	C	0.0456349	1008
16	rs148141710	C	A	0.0178571	1008
16	rs117531616	C	T	0.0287698	1008
16	rs3105690	C	T	0.65873	1008
16	rs138526355	A	G	0.015873	1008
16	rs11074517	G	A	0.209325	1008
16	rs1213323	A	G	0.65873	1008
16	rs1213322	C	G	0.65873	1008
16	rs1213321	G	A	0.397817	1008
16	rs4782149	C	G	0.290675	1008
16	rs1213320	T	C	0.66369	1008
16	rs4782150	A	G	0.0436508	1008
16	rs117568616	A	G	0.0367063	1008
16	rs1213319	T	A	0.369048	1008
16	rs3105691	G	C	0.400794	1008
16	rs55750638	G	A	0.0446429	1008
16	rs1213318	C	T	0.357143	1008
16	rs1213317	A	G	0.0823413	1008
16	rs7203184	G	A	0.0436508	1008
16	rs7204776	C	T	0.302579	1008
16	rs34278992	G	C	0.0436508	1008
16	rs7188895	T	G	0.301587	1008
16	rs7186839	G	A	0.303571	1008
16	rs7193738	T	C	0.303571	1008
16	rs1532932	A	G	0.661706	1008
16	rs11641062	G	C	0.296627	1008
16	rs2650434	C	G	0.365079	1008
16	rs12927298	G	A	0.0426587	1008
16	rs28789085	C	T	0.355159	1008
16	rs12933451	C	G	0.046627	1008
16	rs144364656	C	A	0.0416667	1008
16	rs12444835	T	C	0.213294	1008
16	rs2729592	A	C	0.919643	1008
16	rs141176803	T	C	0.0188492	1008
16	rs35872729	G	A	0.0793651	1008
16	rs17750179	T	C	0.373016	1008
16	rs3859124	C	T	0.28373	1008
16	rs2243716	G	A	0.65377	1008
16	rs2729593	G	A	0.365079	1008
16	rs8044744	A	T	0.205357	1008
16	rs2650422	G	C	0.65377	1008
16	rs117237190	A	C	0.015873	1008
16	rs3913375	C	A	0.354167	1008
16	rs2650423	C	A	0.65377	1008
16	rs2650424	T	A	0.353175	1008
16	rs17750208	G	A	0.342262	1008
16	rs34960573	T	G	0.00198413	1008
16	rs3859125	T	C	0.347222	1008
16	rs3105692	G	C	0.556548	1008
16	rs3848327	T	C	0.217262	1008
16	rs3848328	A	G	0.558532	1008
16	rs3859126	C	T	0.338294	1008
16	rs1237957	C	G	0.640873	1008
16	rs17670650	A	G	0.214286	1008
16	rs3104709	T	A	0.639881	1008
16	rs185862422	T	G	0.0168651	1008
16	rs4580161	G	A	0.21131	1008
16	rs1213316	T	G	0.37996	1008
16	rs837687	C	T	0.974206	1008
16	rs149801010	T	A	0.0277778	1008
16	rs62033386	C	A	0.212302	1008
16	rs837688	A	C	0.212302	1008
16	rs837689	G	A	0.555556	1008
16	rs117490483	T	C	0.0357143	1008
16	rs844395	T	C	0.52381	1008
16	rs10500370	G	A	0.344246	1008
16	rs7201574	A	G	0.0436508	1008
16	rs3848329	C	G	0.178571	1008
16	rs863283	A	G	0.608135	1008
16	rs17750303	C	A	0.345238	1008
16	rs837690	A	G	0.608135	1008
16	rs78151447	A	T	0.0287698	1008
16	rs79270282	A	T	0.345238	1008
16	rs12920291	C	T	0.0109127	1008
16	rs865101	C	T	0.44246	1008
16	rs3104710	T	G	0.443452	1008
16	rs837691	G	C	0.441468	1008
16	rs9788936	T	C	0.352183	1008
16	rs3905836	C	T	0.0109127	1008
16	rs9788939	T	A	0.349206	1008
16	rs35317587	C	A	0.030754	1008
16	rs865678	A	G	0.396825	1008
16	rs78852925	G	A	0.34623	1008
16	rs10500371	T	C	0.353175	1008
16	rs11866385	C	G	0.047619	1008
16	rs11862557	A	T	0.047619	1008
16	rs837692	A	G	0.386905	1008
16	rs79123884	C	T	0.337302	1008
16	rs837693	G	A	0.434524	1008
16	rs837694	A	G	0.434524	1008
16	rs35719595	G	A	0.0337302	1008
16	rs75076752	G	C	0.0327381	1008
16	rs720717	G	A	0.467262	1008
16	rs12923661	G	T	0.0337302	1008
16	rs34543204	G	C	0.0337302	1008
16	rs68004512	G	A	0.0337302	1008
16	rs706000	T	G	0.468254	1008
16	rs837696	T	C	0.468254	1008
16	rs12932835	G	A	0.0337302	1008
16	rs837697	T	G	0.467262	1008
16	rs837698	A	C	0.650794	1008
16	rs55807912	T	C	0.0337302	1008
16	rs837701	T	C	0.468254	1008
16	rs837702	G	C	0.467262	1008
16	rs36169339	C	T	0.0337302	1008
16	rs837703	A	C	0.467262	1008
16	rs35973694	G	T	0.0337302	1008
16	rs837704	C	G	0.467262	1008
16	rs837705	C	A	0.468254	1008
16	rs837706	T	C	0.468254	1008
16	rs34413887	C	T	0.047619	1008
16	rs837707	C	T	0.434524	1008
16	rs837708	G	A	0.468254	1008
16	rs35724428	A	T	0.047619	1008
16	rs837709	A	G	0.468254	1008
16	rs77403542	A	T	0.030754	1008
16	rs2650427	T	C	0.434524	1008
16	rs28678768	T	G	0.047619	1008
16	rs34055325	G	C	0.0337302	1008
16	rs8057394	C	G	0.467262	1008
16	rs2937028	T	C	0.467262	1008
16	rs2937029	T	C	0.468254	1008
16	rs9921906	C	A	0.378968	1008
16	rs78305124	A	C	0.0962302	1008
16	rs2133754	A	G	0.436508	1008
16	rs76339890	C	T	0.0436508	1008
16	rs1969060	G	A	0.425595	1008
16	rs3848332	G	C	0.030754	1008
16	rs3848333	G	A	0.030754	1008
16	rs2594541	C	T	0.469246	1008
16	rs4363863	G	C	0.348214	1008
16	rs2352750	C	G	0.418651	1008
16	rs2594542	G	A	0.469246	1008
16	rs9932353	C	T	0.046627	1008
16	rs2650426	A	C	0.470238	1008
16	rs34824974	G	A	0.030754	1008
16	rs11863580	G	T	0.046627	1008
16	rs2937030	T	C	0.469246	1008
16	rs2937032	A	G	0.469246	1008
16	rs76506260	C	T	0.0337302	1008
16	rs2937033	A	G	0.469246	1008
16	rs8050385	C	A	0.435516	1008
16	rs2650428	T	G	0.469246	1008
16	rs4780762	C	G	0.436508	1008
16	rs116809124	C	T	0.0337302	1008
16	rs4780763	T	C	0.434524	1008
16	rs17682922	T	A	0.353175	1008
16	rs3848334	G	C	0.434524	1008
16	rs78713354	G	C	0.0337302	1008
16	rs3905837	A	G	0.434524	1008
16	rs11644461	T	C	0.046627	1008
16	rs12935101	C	A	0.46627	1008
16	rs17682940	C	T	0.386905	1008
16	rs80085879	T	C	0.168651	1008
16	rs2650429	C	T	0.467262	1008
16	rs1868285	C	G	0.642857	1008
16	rs1868286	T	C	0.467262	1008
16	rs1868287	C	T	0.532738	1008
16	rs12596917	G	C	0.521825	1008
16	rs7192557	G	A	0.532738	1008
16	rs11642059	G	A	0.532738	1008
16	rs11642181	G	C	0.046627	1008
16	rs11639850	T	C	0.521825	1008
16	rs147092904	A	G	0.0496032	1008
16	rs10500372	A	G	0.389881	1008
16	rs1992893	C	A	0.922619	1008
16	rs75226848	G	A	0.0436508	1008
16	rs10500373	T	C	0.340278	1008
16	rs7184748	A	G	0.532738	1008
16	rs7205702	G	A	0.922619	1008
16	rs7189973	T	C	0.532738	1008
16	rs7205861	G	T	0.532738	1008
16	rs2352752	C	G	0.531746	1008
16	rs12599024	C	T	0.33631	1008
16	rs181401836	G	C	0.0109127	1008
16	rs11074542	C	G	0.534722	1008
16	rs6497647	A	C	0.951389	1008
16	rs67182441	C	T	0.0684524	1008
16	rs3743833	G	A	0.534722	1008
16	rs11648073	T	C	0.536706	1008
16	rs13338243	T	C	0.922619	1008
16	rs78001788	G	C	0.53373	1008
16	rs11648440	A	C	0.534722	1008
16	rs144593551	G	A	0.0109127	1008
16	rs7203745	T	C	0.534722	1008
16	rs7204100	T	C	0.951389	1008
16	rs34340658	C	T	0.077381	1008
16	rs111548831	C	T	0.339286	1008
16	rs7197846	G	A	0.534722	1008
16	rs7199239	C	G	0.534722	1008
16	rs12598112	C	T	0.339286	1008
16	rs28627855	G	A	0.534722	1008
16	rs143348523	T	C	0.0178571	1008
16	rs76655943	T	C	0.534722	1008
16	rs12598055	G	A	0.338294	1008
16	rs34508555	C	G	0.077381	1008
16	rs12443703	A	G	0.535714	1008
16	rs35050547	T	C	0.078373	1008
16	rs12444387	T	C	0.535714	1008
16	rs74008913	A	C	0.535714	1008
16	rs12447029	G	A	0.535714	1008
16	rs74008914	G	C	0.535714	1008
16	rs12447252	C	T	0.33631	1008
16	rs149289425	C	T	0.0287698	1008
16	rs1868290	T	C	0.969246	1008
16	rs11641209	A	C	0.535714	1008
16	rs34478079	C	T	0.535714	1008
16	rs80063661	C	T	0.0486111	1008
16	rs12445241	A	G	0.535714	1008
16	rs12445892	T	C	0.535714	1008
16	rs12447852	G	C	0.536706	1008
16	rs12448069	C	T	0.536706	1008
16	rs8058457	T	C	0.922619	1008
16	rs79102236	A	G	0.535714	1008
16	rs28610230	A	C	0.52381	1008
16	rs8052800	G	C	0.923611	1008
16	rs34042699	T	C	0.535714	1008
16	rs12448791	C	T	0.535714	1008
16	rs12448822	C	G	0.534722	1008
16	rs74008916	G	C	0.536706	1008
16	rs74008917	C	A	0.536706	1008
16	rs111997007	C	T	0.53869	1008
16	rs111067690	T	C	0.951389	1008
16	rs74632430	C	T	0.339286	1008
16	rs72772352	C	A	0.0605159	1008
16	rs60920123	G	A	0.402778	1008
16	rs11074544	C	T	0.951389	1008
16	rs9925118	C	T	0.399802	1008
16	rs72772356	G	A	0.0605159	1008
16	rs7197547	C	T	0.951389	1008
16	rs35467724	T	C	0.593254	1008
16	rs7198417	A	C	0.40377	1008
16	rs11074546	G	T	0.551587	1008
16	rs11074547	T	G	0.548611	1008
16	rs11074548	T	C	0.548611	1008
16	rs75541726	C	T	0.0327381	1008
16	rs7190960	G	A	0.548611	1008
16	rs7191131	G	A	0.53869	1008
16	rs76716732	C	G	0.047619	1008
16	rs7199281	T	A	0.548611	1008
16	rs11074550	C	A	0.547619	1008
16	rs140125613	G	A	0.0327381	1008
16	rs11074552	T	G	0.960317	1008
16	rs6497658	G	A	0.951389	1008
16	rs72772368	C	T	0.0327381	1008
16	rs6416623	A	T	0.96131	1008
16	rs141505738	G	A	0.0337302	1008
16	rs7186950	A	G	0.928571	1008
16	rs11642357	A	G	0.352183	1008
16	rs1900719	G	A	0.877976	1008
16	rs1448273	G	T	0.520833	1008
16	rs117653977	C	T	0.0287698	1008
16	rs7188307	T	A	0.877976	1008
16	rs7188329	T	G	0.878968	1008
16	rs7204413	G	C	0.877976	1008
16	rs114447728	T	G	0.0416667	1008
16	rs6497662	T	C	0.87996	1008
16	rs1349083	A	T	0.87996	1008
16	rs12447502	C	G	0.882937	1008
16	rs144438127	C	T	0.0386905	1008
16	rs35096728	C	G	0.91369	1008
16	rs9937979	C	T	0.87004	1008
16	rs7195982	G	C	0.885913	1008
16	rs7197538	C	T	0.869048	1008
16	rs9940191	G	C	0.875	1008
16	rs8061676	A	G	0.047619	1008
16	rs1448258	T	C	0.965278	1008
16	rs59861689	G	T	0.0119048	1008
16	rs80216463	A	C	0.203373	1008
16	rs2352740	T	C	0.949405	1008
16	rs2034369	C	A	0.909722	1008
16	rs7190475	G	T	0.490079	1008
16	rs74979838	G	T	0.136905	1008
16	rs117965943	G	A	0.0188492	1008
16	rs74471380	T	C	0.0535714	1008
16	rs1448259	T	G	0.951389	1008
16	rs1448260	C	G	0.951389	1008
16	rs7188387	C	T	0.94246	1008
16	rs115452788	A	G	0.0525794	1008
16	rs34084099	C	T	0.0406746	1008
16	rs140290535	G	C	0.0525794	1008
16	rs79262004	C	T	0.544643	1008
16	rs9302408	C	T	0.949405	1008
16	rs8044064	T	C	0.904762	1008
16	rs74817722	G	A	0.0426587	1008
16	rs11643092	C	T	0.94246	1008
16	rs7197678	T	C	0.952381	1008
16	rs16956840	G	C	0.0119048	1008
16	rs79225924	C	T	0.0426587	1008
16	rs12599320	C	T	0.590278	1008
16	rs10852253	C	T	0.94246	1008
16	rs78842582	G	A	0.0119048	1008
16	rs79479110	T	C	0.0515873	1008
16	rs7195159	C	T	0.893849	1008
16	rs118182419	G	A	0.0565476	1008
16	rs7500790	C	A	0.892857	1008
16	rs1448267	C	A	0.892857	1008
16	rs2352742	G	A	0.890873	1008
16	rs2352743	C	T	0.891865	1008
16	rs2352744	C	A	0.906746	1008
16	rs75562646	A	G	0.0535714	1008
16	rs1375073	C	T	0.0803571	1008
16	rs7192140	T	C	0.96131	1008
16	rs140613370	C	G	0.0456349	1008
16	rs11648322	C	T	0.0376984	1008
16	rs11074568	C	A	0.332341	1008
16	rs75142508	C	T	0.404762	1008
16	rs76241812	C	T	0.382937	1008
16	rs7206714	A	C	0.458333	1008
16	rs72774173	G	A	0.00595238	1008
16	rs72774174	T	C	0.00595238	1008
16	rs7188616	G	C	0.451389	1008
16	rs76990086	C	T	0.446429	1008
16	rs72774175	G	C	0.116071	1008
16	rs6497676	G	A	0.546627	1008
16	rs1530671	A	G	0.446429	1008
16	rs1530669	A	G	0.450397	1008
16	rs11649454	C	G	0.355159	1008
16	rs72774177	G	A	0.00595238	1008
16	rs4780790	G	T	0.638889	1008
16	rs2034368	G	A	0.553571	1008
16	rs11640629	C	T	0.113095	1008
16	rs4780793	T	A	0.506944	1008
16	rs79153367	C	T	0.00595238	1008
16	rs9926046	C	T	0.447421	1008
16	rs1463132	T	C	0.553571	1008
16	rs1448241	C	T	0.802579	1008
16	rs12597497	G	A	0.446429	1008
16	rs9928340	G	C	0.0376984	1008
16	rs140211467	A	G	0.0565476	1008
16	rs34343026	G	A	0.031746	1008
16	rs72774179	C	T	0.00694444	1008
16	rs35959454	T	C	0.0327381	1008
16	rs8053887	T	A	0.0168651	1008
16	rs11074569	A	G	0.453373	1008
16	rs12597257	T	C	0.453373	1008
16	rs11642840	T	C	0.529762	1008
16	rs17683084	G	A	0.453373	1008
16	rs1448239	G	C	0.047619	1008
16	rs17683096	G	A	0.452381	1008
16	rs7203315	G	T	0.0436508	1008
16	rs7205594	A	T	0.470238	1008
16	rs12149454	G	A	0.453373	1008
16	rs12917652	G	T	0.497024	1008
16	rs150344545	T	C	0.0218254	1008
16	rs9934226	C	T	0.0168651	1008
16	rs75526104	C	G	0.103175	1008
16	rs59867656	A	G	0.453373	1008
16	rs73512720	C	G	0.0168651	1008
16	rs73512721	C	G	0.0168651	1008
16	rs79115472	C	T	0.452381	1008
16	rs78867630	C	A	0.452381	1008
16	rs58142870	G	C	0.0168651	1008
16	rs55934774	A	C	0.0168651	1008
16	rs55875023	T	A	0.0168651	1008
16	rs8044459	C	T	0.979167	1008
16	rs56343598	A	C	0.0168651	1008
16	rs55690106	A	T	0.0168651	1008
16	rs150146155	T	C	0.0238095	1008
16	rs116406752	A	T	0.0168651	1008
16	rs60361910	G	A	0.0168651	1008
16	rs56363031	T	C	0.0168651	1008
16	rs117201595	C	T	0.0515873	1008
16	rs60016073	T	C	0.0168651	1008
16	rs57912738	C	G	0.0168651	1008
16	rs117487575	A	C	0.100198	1008
16	rs59892713	G	A	0.0168651	1008
16	rs61189352	C	G	0.0168651	1008
16	rs56940816	T	C	0.0168651	1008
16	rs57251525	G	A	0.0168651	1008
16	rs2352749	T	A	0.353175	1008
16	rs56186846	G	A	0.0168651	1008
16	rs71379069	T	A	0.031746	1008
16	rs9936140	A	G	0.475198	1008
16	rs8049630	G	A	0.353175	1008
16	rs8049812	G	T	0.494048	1008
16	rs79278022	C	T	0.458333	1008
16	rs8055814	C	G	0.968254	1008
16	rs11074572	A	G	0.475198	1008
16	rs11074573	A	G	0.475198	1008
16	rs74993838	G	A	0.458333	1008
16	rs9938927	A	T	0.475198	1008
16	rs9928470	C	A	0.475198	1008
16	rs9927871	G	T	0.475198	1008
16	rs9927924	G	A	0.475198	1008
16	rs9921074	T	C	0.474206	1008
16	rs4324127	G	A	0.480159	1008
16	rs6497682	G	A	0.475198	1008
16	rs4552023	C	T	0.493056	1008
16	rs56987497	G	A	0.031746	1008
16	rs6497683	C	A	0.475198	1008
16	rs6497684	T	C	0.506944	1008
16	rs7205180	C	T	0.506944	1008
16	rs28437288	T	C	0.473214	1008
16	rs12935686	G	A	0.132937	1008
16	rs77428777	G	C	0.455357	1008
16	rs28718954	C	G	0.50496	1008
16	rs9924125	A	G	0.514881	1008
16	rs79484368	C	A	0.458333	1008
16	rs11861175	T	C	0.485119	1008
16	rs60150294	G	A	0.269841	1008
16	rs9302415	G	C	0.475198	1008
16	rs117410261	G	C	0.0257937	1008
16	rs7206256	A	G	0.477183	1008
16	rs58991479	G	A	0.460317	1008
16	rs7188343	T	C	0.477183	1008
16	rs12598826	T	G	0.477183	1008
16	rs7204412	G	A	0.477183	1008
16	rs8063758	C	T	0.477183	1008
16	rs11074576	A	G	0.470238	1008
16	rs12598973	T	G	0.458333	1008
16	rs9924590	C	T	0.47619	1008
16	rs8048653	C	T	0.968254	1008
16	rs4780812	G	C	0.497024	1008
16	rs9935144	A	G	0.47619	1008
16	rs9924142	G	A	0.47619	1008
16	rs9924226	G	C	0.475198	1008
16	rs4353478	G	A	0.47619	1008
16	rs4533282	C	G	0.477183	1008
16	rs1900721	G	C	0.477183	1008
16	rs4782252	A	T	0.0367063	1008
16	rs60369057	G	A	0.277778	1008
16	rs4464076	C	A	0.472222	1008
16	rs4354936	G	A	0.460317	1008
16	rs2352748	G	A	0.470238	1008
16	rs2016627	A	C	0.47123	1008
16	rs3948098	C	T	0.47123	1008
16	rs2034365	T	C	0.474206	1008
16	rs144208005	A	G	0.0238095	1008
16	rs12934614	C	A	0.494048	1008
16	rs7203520	C	T	0.47123	1008
16	rs77019969	G	A	0.452381	1008
16	rs1375078	C	T	0.464286	1008
16	rs1375079	G	A	0.464286	1008
16	rs72776008	T	A	0.0198413	1008
16	rs6497690	G	A	0.515873	1008
16	rs57655198	G	C	0.457341	1008
16	rs4782255	G	A	0.527778	1008
16	rs7192395	G	A	0.534722	1008
16	rs7199298	A	C	0.537698	1008
16	rs72776012	T	C	0.0198413	1008
16	rs79546108	G	A	0.452381	1008
16	rs12931150	G	A	0.535714	1008
16	rs12918566	T	G	0.535714	1008
16	rs140714747	A	G	0.357143	1008
16	rs74006707	C	T	0.464286	1008
16	rs74495883	T	C	0.451389	1008
16	rs7205866	C	T	0.464286	1008
16	rs137950317	T	C	0.0277778	1008
16	rs12447389	T	C	0.467262	1008
16	rs7189786	A	T	0.467262	1008
16	rs7187763	G	A	0.468254	1008
16	rs7187914	G	A	0.463294	1008
16	rs4782258	A	G	0.599206	1008
16	rs7189495	C	T	0.479167	1008
16	rs7188108	G	T	0.479167	1008
16	rs7188171	G	T	0.455357	1008
16	rs7190342	A	G	0.47123	1008
16	rs7195607	T	A	0.453373	1008
16	rs34393853	G	C	0.491071	1008
16	rs11646734	A	G	0.488095	1008
16	rs11641504	C	G	0.458333	1008
16	rs34819762	G	A	0.414683	1008
16	rs1900718	G	A	0.549603	1008
16	rs113629870	C	T	0.37004	1008
16	rs12924929	C	A	0.181548	1008
16	rs7190642	C	T	0.419643	1008
16	rs7197357	A	G	0.419643	1008
16	rs72776014	G	A	0.419643	1008
16	rs7195732	G	T	0.415675	1008
16	rs11644367	T	C	0.550595	1008
16	rs11646046	A	T	0.933532	1008
16	rs1550958	C	T	0.933532	1008
16	rs1550959	A	G	0.933532	1008
16	rs79706203	C	T	0.133929	1008
16	rs11647290	T	G	0.933532	1008
16	rs11647362	T	C	0.933532	1008
16	rs57504038	T	C	0.381944	1008
16	rs58261748	C	T	0.37996	1008
16	rs9937210	A	G	0.934524	1008
16	rs12927015	G	C	0.0654762	1008
16	rs9926837	C	G	0.377976	1008
16	rs79474310	T	A	0.0952381	1008
16	rs12932615	C	G	0.0654762	1008
16	rs8058537	C	T	0.934524	1008
16	rs8058567	C	G	0.934524	1008
16	rs4782262	C	T	0.934524	1008
16	rs4782263	A	G	0.934524	1008
16	rs9931751	G	A	0.934524	1008
16	rs11640305	A	C	0.934524	1008
16	rs11640377	A	G	0.934524	1008
16	rs11640415	A	C	0.934524	1008
16	rs11645334	C	T	0.934524	1008
16	rs11640421	A	G	0.934524	1008
16	rs11640425	A	G	0.934524	1008
16	rs11641560	T	C	0.934524	1008
16	rs11074591	C	T	0.934524	1008
16	rs11074592	A	G	0.934524	1008
16	rs58926525	G	A	0.414683	1008
16	rs7195897	T	G	0.934524	1008
16	rs58626002	T	C	0.418651	1008
16	rs11074593	G	A	0.934524	1008
16	rs72776035	C	A	0.311508	1008
16	rs7191698	A	C	0.935516	1008
16	rs35102700	C	T	0.0654762	1008
16	rs2352753	A	T	0.934524	1008
16	rs71379070	G	A	0.0654762	1008
16	rs1078693	T	C	0.934524	1008
16	rs1078694	T	C	0.934524	1008
16	rs1078695	T	C	0.522817	1008
16	rs1078696	C	T	0.934524	1008
16	rs75194938	T	A	0.40873	1008
16	rs2352754	C	T	0.934524	1008
16	rs2352755	G	A	0.934524	1008
16	rs2352757	T	C	0.934524	1008
16	rs2352759	C	T	0.52381	1008
16	rs2352760	A	G	0.934524	1008
16	rs1868288	G	C	0.934524	1008
16	rs2352761	A	G	0.934524	1008
16	rs1448247	C	T	0.416667	1008
16	rs1448248	T	G	0.934524	1008
16	rs117504849	T	C	0.0257937	1008
16	rs1868289	G	T	0.52381	1008
16	rs35032885	C	G	0.0654762	1008
16	rs55905124	G	A	0.525794	1008
16	rs62035769	C	A	0.52381	1008
16	rs12448926	G	A	0.58631	1008
16	rs1375069	C	A	0.969246	1008
16	rs4454974	T	C	0.423611	1008
16	rs1448249	G	A	0.969246	1008
16	rs1375070	T	C	0.97123	1008
16	rs1448250	G	A	0.969246	1008
16	rs76790181	G	A	0.104167	1008
16	rs4782267	C	G	0.030754	1008
16	rs4782268	A	G	0.030754	1008
16	rs1448251	G	C	0.969246	1008
16	rs1448252	G	T	0.39881	1008
16	rs144066599	C	T	0.0168651	1008
16	rs61364437	A	G	0.030754	1008
16	rs4782271	A	C	0.031746	1008
16	rs4782275	T	C	0.030754	1008
16	rs7195891	C	T	0.969246	1008
16	rs2121941	G	A	0.457341	1008
16	rs72776049	T	C	0.380952	1008
16	rs71379071	C	G	0.0287698	1008
16	rs35502861	T	C	0.0287698	1008
16	rs35181140	C	A	0.0287698	1008
16	rs34435939	C	T	0.0287698	1008
16	rs35890930	G	A	0.0287698	1008
16	rs77858670	C	T	0.125992	1008
16	rs11859727	C	A	0.213294	1008
16	rs77282668	C	T	0.0446429	1008
16	rs1375071	T	C	0.234127	1008
16	rs35602117	G	T	0.0287698	1008
16	rs11644511	C	A	0.356151	1008
16	rs11644255	G	C	0.361111	1008
16	rs75144761	G	A	0.0297619	1008
16	rs11074603	G	C	0.364087	1008
16	rs11074604	T	C	0.365079	1008
16	rs35666563	G	C	0.0297619	1008
16	rs1420667	T	C	0.375992	1008
16	rs1448264	T	C	0.624008	1008
16	rs7206680	A	G	0.236111	1008
16	rs35354878	A	T	0.0297619	1008
16	rs1071458	T	G	0.626984	1008
16	rs75267051	G	T	0.342262	1008
16	rs12929783	C	T	0.0287698	1008
16	rs10775270	A	C	0.587302	1008
16	rs11862776	C	G	0.0406746	1008
16	rs2442098	A	G	0.922619	1008
16	rs11074605	G	T	0.0525794	1008
16	rs34358230	G	C	0.0406746	1008
16	rs1070481	T	G	0.419643	1008
16	rs1070482	C	A	0.923611	1008
16	rs1070483	T	C	0.882937	1008
16	rs12922340	A	G	0.0406746	1008
16	rs1070484	T	C	0.419643	1008
16	rs1070485	A	C	0.859127	1008
16	rs182067372	G	A	0.0873016	1008
16	rs68013133	G	A	0.447421	1008
16	rs4782288	G	C	0.0406746	1008
16	rs72776064	G	T	0.330357	1008
16	rs1070486	T	C	0.419643	1008
16	rs17570500	A	C	0.0406746	1008
16	rs12598874	T	C	0.498016	1008
16	rs1103127	A	G	0.871032	1008
16	rs1070487	A	G	0.912698	1008
16	rs75586822	T	C	0.0228175	1008
16	rs1070488	T	A	0.911706	1008
16	rs12929343	T	G	0.0416667	1008
16	rs7191935	A	C	0.0426587	1008
16	rs10852261	C	G	0.911706	1008
16	rs10852262	C	T	0.87004	1008
16	rs79813895	G	C	0.0416667	1008
16	rs6416624	T	C	0.926587	1008
16	rs1097787	C	G	0.926587	1008
16	rs1097735	G	C	0.924603	1008
16	rs1097734	T	G	0.926587	1008
16	rs1097733	A	G	0.425595	1008
16	rs1070476	T	A	0.925595	1008
16	rs1097732	A	G	0.925595	1008
16	rs12926569	G	A	0.0406746	1008
16	rs12926704	G	A	0.0406746	1008
16	rs1097731	A	G	0.925595	1008
16	rs34348078	T	G	0.0416667	1008
16	rs1097730	A	G	0.873016	1008
16	rs76358291	G	C	0.165675	1008
16	rs149119630	C	T	0.0267857	1008
16	rs1070475	A	C	0.923611	1008
16	rs1070474	G	T	0.90873	1008
16	rs1070473	C	G	0.412698	1008
16	rs3885998	G	A	0.0416667	1008
16	rs9934711	G	C	0.473214	1008
16	rs117754358	A	G	0.0218254	1008
16	rs10438524	T	C	0.555556	1008
16	rs12446356	A	T	0.0426587	1008
16	rs7186062	T	C	0.512897	1008
16	rs6497731	C	G	0.5	1008
16	rs6497732	A	T	0.925595	1008
16	rs3852744	T	C	0.923611	1008
16	rs1532933	A	G	0.41369	1008
16	rs1532934	T	G	0.923611	1008
16	rs1626306	C	T	0.923611	1008
16	rs10438517	A	G	0.0545635	1008
16	rs1627364	C	G	0.364087	1008
16	rs142107673	A	C	0.0218254	1008
16	rs1345423	G	T	0.920635	1008
16	rs35696239	T	C	0.0426587	1008
16	rs11074613	G	A	0.544643	1008
16	rs7501071	G	A	0.544643	1008
16	rs3852745	G	T	0.544643	1008
16	rs3852746	C	T	0.545635	1008
16	rs1097784	T	C	0.868056	1008
16	rs1097785	C	T	0.363095	1008
16	rs1102967	C	T	0.359127	1008
16	rs1702265	C	T	0.921627	1008
16	rs1103651	A	C	0.880952	1008
16	rs7195491	C	G	0.0396825	1008
16	rs1345424	T	C	0.375992	1008
16	rs1147993	C	T	0.921627	1008
16	rs194355	A	G	0.393849	1008
16	rs183161	G	A	0.391865	1008
16	rs11859693	C	T	0.0714286	1008
16	rs8045990	A	G	0.115079	1008
16	rs8050482	T	C	0.118056	1008
16	rs3911053	C	T	0.608135	1008
16	rs1097844	A	G	0.387897	1008
16	rs8050654	A	G	0.59623	1008
16	rs117669636	G	C	0.0615079	1008
16	rs1103655	G	A	0.392857	1008
16	rs6497738	G	C	0.602183	1008
16	rs168866	C	T	0.873016	1008
16	rs1099402	T	A	0.394841	1008
16	rs34834528	G	A	0.0505952	1008
16	rs4587976	G	C	0.125992	1008
16	rs75499250	G	A	0.0218254	1008
16	rs146561923	G	A	0.147817	1008
16	rs79624783	G	A	0.0882937	1008
16	rs76738474	T	C	0.0972222	1008
16	rs9888961	G	A	0.0744048	1008
16	rs139619267	G	A	0.0257937	1008
16	rs34514934	C	G	0.0744048	1008
16	rs2353434	G	C	0.484127	1008
16	rs1550961	C	G	0.484127	1008
16	rs1071502	T	C	0.396825	1008
16	rs186473536	G	A	0.0406746	1008
16	rs72776078	C	T	0.477183	1008
16	rs1366076	A	T	0.47619	1008
16	rs11074627	G	A	0.47619	1008
16	rs8063971	A	G	0.0704365	1008
16	rs1070502	G	T	0.465278	1008
16	rs1070503	T	C	0.52381	1008
16	rs1070505	A	C	0.469246	1008
16	rs1070548	A	G	0.469246	1008
16	rs1097927	T	C	0.469246	1008
16	rs35016816	T	C	0.0535714	1008
16	rs35844408	C	T	0.0525794	1008
16	rs8047898	G	A	0.0753968	1008
16	rs11074629	G	C	0.477183	1008
16	rs11642956	T	A	0.0753968	1008
16	rs1104474	T	C	0.463294	1008
16	rs1650420	T	C	0.463294	1008
16	rs1104068	A	G	0.463294	1008
16	rs8055598	C	A	0.464286	1008
16	rs1102972	T	C	0.46131	1008
16	rs1097928	C	T	0.462302	1008
16	rs1868291	C	T	0.943452	1008
16	rs148909764	T	C	0.0257937	1008
16	rs1666857	A	C	0.393849	1008
16	rs191543621	T	C	0.0277778	1008
16	rs1641791	A	C	0.470238	1008
16	rs7499321	T	C	0.472222	1008
16	rs4780865	G	A	0.0525794	1008
16	rs11642171	C	A	0.469246	1008
16	rs190367674	C	T	0.030754	1008
16	rs4780867	C	G	0.0585317	1008
16	rs34963744	C	G	0.0585317	1008
16	rs117667245	G	T	0.0555556	1008
16	rs11640125	A	G	0.0753968	1008
16	rs80099381	G	T	0.121032	1008
16	rs2302711	C	T	0.954365	1008
16	rs117609472	C	T	0.0595238	1008
16	rs3785185	G	A	0.0684524	1008
16	rs143673370	G	C	0.0198413	1008
16	rs4780874	T	G	0.931548	1008
16	rs1118728	A	G	0.482143	1008
16	rs149451873	G	A	0.0208333	1008
16	rs11864024	G	T	0.0694444	1008
16	rs9926758	T	C	0.0694444	1008
16	rs1420666	G	A	0.87004	1008
16	rs1896579	G	A	0.930556	1008
16	rs1071504	C	T	0.930556	1008
16	rs7192971	G	A	0.0694444	1008
16	rs140511409	T	C	0.0208333	1008
16	rs11647417	G	A	0.0704365	1008
16	rs58655089	T	G	0.389881	1008
16	rs12149871	C	T	0.474206	1008
16	rs1641793	A	G	0.930556	1008
16	rs1666851	G	A	0.386905	1008
16	rs7201428	C	T	0.0694444	1008
16	rs7201823	C	T	0.0694444	1008
16	rs2195261	A	C	0.930556	1008
16	rs7189818	T	C	0.0694444	1008
16	rs7184990	A	G	0.0694444	1008
16	rs1346430	C	A	0.930556	1008
16	rs1097867	G	A	0.930556	1008
16	rs2909018	C	T	0.930556	1008
16	rs11074637	T	A	0.930556	1008
16	rs1650395	G	A	0.930556	1008
16	rs28578260	T	C	0.0595238	1008
16	rs11074638	G	A	0.871032	1008
16	rs11074639	C	T	0.0694444	1008
16	rs11074640	A	G	0.0694444	1008
16	rs11074641	G	C	0.0684524	1008
16	rs3865193	G	A	0.930556	1008
16	rs11641733	C	T	0.0694444	1008
16	rs11641781	C	A	0.0694444	1008
16	rs28575121	G	A	0.0684524	1008
16	rs1650396	C	T	0.873016	1008
16	rs17671641	G	A	0.0565476	1008
16	rs1070495	G	C	0.944444	1008
16	rs3865194	A	C	0.939484	1008
16	rs1070496	C	G	0.939484	1008
16	rs7202876	G	T	0.0644841	1008
16	rs3865195	C	T	0.935516	1008
16	rs4780886	G	A	0.0654762	1008
16	rs1650397	G	A	0.935516	1008
16	rs16957102	T	C	0.0605159	1008
16	rs71379076	T	A	0.0605159	1008
16	rs3909797	C	T	0.0664683	1008
16	rs1070497	C	G	0.938492	1008
16	rs1807353	C	T	0.0595238	1008
16	rs2016202	A	G	0.0634921	1008
16	rs1807354	T	C	0.0595238	1008
16	rs3865196	T	G	0.0595238	1008
16	rs13332817	G	A	0.0545635	1008
16	rs13333124	C	G	0.0555556	1008
16	rs9930500	C	T	0.0545635	1008
16	rs75160553	T	C	0.145833	1008
16	rs9923162	T	C	0.0595238	1008
16	rs9930833	C	T	0.0545635	1008
16	rs8061486	C	T	0.0545635	1008
16	rs8046217	T	A	0.0585317	1008
16	rs71379077	C	T	0.0595238	1008
16	rs71379078	G	T	0.0595238	1008
16	rs1097869	T	C	0.547619	1008
16	rs1111421	G	A	0.420635	1008
16	rs17750837	T	C	0.490079	1008
16	rs11647181	C	T	0.0456349	1008
16	rs1427858	A	G	0.47123	1008
16	rs11648582	C	G	0.284722	1008
16	rs35927639	C	T	0.0386905	1008
16	rs7200200	A	G	0.473214	1008
16	rs11648626	G	A	0.465278	1008
16	rs34901854	C	G	0.0436508	1008
16	rs11646060	T	G	0.473214	1008
16	rs8063807	C	T	0.439484	1008
16	rs78594968	C	T	0.139881	1008
16	rs8047411	G	A	0.438492	1008
16	rs8049007	C	T	0.44246	1008
16	rs8049174	C	T	0.44246	1008
16	rs9924349	G	A	0.443452	1008
16	rs9937681	T	A	0.44246	1008
16	rs1097870	C	T	0.512897	1008
16	rs34168101	G	A	0.0386905	1008
16	rs9938370	A	G	0.618056	1008
16	rs11074650	C	T	0.478175	1008
16	rs17671830	C	T	0.0396825	1008
16	rs1362617	T	G	0.945437	1008
16	rs1362618	A	T	0.956349	1008
16	rs4332745	C	T	0.0376984	1008
16	rs142984583	C	T	0.0168651	1008
16	rs7185554	C	T	0.0376984	1008
16	rs4780285	C	T	0.0376984	1008
16	rs4780888	A	T	0.0376984	1008
16	rs7186994	C	T	0.0376984	1008
16	rs149733691	A	G	0.0208333	1008
16	rs7204150	C	T	0.0376984	1008
16	rs1097859	C	A	0.905754	1008
16	rs4780889	A	T	0.0426587	1008
16	rs35989240	C	T	0.0486111	1008
16	rs71379079	C	T	0.0416667	1008
16	rs7199927	T	A	0.0416667	1008
16	rs111910395	G	A	0.127976	1008
16	rs7200416	C	G	0.0426587	1008
16	rs11074655	T	C	0.0446429	1008
16	rs7189298	T	C	0.269841	1008
16	rs12918712	G	A	0.0426587	1008
16	rs2111222	G	A	0.0505952	1008
16	rs12149604	G	T	0.0426587	1008
16	rs1834888	A	G	0.0456349	1008
16	rs1834889	T	C	0.0456349	1008
16	rs9937873	G	A	0.0456349	1008
16	rs17571192	G	C	0.046627	1008
16	rs9938544	C	A	0.0456349	1008
16	rs9928702	A	G	0.0962302	1008
16	rs1820630	A	C	0.0962302	1008
16	rs9938657	C	T	0.0456349	1008
16	rs4506897	C	G	0.0962302	1008
16	rs7186221	T	A	0.0505952	1008
16	rs7203633	C	A	0.0505952	1008
16	rs11866936	G	A	0.0962302	1008
16	rs7186920	C	T	0.0952381	1008
16	rs7187626	C	G	0.0982143	1008
16	rs11640755	G	A	0.0972222	1008
16	rs12444872	G	C	0.194444	1008
16	rs7189216	C	T	0.0426587	1008
16	rs7189897	A	G	0.0982143	1008
16	rs11646455	C	A	0.0515873	1008
16	rs11074658	T	C	0.0456349	1008
16	rs11074659	G	A	0.0972222	1008
16	rs11074660	G	A	0.0972222	1008
16	rs7196659	A	T	0.0992063	1008
16	rs4780287	G	C	0.0456349	1008
16	rs1427859	C	T	0.0972222	1008
16	rs2353393	G	A	0.0456349	1008
16	rs2883153	G	A	0.0456349	1008
16	rs1097864	T	C	0.00694444	1008
16	rs78505244	G	A	0.0486111	1008
16	rs4780288	C	T	0.0992063	1008
16	rs1074368	T	C	0.268849	1008
16	rs1073069	C	G	0.0982143	1008
16	rs7187966	G	C	0.0982143	1008
16	rs67858802	C	T	0.0555556	1008
16	rs7189534	C	G	0.0992063	1008
16	rs7195284	A	G	0.0982143	1008
16	rs2081829	T	C	0.25496	1008
16	rs76631202	C	T	0.0952381	1008
16	rs71379080	C	T	0.00396825	1008
16	rs1477118	A	G	0.0972222	1008
16	rs4780893	A	G	0.0763889	1008
16	rs4780894	A	G	0.0615079	1008
16	rs4508419	G	T	0.00396825	1008
16	rs1111517	C	G	0.0625	1008
16	rs12928398	G	A	0.0625	1008
16	rs11649336	T	C	0.0625	1008
16	rs77876828	C	T	0.00396825	1008
16	rs74780875	A	C	0.00396825	1008
16	rs4780895	G	A	0.0644841	1008
16	rs4780896	C	T	0.0615079	1008
16	rs4780897	T	C	0.0605159	1008
16	rs111618689	C	A	0.031746	1008
16	rs74882382	C	A	0.031746	1008
16	rs1344689	T	C	0.0684524	1008
16	rs34322382	G	A	0.00297619	1008
16	rs72777827	G	A	0.198413	1008
16	rs16957183	T	C	0.00396825	1008
16	rs34224602	A	C	0.00396825	1008
16	rs4780289	G	A	0.0615079	1008
16	rs7201055	T	C	0.0654762	1008
16	rs7201275	T	C	0.0654762	1008
16	rs7196794	C	T	0.00297619	1008
16	rs7202445	T	G	0.00297619	1008
16	rs1097860	G	A	0.0505952	1008
16	rs28687957	C	A	0.00297619	1008
16	rs8060023	C	T	0.0654762	1008
16	rs28703301	G	A	0.00297619	1008
16	rs28438952	G	A	0.00297619	1008
16	rs28693847	T	C	0.00297619	1008
16	rs35882777	G	A	0.00297619	1008
16	rs74250871	G	A	0.00297619	1008
16	rs7186110	T	C	0.0625	1008
16	rs7202167	G	A	0.0565476	1008
16	rs1097863	T	G	0.566468	1008
16	rs7202964	G	A	0.0595238	1008
16	rs59661949	C	T	0.00396825	1008
16	rs71379082	G	T	0.00297619	1008
16	rs12923462	A	G	0.0615079	1008
16	rs12599290	T	A	0.22123	1008
16	rs35809230	T	C	0.00396825	1008
16	rs13332694	C	T	0.00396825	1008
16	rs117868054	A	G	0.030754	1008
16	rs28524468	C	T	0.00595238	1008
16	rs7206543	C	T	0.00595238	1008
16	rs12708669	C	A	0.00396825	1008
16	rs6497811	T	G	0.0615079	1008
16	rs7188822	G	T	0.0595238	1008
16	rs8053507	G	C	0.0615079	1008
16	rs79162951	C	T	0.0396825	1008
16	rs79693184	T	C	0.544643	1008
16	rs194347	C	G	0.102183	1008
16	rs9926371	C	T	0.28373	1008
16	rs11648669	T	C	0.138889	1008
16	rs8051514	G	A	0.0168651	1008
16	rs194348	C	G	0.0952381	1008
16	rs8047197	C	T	0.344246	1008
16	rs8045955	G	A	0.342262	1008
16	rs11642454	T	C	0.00496032	1008
16	rs75752293	A	G	0.330357	1008
16	rs3852747	C	A	0.0882937	1008
16	rs11642614	T	C	0.00496032	1008
16	rs1097894	T	C	0.649802	1008
16	rs9929744	T	C	0.00992063	1008
16	rs8053153	G	A	0.00892857	1008
16	rs1097895	T	A	0.014881	1008
16	rs1097897	T	C	0.368056	1008
16	rs1097898	A	T	0.635913	1008
16	rs1097899	T	C	0.631944	1008
16	rs1097900	A	T	0.626984	1008
16	rs1077836	A	C	0.368056	1008
16	rs17603318	G	T	0.21131	1008
16	rs7192868	A	G	0.28373	1008
16	rs11074679	T	C	0.0248016	1008
16	rs1103909	G	A	0.527778	1008
16	rs1104195	A	G	0.78869	1008
16	rs12597460	G	A	0.475198	1008
16	rs12597609	C	G	0.531746	1008
16	rs111814624	G	A	0.252976	1008
16	rs1104039	C	G	0.524802	1008
16	rs112848012	C	T	0.251984	1008
16	rs1734220	G	A	0.81746	1008
16	rs77056145	A	G	0.0555556	1008
16	rs1079281	G	A	0.107143	1008
16	rs3852748	G	C	0.207341	1008
16	rs1065832	C	T	0.102183	1008
16	rs76464256	T	C	0.047619	1008
16	rs57083545	G	A	0.0367063	1008
16	rs1079135	C	T	0.102183	1008
16	rs3852749	G	A	0.350198	1008
16	rs8058947	T	C	0.0496032	1008
16	rs66550826	C	T	0.204365	1008
16	rs66508177	T	C	0.237103	1008
16	rs79364939	C	T	0.046627	1008
16	rs8043680	T	G	0.274802	1008
16	rs6497829	G	C	0.201389	1008
16	rs6497830	G	T	0.613095	1008
16	rs11649275	C	G	0.015873	1008
16	rs3852750	T	C	0.314484	1008
16	rs74985119	T	C	0.290675	1008
16	rs3852751	C	A	0.0912698	1008
16	rs17762213	A	C	0.294643	1008
16	rs3865197	A	T	0.609127	1008
16	rs79156558	A	G	0.0396825	1008
16	rs171733	C	G	0.373016	1008
16	rs79118815	G	A	0.286706	1008
16	rs11074683	C	T	0.0287698	1008
16	rs194346	C	G	0.640873	1008
16	rs4456502	A	G	0.21131	1008
16	rs2033188	A	G	0.607143	1008
16	rs6497845	C	G	0.292659	1008
16	rs78463945	C	T	0.367063	1008
16	rs77347897	T	C	0.314484	1008
16	rs6497846	C	G	0.606151	1008
16	rs75835903	G	T	0.316468	1008
16	rs9939359	C	T	0.0287698	1008
16	rs34502208	T	A	0.0555556	1008
16	rs194344	T	C	0.600198	1008
16	rs194343	G	A	0.157738	1008
16	rs194342	G	C	0.157738	1008
16	rs17762231	A	G	0.359127	1008
16	rs194341	A	C	0.645833	1008
16	rs7206547	A	C	0.590278	1008
16	rs4780900	G	A	0.297619	1008
16	rs194340	T	C	0.204365	1008
16	rs28513159	G	T	0.0287698	1008
16	rs2162695	A	G	0.590278	1008
16	rs11645234	A	G	0.204365	1008
16	rs2114937	C	T	0.300595	1008
16	rs2114936	C	G	0.644841	1008
16	rs194339	A	G	0.259921	1008
16	rs2162694	A	G	0.645833	1008
16	rs194338	T	C	0.204365	1008
16	rs194337	A	G	0.233135	1008
16	rs173894	A	C	0.233135	1008
16	rs2430649	C	T	0.204365	1008
16	rs2434207	G	A	0.204365	1008
16	rs2430648	T	C	0.643849	1008
16	rs147807456	T	C	0.222222	1008
16	rs194336	T	C	0.643849	1008
16	rs168864	C	A	0.643849	1008
16	rs194333	C	T	0.582341	1008
16	rs194332	G	A	0.479167	1008
16	rs4780902	G	A	0.449405	1008
16	rs147797602	G	A	0.0228175	1008
16	rs56993078	G	A	0.0496032	1008
16	rs194331	T	C	0.598214	1008
16	rs194330	C	G	0.585317	1008
16	rs168863	G	A	0.446429	1008
16	rs11862879	C	T	0.0545635	1008
16	rs187648	G	A	0.446429	1008
16	rs2434209	G	A	0.446429	1008
16	rs13335305	G	A	0.0287698	1008
16	rs194329	A	C	0.323413	1008
16	rs10852285	G	C	0.337302	1008
16	rs10852286	A	G	0.329365	1008
16	rs9931105	A	G	0.77381	1008
16	rs67517156	T	C	0.427579	1008
16	rs10852287	T	C	0.474206	1008
16	rs17762273	T	G	0.30754	1008
16	rs12449282	C	A	0.672619	1008
16	rs9940666	G	A	0.0446429	1008
16	rs80337570	T	C	0.0426587	1008
16	rs12443522	C	T	0.406746	1008
16	rs7498608	T	C	0.763889	1008
16	rs8044807	G	C	0.233135	1008
16	rs8051303	T	C	0.235119	1008
16	rs55973657	C	T	0.0456349	1008
16	rs8046740	C	G	0.305556	1008
16	rs145684288	G	A	0.0218254	1008
16	rs168862	G	A	0.592262	1008
16	rs9925897	G	A	0.094246	1008
16	rs194327	A	G	0.685516	1008
16	rs194326	G	C	0.590278	1008
16	rs117850393	A	T	0.0248016	1008
16	rs60922721	A	G	0.59127	1008
16	rs77148779	G	A	0.0327381	1008
16	rs8063169	T	G	0.325397	1008
16	rs194325	G	C	0.230159	1008
16	rs8058358	C	T	0.592262	1008
16	rs8063534	T	G	0.593254	1008
16	rs6497864	C	T	0.638889	1008
16	rs57165732	T	A	0.047619	1008
16	rs6497865	G	A	0.638889	1008
16	rs116930941	A	G	0.0267857	1008
16	rs112080943	C	T	0.381944	1008
16	rs72777856	G	A	0.123016	1008
16	rs1102969	T	C	0.952381	1008
16	rs11865623	G	C	0.390873	1008
16	rs1650409	C	T	0.615079	1008
16	rs6497870	G	C	0.0982143	1008
16	rs67532882	T	C	0.047619	1008
16	rs1641802	C	T	0.564484	1008
16	rs1641803	C	A	0.952381	1008
16	rs1650408	C	T	0.952381	1008
16	rs56212304	A	C	0.047619	1008
16	rs56188537	G	C	0.047619	1008
16	rs1650407	C	T	0.564484	1008
16	rs1641804	G	A	0.952381	1008
16	rs12920761	G	A	0.952381	1008
16	rs12926525	T	C	0.952381	1008
16	rs112582340	C	T	0.047619	1008
16	rs111587032	C	T	0.047619	1008
16	rs12926983	T	G	0.952381	1008
16	rs12921410	G	A	0.952381	1008
16	rs12922796	C	G	0.202381	1008
16	rs9936524	T	G	0.952381	1008
16	rs35183637	G	A	0.311508	1008
16	rs1650406	A	G	0.952381	1008
16	rs1213726	G	T	0.952381	1008
16	rs112583212	G	A	0.047619	1008
16	rs1213725	G	A	0.952381	1008
16	rs72481073	C	T	0.047619	1008
16	rs66937074	A	G	0.047619	1008
16	rs113462134	A	G	0.047619	1008
16	rs1213724	T	A	0.952381	1008
16	rs8051351	G	A	0.0496032	1008
16	rs72777864	T	C	0.047619	1008
16	rs1234927	C	T	0.952381	1008
16	rs1237211	A	G	0.950397	1008
16	rs73500593	C	T	0.047619	1008
16	rs67235200	G	A	0.047619	1008
16	rs1213723	G	C	0.952381	1008
16	rs1228154	C	A	0.952381	1008
16	rs9806937	C	G	0.952381	1008
16	rs9806925	G	A	0.952381	1008
16	rs9806829	A	C	0.952381	1008
16	rs11646281	C	G	0.389881	1008
16	rs12447258	G	A	0.047619	1008
16	rs12447259	G	A	0.047619	1008
16	rs12924820	A	T	0.357143	1008
16	rs12928290	C	T	0.155754	1008
16	rs7194915	C	T	0.047619	1008
16	rs73502503	T	C	0.047619	1008
16	rs66747989	G	A	0.047619	1008
16	rs12598478	T	C	0.047619	1008
16	rs4030594	T	C	0.373016	1008
16	rs4030595	C	G	0.374008	1008
16	rs1097876	G	A	0.952381	1008
16	rs1097875	C	T	0.206349	1008
16	rs78031098	C	A	0.360119	1008
16	rs4334294	G	C	0.392857	1008
16	rs75658652	A	T	0.0257937	1008
16	rs55763802	A	G	0.0406746	1008
16	rs62036369	A	C	0.0406746	1008
16	rs12929742	C	T	0.455357	1008
16	rs62036370	C	G	0.0406746	1008
16	rs67717422	C	T	0.646825	1008
16	rs7185777	T	G	0.959325	1008
16	rs1650412	C	G	0.678571	1008
16	rs1641810	T	C	0.0446429	1008
16	rs2099033	A	C	0.271825	1008
16	rs2080494	T	G	0.368056	1008
16	rs11074704	T	C	0.91369	1008
16	rs11642028	T	C	0.195437	1008
16	rs1650413	T	G	0.0446429	1008
16	rs11642024	A	G	0.195437	1008
16	rs11861933	T	C	0.0426587	1008
16	rs11864821	G	A	0.234127	1008
16	rs13337129	C	T	0.0426587	1008
16	rs13336929	G	C	0.0436508	1008
16	rs60923927	T	A	0.176587	1008
16	rs151162072	G	T	0.0396825	1008
16	rs13329728	G	T	0.0426587	1008
16	rs35398328	G	C	0.0823413	1008
16	rs150233021	A	G	0.0882937	1008
16	rs1103134	A	C	0.917659	1008
16	rs142465068	C	A	0.0168651	1008
16	rs1102311	C	A	0.917659	1008
16	rs1097906	A	G	0.916667	1008
16	rs1097908	C	G	0.215278	1008
16	rs1097909	C	T	0.916667	1008
16	rs1097911	G	A	0.916667	1008
16	rs12927496	G	T	0.0833333	1008
16	rs146392355	G	T	0.0238095	1008
16	rs62036398	C	T	0.0406746	1008
16	rs62036399	A	G	0.0406746	1008
16	rs58399771	C	T	0.217262	1008
16	rs56200381	C	T	0.0426587	1008
16	rs7200736	C	T	0.0833333	1008
16	rs7199559	G	C	0.0823413	1008
16	rs1099405	T	C	0.917659	1008
16	rs1103658	C	T	0.917659	1008
16	rs35522997	A	T	0.655754	1008
16	rs1234923	G	T	0.917659	1008
16	rs4453489	A	G	0.917659	1008
16	rs143500278	A	C	0.0456349	1008
16	rs1097916	C	A	0.917659	1008
16	rs12448307	G	T	0.0396825	1008
16	rs146591293	G	A	0.0188492	1008
16	rs17603500	G	A	0.0426587	1008
16	rs56739162	C	G	0.0396825	1008
16	rs12926371	G	A	0.60119	1008
16	rs8052574	C	T	0.360119	1008
16	rs34185528	C	T	0.599206	1008
16	rs35386096	T	C	0.251984	1008
16	rs75581816	G	C	0.0922619	1008
16	rs13333796	C	A	0.355159	1008
16	rs72777893	T	A	0.0406746	1008
16	rs11640155	T	C	0.40377	1008
16	rs8043853	A	G	0.407738	1008
16	rs1103659	T	C	0.279762	1008
16	rs142308888	C	T	0.0416667	1008
16	rs194353	G	A	0.546627	1008
16	rs62036401	C	T	0.0416667	1008
16	rs62036402	C	G	0.0416667	1008
16	rs194354	A	G	0.279762	1008
16	rs67598836	G	T	0.0416667	1008
```
