## Supplementary material for "Characterization of shared and ancestry-specific signals driving complex traits using multi-ancestry fine-mapping": s2_ref.bim

```
16	rs61194266	0	9400373	T	C
16	rs1366526	0	9400682	A	G
16	rs502032	0	9400995	T	C
16	rs12599624	0	9401041	G	C
16	rs647627	0	9401086	A	G
16	rs2077437	0	9401170	C	T
16	rs751758	0	9401222	C	G
16	rs649127	0	9401468	A	G
16	rs660355	0	9401672	C	T
16	rs891118	0	9401900	A	G
16	rs1366527	0	9401967	C	A
16	rs1366528	0	9401979	C	T
16	rs4780321	0	9402182	C	T
16	rs4780322	0	9402213	T	C
16	rs4780992	0	9402218	T	A
16	rs35317	0	9402523	C	T
16	rs35318	0	9402611	G	A
16	rs17681488	0	9403093	A	G
16	rs35705628	0	9403149	C	T
16	rs3909919	0	9403582	C	T
16	rs40425	0	9403613	A	G
16	rs522171	0	9403856	C	T
16	rs35319	0	9404666	A	G
16	rs76485852	0	9404774	C	A
16	rs74329776	0	9404815	G	A
16	rs78748965	0	9405098	A	G
16	rs40511	0	9405834	G	A
16	rs629471	0	9405885	A	G
16	rs141163044	0	9406522	A	G
16	rs374743301	0	9406762	A	G
16	rs111165205	0	9407302	G	A
16	rs111165207	0	9407381	G	A
16	rs554397527	0	9407600	T	C
16	rs116526207	0	9407637	A	G
16	rs111063971	0	9407712	A	G
16	rs657663	0	9408256	A	G
16	rs35321	0	9408371	G	A
16	rs1001897	0	9409104	G	C
16	rs2162948	0	9409310	A	G
16	rs16965133	0	9409465	A	G
16	rs79691105	0	9409646	C	G
16	rs7500640	0	9410923	C	T
16	rs249293	0	9412222	G	C
16	rs12930801	0	9412267	T	C
16	rs249292	0	9412804	C	T
16	rs39674	0	9413210	C	G
16	rs837345	0	9413287	T	C
16	rs183658	0	9413318	C	T
16	rs837346	0	9413353	C	T
16	rs42309	0	9413604	G	T
16	rs12596734	0	9413622	C	T
16	rs61574110	0	9413818	A	T
16	rs78562650	0	9415183	A	T
16	rs718566	0	9415351	A	G
16	rs7188000	0	9415717	G	A
16	rs12935363	0	9415765	C	T
16	rs61666746	0	9416637	T	C
16	rs1816272	0	9416642	C	T
16	rs1835084	0	9416690	C	T
16	rs12596722	0	9417288	A	C
16	rs73503260	0	9417420	G	A
16	rs17681592	0	9417495	T	C
16	rs12918413	0	9417781	C	T
16	rs4780332	0	9418463	T	C
16	rs12931386	0	9419060	G	A
16	rs77563086	0	9419277	A	G
16	rs28673481	0	9419798	T	G
16	rs62033590	0	9420108	A	C
16	rs72776982	0	9420219	C	A
16	rs61408354	0	9420479	G	A
16	rs1428806	0	9420635	T	C
16	rs78999733	0	9421427	C	G
16	rs192308522	0	9421834	A	G
16	rs140284200	0	9422113	T	C
16	rs74452656	0	9422986	C	T
16	rs9938076	0	9423061	C	G
16	rs76129007	0	9424174	T	C
16	rs74511896	0	9424463	A	T
16	rs171602	0	9424738	C	A
16	rs166070	0	9424925	T	A
16	rs4780342	0	9424976	T	C
16	rs249286	0	9425362	C	A
16	rs249284	0	9425961	C	T
16	rs537918	0	9426156	G	C
16	rs56016480	0	9426174	G	A
16	rs837349	0	9426404	G	A
16	rs680590	0	9426779	A	T
16	rs74996870	0	9426921	T	G
16	rs678434	0	9427217	T	C
16	rs1428808	0	9428626	A	G
16	rs8054181	0	9429026	T	C
16	rs1428809	0	9429916	A	G
16	rs11642423	0	9430296	A	G
16	rs1369932	0	9431474	A	T
16	rs11075294	0	9432005	C	T
16	rs118039009	0	9432022	A	G
16	rs537966	0	9432732	A	G
16	rs249274	0	9433319	C	T
16	rs193860	0	9433422	C	G
16	rs2314296	0	9433457	A	G
16	rs249275	0	9433864	C	T
16	rs919369	0	9434019	G	C
16	rs489992	0	9434959	G	A
16	rs720033	0	9435154	T	G
16	rs1989263	0	9435412	G	T
16	rs12148932	0	9435702	A	C
16	rs4781036	0	9436005	G	A
16	rs1428810	0	9436278	A	G
16	rs74358602	0	9436397	A	G
16	rs149566203	0	9436850	C	T
16	rs8055270	0	9436915	T	C
16	rs8061192	0	9437050	G	T
16	rs17568098	0	9438107	A	G
16	rs42362	0	9438363	G	C
16	rs40129	0	9438692	G	T
16	rs9925193	0	9439040	G	T
16	rs138748025	0	9439715	C	G
16	rs75780737	0	9439912	C	T
16	rs138457016	0	9439918	T	C
16	rs6498605	0	9440249	T	C
16	rs9923329	0	9441753	A	G
16	rs78327846	0	9441821	C	T
16	rs8057806	0	9441951	T	C
16	rs7201523	0	9443503	A	G
16	rs182842738	0	9444059	G	A
16	rs558210723	0	9444064	G	C
16	rs56017818	0	9444103	G	A
16	rs12447281	0	9444583	T	C
16	rs143394888	0	9445361	A	G
16	rs148447080	0	9446547	G	A
16	rs12597225	0	9447076	T	C
16	rs9925401	0	9447912	A	C
16	rs12934278	0	9448247	T	C
16	rs11641033	0	9448545	C	T
16	rs12599802	0	9448927	G	A
16	rs150306875	0	9449012	G	A
16	rs4780351	0	9450121	G	A
16	rs11643736	0	9450312	C	A
16	rs75238409	0	9451257	C	A
16	rs2195435	0	9452788	G	C
16	rs1898231	0	9453114	C	T
16	rs7206503	0	9454445	C	T
16	rs1896763	0	9456991	T	G
16	rs72636272	0	9457330	G	C
16	rs193861	0	9457915	A	G
16	rs184336190	0	9458323	G	A
16	rs117576974	0	9459120	G	A
16	rs4780361	0	9459307	C	A
16	rs4781064	0	9460186	C	T
16	rs142735343	0	9461040	G	C
16	rs146712036	0	9461799	G	A
16	rs183659	0	9461951	T	C
16	rs55883826	0	9462005	C	T
16	rs55840078	0	9462057	C	T
16	rs57044375	0	9462210	T	C
16	rs8051532	0	9462956	A	G
16	rs7199233	0	9463387	T	C
16	rs11644725	0	9463433	C	A
16	rs77837889	0	9463834	A	C
16	rs17681793	0	9464476	G	C
16	rs4781071	0	9464970	C	T
16	rs12597661	0	9465382	G	A
16	rs12600318	0	9465430	A	G
16	rs17749326	0	9465711	G	A
16	rs12596422	0	9465810	T	G
16	rs17681811	0	9465845	A	C
16	rs74964581	0	9466162	C	T
16	rs591717	0	9466432	C	T
16	rs8045467	0	9466490	G	A
16	rs17681823	0	9466790	C	G
16	rs171603	0	9467811	G	A
16	rs76843325	0	9468154	T	C
16	rs1864157	0	9468329	A	G
16	rs249302	0	9468783	T	G
16	rs13335734	0	9469225	C	G
16	rs11075301	0	9469386	G	A
16	rs78543959	0	9469388	A	G
16	rs9940332	0	9469752	T	C
16	rs249301	0	9469907	T	A
16	rs249300	0	9469931	T	C
16	rs249299	0	9470037	T	G
16	rs12596220	0	9470620	T	C
16	rs837356	0	9470887	A	C
16	rs8063998	0	9471268	G	C
16	rs249287	0	9471681	T	G
16	rs78318748	0	9471754	T	C
16	rs1864156	0	9472805	A	G
16	rs646085	0	9472813	A	G
16	rs185111	0	9473028	A	G
16	rs67498156	0	9473321	A	G
16	rs79220306	0	9473496	C	T
16	rs77628546	0	9473635	T	A
16	rs140354023	0	9474019	C	T
16	rs12598159	0	9474056	A	G
16	rs59552315	0	9474164	G	A
16	rs249288	0	9474186	C	T
16	rs60821400	0	9474537	C	T
16	rs111333035	0	9474549	T	G
16	rs77575379	0	9474557	C	T
16	rs75839149	0	9475767	C	T
16	rs62033597	0	9476332	A	G
16	rs8052081	0	9476345	G	C
16	rs249289	0	9476710	G	T
16	rs57981099	0	9477339	G	A
16	rs249290	0	9477431	G	A
16	rs249291	0	9477447	A	G
16	rs142096818	0	9478669	G	A
16	rs145617027	0	9479931	G	T
16	rs117369421	0	9479966	A	G
16	rs173613	0	9481036	T	C
16	rs80289363	0	9481708	G	A
16	rs249281	0	9482118	C	G
16	rs249280	0	9482943	G	A
16	rs11648011	0	9483202	C	G
16	rs837358	0	9483968	A	T
16	rs837359	0	9484028	T	C
16	rs539300	0	9485036	G	A
16	rs77975924	0	9485248	C	T
16	rs1561134	0	9486244	T	G
16	rs76694291	0	9488641	C	T
16	rs12444227	0	9488898	C	T
16	rs12445972	0	9488935	A	G
16	rs12444796	0	9488942	C	G
16	rs4781125	0	9489047	C	T
16	rs11645040	0	9491883	C	G
16	rs148252347	0	9493048	G	A
16	rs12933414	0	9493967	C	T
16	rs79147017	0	9494635	A	G
16	rs76757810	0	9495594	A	G
16	rs486687	0	9496101	A	G
16	rs487592	0	9496186	A	G
16	rs1992073	0	9496251	T	C
16	rs4561465	0	9496339	T	G
16	rs512304	0	9496560	G	A
16	rs11643994	0	9496660	A	C
16	rs7189608	0	9497245	C	T
16	rs1975271	0	9497663	C	T
16	rs142941178	0	9498732	C	T
16	rs180725142	0	9499543	A	C
16	rs9939972	0	9499910	C	G
16	rs77611421	0	9500178	G	A
16	rs7186581	0	9500509	C	T
16	rs1991513	0	9500782	A	G
16	rs147345487	0	9501114	C	T
16	rs79521687	0	9501236	C	G
16	rs57267135	0	9501479	C	T
16	rs55807290	0	9501649	G	C
16	rs930094	0	9502281	A	G
16	rs9940196	0	9502503	G	C
16	rs9927839	0	9502513	C	T
16	rs11644154	0	9502985	C	G
16	rs12051502	0	9504240	T	A
16	rs79691744	0	9504839	A	G
16	rs35376	0	9504917	A	G
16	rs35377	0	9505098	G	A
16	rs77269004	0	9505352	C	T
16	rs35378	0	9505421	C	T
16	rs753408	0	9505631	G	A
16	rs149211197	0	9505855	G	A
16	rs35379	0	9505986	C	A
16	rs143402865	0	9506104	C	T
16	rs77501219	0	9506445	T	A
16	rs17653013	0	9506804	A	G
16	rs249294	0	9506936	C	T
16	rs139459190	0	9507063	A	G
16	rs249295	0	9507601	T	A
16	rs249296	0	9507613	T	C
16	rs78745286	0	9507842	A	T
16	rs1545099	0	9508047	C	T
16	rs187486	0	9508098	T	C
16	rs249297	0	9508332	A	C
16	rs249298	0	9508721	C	T
16	rs12325488	0	9509850	A	G
16	rs12928833	0	9510005	G	A
16	rs168725	0	9510354	G	C
16	rs12931122	0	9511702	C	A
16	rs8047184	0	9511991	G	A
16	rs77358698	0	9512153	C	T
16	rs694773	0	9512260	T	C
16	rs11859090	0	9512662	C	A
16	rs4399531	0	9513787	T	G
16	rs76952208	0	9513930	A	G
16	rs4257206	0	9514069	A	G
16	rs11075312	0	9514075	G	A
16	rs8048268	0	9514605	T	G
16	rs249279	0	9515678	T	C
16	rs249278	0	9515870	T	A
16	rs183657	0	9516090	T	C
16	rs8045718	0	9516112	C	G
16	rs62033618	0	9516115	A	T
16	rs519934	0	9516215	T	C
16	rs646932	0	9516216	A	G
16	rs8059436	0	9516315	T	C
16	rs8059935	0	9516566	T	C
16	rs249277	0	9516640	C	T
16	rs190345	0	9516647	C	T
16	rs249276	0	9516684	G	T
16	rs837351	0	9516992	A	G
16	rs4347627	0	9517053	T	A
16	rs7187882	0	9517889	G	A
16	rs139430937	0	9518149	C	T
16	rs8047309	0	9518151	C	T
16	rs6498641	0	9518298	G	T
16	rs837352	0	9518371	T	C
16	rs837353	0	9518493	T	C
16	rs9302526	0	9518674	C	T
16	rs17681985	0	9519225	A	G
16	rs35382877	0	9519608	G	A
16	rs837354	0	9519927	A	T
16	rs80139873	0	9520906	C	T
16	rs560941	0	9521234	G	A
16	rs249282	0	9521949	G	A
16	rs2115409	0	9522052	C	A
16	rs930095	0	9522260	C	G
16	rs930096	0	9522470	A	G
16	rs61186185	0	9522589	G	C
16	rs12448098	0	9523217	C	T
16	rs9937597	0	9523574	C	T
16	rs168723	0	9523803	T	G
16	rs552218	0	9524025	G	A
16	rs173614	0	9524111	C	A
16	rs150502247	0	9524455	C	G
16	rs956441	0	9524614	G	A
16	rs956442	0	9524803	T	G
16	rs4781164	0	9524836	G	A
16	rs168724	0	9525056	C	T
16	rs183136	0	9525207	C	T
16	rs183137	0	9525414	C	A
16	rs171601	0	9526951	G	A
16	rs531909	0	9526986	C	T
16	rs117903925	0	9527454	G	T
16	rs9937817	0	9527478	A	G
16	rs34498567	0	9527511	A	T
16	rs1594041	0	9528277	A	G
16	rs9940644	0	9528424	A	C
16	rs66504909	0	9528946	G	A
16	rs8060567	0	9529498	C	T
16	rs4448937	0	9530490	C	G
16	rs28742947	0	9530644	G	T
16	rs28573188	0	9530941	G	A
16	rs9937163	0	9531407	G	A
16	rs9928914	0	9531496	A	G
16	rs12325052	0	9531639	C	T
16	rs12325497	0	9531687	G	A
16	rs34024217	0	9531694	G	A
16	rs11075334	0	9531918	C	T
16	rs59600422	0	9532096	A	T
16	rs62033622	0	9532192	C	T
16	rs16965263	0	9532307	G	A
16	rs16965266	0	9532978	C	T
16	rs11075335	0	9534094	A	T
16	rs1019798	0	9534199	G	A
16	rs11647735	0	9534362	A	T
16	rs1962849	0	9534405	C	A
16	rs1561133	0	9534659	G	C
16	rs2304474	0	9535518	G	T
16	rs1014568	0	9535715	C	T
16	rs1014569	0	9536243	C	T
16	rs9931240	0	9536471	G	A
16	rs11640563	0	9536631	A	G
16	rs1428795	0	9536847	G	C
16	rs1428796	0	9537221	C	T
16	rs1428797	0	9537326	A	T
16	rs12597132	0	9537365	C	T
16	rs12599915	0	9537385	G	A
16	rs11075336	0	9537509	G	C
16	rs9927088	0	9537683	C	T
16	rs9933849	0	9537880	T	G
16	rs79973959	0	9538050	G	T
16	rs2075152	0	9538061	C	T
16	rs2075153	0	9538259	T	C
16	rs586570	0	9538361	T	C
16	rs1898230	0	9538685	G	T
16	rs79368946	0	9539103	G	C
16	rs759316	0	9539433	G	A
16	rs759317	0	9539438	T	C
16	rs759318	0	9539586	G	A
16	rs8045165	0	9540506	T	C
16	rs741249	0	9540762	G	A
16	rs11641416	0	9542260	A	G
16	rs9933124	0	9542308	G	C
16	rs35795077	0	9542750	A	G
16	rs16965285	0	9543508	A	T
16	rs139101827	0	9543921	G	C
16	rs1428798	0	9545916	G	T
16	rs12103097	0	9546065	A	T
16	rs1835083	0	9546082	T	C
16	rs111482433	0	9547276	A	C
16	rs1428799	0	9547964	G	A
16	rs34571815	0	9548446	C	G
16	rs4530135	0	9548471	G	A
16	rs765081	0	9548663	A	C
16	rs1428801	0	9548959	C	T
16	rs75834304	0	9549969	A	C
16	rs62033625	0	9549975	C	T
16	rs139022534	0	9550666	C	T
16	rs11648190	0	9552263	A	G
16	rs78355663	0	9552469	C	A
16	rs78650957	0	9552796	C	G
16	rs61510925	0	9552811	A	G
16	rs1476959	0	9552852	T	C
16	rs1428803	0	9553827	G	A
16	rs144491311	0	9553843	C	G
16	rs1024783	0	9554101	A	C
16	rs1024784	0	9554345	A	C
16	rs7202570	0	9555369	T	A
16	rs7188066	0	9555464	C	T
16	rs1428804	0	9555489	C	T
16	rs2110610	0	9555704	C	G
16	rs60274122	0	9556742	C	G
16	rs58759411	0	9556743	C	T
16	rs9930055	0	9556913	A	C
16	rs17542333	0	9557361	A	T
16	rs1035944	0	9557542	A	G
16	rs9746701	0	9557912	A	T
16	rs7187171	0	9558039	T	C
16	rs12448985	0	9558156	A	G
16	rs988319	0	9558592	C	G
16	rs988320	0	9558651	A	G
16	rs17445366	0	9558920	A	G
16	rs17445394	0	9559060	C	A
16	rs76126881	0	9559309	T	C
16	rs76808503	0	9559338	C	T
16	rs77586709	0	9559407	A	G
16	rs74373247	0	9559637	C	G
16	rs12444157	0	9559718	A	T
16	rs12444206	0	9559891	A	C
16	rs62033629	0	9559936	A	G
16	rs9933831	0	9559957	G	C
16	rs9928001	0	9559968	T	C
16	rs12443739	0	9560240	C	T
16	rs79491642	0	9560257	T	G
16	rs80173747	0	9560523	C	G
16	rs17445506	0	9560680	C	T
16	rs74498180	0	9560852	G	A
16	rs17445541	0	9560965	T	G
16	rs62033631	0	9560996	C	T
16	rs2075155	0	9561316	A	T
16	rs76116141	0	9561442	A	C
16	rs9937439	0	9561806	G	A
16	rs4780421	0	9561925	T	C
16	rs78581682	0	9561952	T	C
16	rs9931265	0	9561971	A	T
16	rs13335962	0	9562002	T	G
16	rs887948	0	9562368	G	A
16	rs4553629	0	9562524	C	T
16	rs2872712	0	9562589	C	T
16	rs759321	0	9562745	T	A
16	rs2872713	0	9562763	A	G
16	rs147744490	0	9563184	G	A
16	rs78092611	0	9563373	A	G
16	rs759322	0	9563525	A	T
16	rs1076461	0	9564175	G	A
16	rs2080276	0	9565084	A	G
16	rs720763	0	9566074	G	A
16	rs12935313	0	9566111	G	C
16	rs4781217	0	9566546	G	A
16	rs117361408	0	9566722	G	T
16	rs4781219	0	9566793	C	T
16	rs139330663	0	9566894	A	G
16	rs143785994	0	9566956	A	C
16	rs4780426	0	9567493	A	G
16	rs7185210	0	9568257	G	A
16	rs7195095	0	9568265	T	C
16	rs12933549	0	9568649	C	T
16	rs7499839	0	9568909	T	G
16	rs2314671	0	9569245	A	G
16	rs2314672	0	9569326	G	C
16	rs1861207	0	9570305	G	C
16	rs8052528	0	9570615	C	G
16	rs8060901	0	9570666	A	G
16	rs4780434	0	9571189	A	G
16	rs9922015	0	9571387	A	C
16	rs144901027	0	9571489	A	T
16	rs12598028	0	9571838	G	A
16	rs7192625	0	9572382	A	G
16	rs7192640	0	9572401	A	C
16	rs7192794	0	9572470	A	G
16	rs7192806	0	9572489	A	G
16	rs4641741	0	9572608	C	T
16	rs2314673	0	9572902	T	C
16	rs2314674	0	9573226	A	T
16	rs2314675	0	9573449	C	T
16	rs7190819	0	9573773	C	A
16	rs4780439	0	9574031	G	A
16	rs7201056	0	9574228	G	T
16	rs4780440	0	9574330	G	A
16	rs12448567	0	9574375	G	T
16	rs7196617	0	9574443	C	A
16	rs9930665	0	9574513	A	G
16	rs12918098	0	9575164	G	A
16	rs4781242	0	9575704	A	G
16	rs4780442	0	9576196	G	A
16	rs7191811	0	9576612	G	A
16	rs9932006	0	9577109	G	A
16	rs9926415	0	9577313	T	C
16	rs62033633	0	9577506	A	G
16	rs11641141	0	9577640	A	G
16	rs9924387	0	9577865	A	G
16	rs4780443	0	9578254	A	G
16	rs4780444	0	9578407	A	G
16	rs737067	0	9578557	A	G
16	rs737068	0	9578646	C	T
16	rs9925721	0	9579411	C	G
16	rs2075156	0	9579714	G	A
16	rs78331391	0	9579895	G	A
16	rs12708823	0	9580792	G	A
16	rs79078682	0	9580803	A	G
16	rs62033635	0	9580832	G	A
16	rs12708824	0	9580865	A	G
16	rs11075362	0	9582066	C	T
16	rs12923598	0	9582506	C	G
16	rs12927892	0	9582788	G	C
16	rs1548855	0	9583478	G	A
16	rs1548856	0	9583871	T	C
16	rs12922833	0	9584489	A	C
16	rs8054451	0	9585097	A	G
16	rs12445134	0	9585501	A	G
16	rs9925203	0	9586028	C	T
16	rs11643865	0	9586679	A	G
16	rs2215922	0	9587026	G	C
16	rs2872714	0	9588215	A	T
16	rs8055607	0	9589087	G	A
16	rs201950455	0	9589679	T	G
16	rs62033639	0	9589813	C	T
16	rs7194083	0	9589853	C	T
16	rs7203808	0	9590026	G	C
16	rs12708825	0	9590062	T	C
16	rs7186587	0	9590817	A	T
16	rs2215923	0	9590919	G	C
16	rs77685483	0	9591143	C	G
16	rs4780470	0	9591330	C	T
16	rs759324	0	9591703	T	C
16	rs12917796	0	9591896	C	G
16	rs2192637	0	9592599	A	G
16	rs62033640	0	9592672	A	G
16	rs2192638	0	9592756	G	A
16	rs12934148	0	9593175	A	T
16	rs78090231	0	9593966	A	G
16	rs79742964	0	9594219	C	G
16	rs62033641	0	9594672	T	G
16	rs2192639	0	9595000	C	G
16	rs2314676	0	9595407	G	A
16	rs4468620	0	9596763	C	T
16	rs74739353	0	9597049	C	T
16	rs9972667	0	9597412	G	C
16	rs76311756	0	9598157	A	C
16	rs4781320	0	9598471	T	G
16	rs9921975	0	9598990	A	G
16	rs56064458	0	9599775	C	A
16	rs56256185	0	9600418	C	G
16	rs4408544	0	9600894	C	T
16	rs13338752	0	9602728	G	A
16	rs12599203	0	9603312	T	C
16	rs4781331	0	9603447	T	C
16	rs735758	0	9604498	A	G
16	rs7202798	0	9604814	T	G
16	rs16965400	0	9605288	G	A
16	rs7185583	0	9605355	T	C
16	rs9935776	0	9605709	C	T
16	rs56939980	0	9606677	A	G
16	rs140783922	0	9606916	C	G
16	rs75912681	0	9607980	G	C
16	rs75218371	0	9608014	A	T
16	rs9928697	0	9608178	C	T
16	rs7187762	0	9608288	A	G
16	rs7201988	0	9608506	C	G
16	rs7202549	0	9608770	C	T
16	rs2160173	0	9608808	T	C
16	rs2160174	0	9608879	T	C
16	rs4781336	0	9609053	G	A
16	rs13334925	0	9609206	C	T
16	rs7186189	0	9609762	C	A
16	rs9938435	0	9610082	A	G
16	rs9938444	0	9610111	A	G
16	rs8054911	0	9610326	G	A
16	rs10431898	0	9610356	T	G
16	rs117630124	0	9610404	C	T
16	rs1548843	0	9610942	G	T
16	rs1548844	0	9610960	T	A
16	rs1548845	0	9611002	C	A
16	rs1548847	0	9611136	A	T
16	rs8043759	0	9611237	A	G
16	rs4780479	0	9611422	G	A
16	rs4781337	0	9611452	G	A
16	rs13333939	0	9611458	G	T
16	rs138524351	0	9611783	C	A
16	rs2215924	0	9612192	A	G
16	rs7186532	0	9612252	G	A
16	rs13331241	0	9612409	A	G
16	rs8062600	0	9612510	C	G
16	rs61057575	0	9612528	T	C
16	rs78473856	0	9612804	G	C
16	rs8050733	0	9612831	A	C
16	rs8063225	0	9612860	C	T
16	rs4781338	0	9613233	T	G
16	rs4781339	0	9613309	A	C
16	rs79096811	0	9613342	C	T
16	rs8061049	0	9614087	A	C
16	rs8052966	0	9614203	C	T
16	rs8061545	0	9614357	A	G
16	rs75836303	0	9614807	A	G
16	rs1016300	0	9615625	T	C
16	rs8064015	0	9615636	G	A
16	rs6498758	0	9615769	T	G
16	rs1548848	0	9616073	G	A
16	rs1548849	0	9616423	G	A
16	rs28533758	0	9616478	T	A
16	rs16965433	0	9616558	G	A
16	rs16965434	0	9616644	G	A
16	rs1157853	0	9616750	C	G
16	rs1157854	0	9617008	G	A
16	rs72778454	0	9617285	G	A
16	rs12922857	0	9617942	G	A
16	rs7190669	0	9618064	G	C
16	rs16965442	0	9618380	C	G
16	rs16965444	0	9618439	G	C
16	rs11864489	0	9618470	G	A
16	rs11862184	0	9618594	T	A
16	rs2080277	0	9618916	A	G
16	rs12924552	0	9619181	C	T
16	rs8055971	0	9619360	G	C
16	rs8059857	0	9619382	A	G
16	rs12149130	0	9619444	C	T
16	rs12149745	0	9619470	G	A
16	rs145893510	0	9620110	G	A
16	rs12930386	0	9620664	C	T
16	rs12930687	0	9620869	C	T
16	rs4781354	0	9621058	G	A
16	rs75805919	0	9622151	C	T
16	rs80236725	0	9622548	C	G
16	rs141446991	0	9623071	G	A
16	rs12927209	0	9623322	C	G
16	rs12449102	0	9623547	A	G
16	rs2872715	0	9623589	T	C
16	rs2314677	0	9623761	T	G
16	rs56316309	0	9624419	G	C
16	rs4780486	0	9624532	C	T
16	rs4781365	0	9625421	T	C
16	rs28413812	0	9625593	A	G
16	rs55832974	0	9626079	A	C
16	rs12927860	0	9626107	G	A
16	rs9924552	0	9626186	C	G
16	rs12928470	0	9626482	G	C
16	rs12924805	0	9626594	C	T
16	rs12932123	0	9626736	A	G
16	rs16965477	0	9626822	A	C
16	rs12923763	0	9626961	G	A
16	rs12444483	0	9627133	G	A
16	rs8054870	0	9627358	A	G
16	rs8060304	0	9627486	T	C
16	rs8047136	0	9627561	C	T
16	rs4643316	0	9627681	A	G
16	rs4399532	0	9627761	C	A
16	rs9939511	0	9628199	A	G
16	rs142840113	0	9628309	G	A
16	rs12926161	0	9628653	C	T
16	rs4141488	0	9629067	T	C
16	rs12934132	0	9629106	G	A
16	rs7198962	0	9630509	T	G
16	rs7189658	0	9630723	G	A
16	rs7190188	0	9631181	C	T
16	rs7195174	0	9631314	G	C
16	rs4780490	0	9631362	C	G
16	rs4780491	0	9631433	C	G
16	rs12927565	0	9631887	G	C
16	rs8062824	0	9631928	A	G
16	rs12934593	0	9631973	A	T
16	rs12931385	0	9632102	G	A
16	rs12102932	0	9632213	T	C
16	rs12921725	0	9632480	T	C
16	rs12932112	0	9632583	G	C
16	rs56410920	0	9632625	C	T
16	rs12447102	0	9633268	A	G
16	rs12443663	0	9633308	G	C
16	rs12443711	0	9633447	G	A
16	rs4781389	0	9634281	G	C
16	rs2160170	0	9634630	C	G
16	rs2192633	0	9634889	T	G
16	rs80139562	0	9635308	G	A
16	rs4780501	0	9636476	T	C
16	rs4781399	0	9636750	C	T
16	rs16965532	0	9637229	T	A
16	rs4781403	0	9637271	G	C
16	rs9938381	0	9637516	G	C
16	rs9930062	0	9637519	A	G
16	rs4780504	0	9638312	C	G
16	rs4780505	0	9638318	A	G
16	rs12447558	0	9638410	T	G
16	rs12449266	0	9638456	G	C
16	rs28599829	0	9638517	T	C
16	rs4781405	0	9638587	C	T
16	rs4780506	0	9638655	A	G
16	rs8044432	0	9639287	C	G
16	rs8044434	0	9639288	C	T
16	rs12446581	0	9639478	C	T
16	rs1861200	0	9640123	A	C
16	rs61269849	0	9640537	G	A
16	rs12447454	0	9640737	C	G
16	rs56905144	0	9640780	G	A
16	rs8055953	0	9641152	C	A
16	rs12597733	0	9641385	G	A
16	rs16965555	0	9641789	G	A
16	rs8054026	0	9642019	T	G
16	rs7190913	0	9642477	A	G
16	rs7196566	0	9642504	T	C
16	rs12598431	0	9642620	G	C
16	rs8050995	0	9642930	G	A
16	rs12447511	0	9643363	G	A
16	rs72778468	0	9643373	A	G
16	rs34593232	0	9643628	T	G
16	rs740065	0	9644891	C	G
16	rs79962182	0	9645166	C	A
16	rs9928458	0	9645225	C	G
16	rs9932623	0	9645390	A	G
16	rs17546809	0	9645424	G	A
16	rs74489268	0	9645458	C	G
16	rs9932870	0	9645677	A	G
16	rs759313	0	9646218	C	G
16	rs2110606	0	9646349	C	A
16	rs2314678	0	9646999	C	G
16	rs74432494	0	9647268	G	T
16	rs72778472	0	9647725	T	C
16	rs12443695	0	9648009	C	A
16	rs75667642	0	9648327	T	G
16	rs77673224	0	9648807	C	T
16	rs76275355	0	9649596	A	G
16	rs2192634	0	9650291	G	C
16	rs7191870	0	9650813	T	C
16	rs12149759	0	9651823	T	C
16	rs74250842	0	9652250	G	A
16	rs78245540	0	9652982	C	G
16	rs12149001	0	9653405	T	A
16	rs16965571	0	9653458	G	T
16	rs917955	0	9653968	A	C
16	rs1074042	0	9654056	C	T
16	rs56189750	0	9654287	C	A
16	rs12149023	0	9654353	A	T
16	rs11075405	0	9654667	G	C
16	rs12598738	0	9655194	G	A
16	rs140208481	0	9655344	G	C
16	rs8045553	0	9655579	C	T
16	rs60813631	0	9655649	G	C
16	rs8054142	0	9655857	A	G
16	rs8046099	0	9655874	C	T
16	rs9928358	0	9656057	A	G
16	rs17547192	0	9656240	G	T
16	rs62031774	0	9656430	T	C
16	rs78144838	0	9656611	A	C
16	rs16965580	0	9656746	G	A
16	rs9932565	0	9657247	C	T
16	rs9939589	0	9657770	T	C
16	rs9939690	0	9657897	T	G
16	rs9921476	0	9657958	T	C
16	rs8045831	0	9658813	T	C
16	rs11075406	0	9658861	C	T
16	rs2080273	0	9659584	C	T
16	rs4322664	0	9659763	C	A
16	rs4781447	0	9660158	C	T
16	rs741248	0	9660233	G	A
16	rs8048813	0	9661110	C	A
16	rs12922619	0	9661244	C	T
16	rs17547339	0	9661713	T	C
16	rs79274787	0	9661845	A	G
16	rs16965604	0	9661861	T	C
16	rs7197558	0	9662802	C	T
16	rs11864130	0	9662803	T	C
16	rs184727884	0	9662814	T	A
16	rs11075407	0	9662935	T	G
16	rs117666389	0	9663255	C	T
16	rs1861201	0	9663275	A	C
16	rs1468769	0	9663655	C	T
16	rs1541555	0	9664529	A	T
16	rs16965625	0	9664731	A	C
16	rs4781449	0	9665051	A	G
16	rs74008632	0	9665743	T	C
16	rs11862591	0	9665924	G	C
16	rs2110607	0	9666134	A	G
16	rs79223401	0	9666281	C	A
16	rs59723249	0	9666710	A	G
16	rs6498771	0	9667058	A	G
16	rs7186821	0	9667367	T	C
16	rs12599746	0	9667629	G	T
16	rs11862118	0	9668250	C	T
16	rs12925224	0	9668433	T	G
16	rs8064140	0	9668688	G	A
16	rs11646897	0	9668884	T	G
16	rs8062972	0	9669993	T	C
16	rs8057776	0	9670009	A	G
16	rs12927978	0	9670669	G	A
16	rs12924475	0	9670895	C	G
16	rs7198062	0	9671495	C	T
16	rs55909009	0	9671534	T	C
16	rs9931937	0	9672098	G	A
16	rs11649233	0	9672476	C	T
16	rs7191552	0	9672917	A	G
16	rs7196163	0	9672935	A	C
16	rs1861202	0	9672998	G	A
16	rs1861204	0	9673203	G	A
16	rs1861205	0	9673430	C	A
16	rs16965714	0	9674366	G	A
16	rs11865912	0	9674681	G	C
16	rs12325410	0	9675246	T	G
16	rs74787028	0	9675268	C	T
16	rs1035113	0	9675277	G	A
16	rs12325411	0	9675282	T	C
16	rs11649432	0	9675308	G	A
16	rs8051870	0	9676203	A	G
16	rs1014277	0	9676678	T	A
16	rs16965717	0	9676689	G	A
16	rs4781492	0	9677078	C	T
16	rs6498785	0	9677083	A	G
16	rs4781493	0	9677184	G	A
16	rs1006733	0	9677503	T	C
16	rs12444198	0	9677797	A	T
16	rs9939858	0	9677897	C	T
16	rs2024389	0	9678024	G	T
16	rs74008670	0	9678196	G	A
16	rs9673982	0	9678239	G	A
16	rs145473911	0	9684173	C	T
16	rs146485001	0	9684353	C	T
16	rs2080274	0	9684354	T	C
16	rs2080275	0	9684372	C	T
16	rs7194473	0	9684712	T	C
16	rs4514675	0	9684737	A	G
16	rs12921634	0	9684775	A	G
16	rs8052454	0	9684985	A	T
16	rs12919014	0	9685414	C	T
16	rs10521036	0	9685760	A	C
16	rs1035114	0	9686052	C	G
16	rs1476958	0	9686343	G	A
16	rs11642070	0	9688055	A	G
16	rs78592683	0	9688479	C	G
16	rs9635472	0	9688487	A	G
16	rs12445104	0	9688817	A	T
16	rs17548402	0	9688820	C	T
16	rs16965745	0	9688985	A	T
16	rs4141487	0	9689261	C	A
16	rs1468770	0	9689474	C	G
16	rs2314681	0	9689844	G	A
16	rs2215920	0	9689933	A	G
16	rs2192635	0	9690029	G	T
16	rs16965760	0	9690209	A	G
16	rs1468771	0	9690357	G	A
16	rs58982799	0	9690464	T	C
16	rs74008692	0	9690735	G	A
16	rs62031798	0	9691336	C	T
16	rs11074333	0	9691539	G	A
16	rs112886410	0	9691677	G	A
16	rs4265804	0	9691873	G	A
16	rs16965779	0	9691893	G	A
16	rs1035109	0	9691999	A	T
16	rs721843	0	9692842	G	C
16	rs11074334	0	9692894	C	G
16	rs145489511	0	9693074	G	T
16	rs10521037	0	9693676	C	G
16	rs74008693	0	9693730	G	A
16	rs1035110	0	9693953	C	G
16	rs74008694	0	9693963	C	A
16	rs8044433	0	9693997	C	G
16	rs16965790	0	9694249	C	G
16	rs193089991	0	9695066	A	G
16	rs716084	0	9695723	C	G
16	rs2315010	0	9695803	G	T
16	rs62031799	0	9696079	C	T
16	rs8057992	0	9696632	A	G
16	rs79929907	0	9696840	A	G
16	rs2215921	0	9697333	G	A
16	rs9937082	0	9697501	A	T
16	rs13332316	0	9697817	G	A
16	rs12928902	0	9697868	A	G
16	rs59090908	0	9698556	A	T
16	rs8062382	0	9699086	G	A
16	rs8062754	0	9699252	G	A
16	rs8044547	0	9699631	A	T
16	rs62031800	0	9699655	T	C
16	rs62031801	0	9699838	C	G
16	rs72778501	0	9699894	C	A
16	rs8053772	0	9700084	T	C
16	rs8049672	0	9700563	C	T
16	rs8050224	0	9700905	C	T
16	rs117523510	0	9701179	G	A
16	rs8061640	0	9702388	A	G
16	rs8060684	0	9702917	G	A
16	rs722008	0	9702989	C	T
16	rs4780540	0	9703237	C	A
16	rs7187547	0	9703336	A	G
16	rs7192817	0	9703561	T	G
16	rs8045440	0	9703656	G	A
16	rs28462008	0	9704083	A	T
16	rs8052271	0	9704206	A	G
16	rs8050819	0	9704419	G	A
16	rs9939126	0	9704541	T	A
16	rs118177752	0	9705354	A	G
16	rs13333400	0	9705361	G	A
16	rs55893489	0	9705583	A	G
16	rs4780542	0	9705606	A	C
16	rs184797594	0	9706289	C	A
16	rs190719944	0	9706290	A	G
16	rs12919665	0	9707265	T	C
16	rs117888035	0	9707304	C	T
16	rs12919967	0	9707444	T	C
16	rs4781549	0	9707491	A	G
16	rs4781550	0	9707856	C	G
16	rs144908926	0	9708039	C	T
16	rs718396	0	9708268	A	G
16	rs60886290	0	9708708	G	T
16	rs145035382	0	9709076	T	G
16	rs6497300	0	9709236	A	G
16	rs8049219	0	9709446	G	C
16	rs8051282	0	9709527	A	G
16	rs12373038	0	9709811	C	G
16	rs12448543	0	9710361	A	C
16	rs12445455	0	9710505	G	A
16	rs12445475	0	9710524	G	T
16	rs146760323	0	9710798	C	A
16	rs7194496	0	9712864	T	A
16	rs188695355	0	9713129	G	A
16	rs12927792	0	9713194	C	T
16	rs6497311	0	9713204	C	T
16	rs4781557	0	9713228	G	A
16	rs77845809	0	9713320	C	T
16	rs71379029	0	9713331	C	T
16	rs62031808	0	9713428	G	A
16	rs6497312	0	9713463	G	A
16	rs1990573	0	9713688	A	G
16	rs117307442	0	9713889	G	A
16	rs8057579	0	9714383	G	A
16	rs79931855	0	9714794	G	C
16	rs117935907	0	9715140	G	A
16	rs16965837	0	9715167	A	G
16	rs142328145	0	9715212	C	A
16	rs7190267	0	9715460	T	C
16	rs7190668	0	9715712	T	C
16	rs76592603	0	9715727	T	C
16	rs8048089	0	9716045	G	T
16	rs13336820	0	9716265	A	T
16	rs6497315	0	9716381	A	T
16	rs6497316	0	9716408	A	C
16	rs12444815	0	9716865	C	G
16	rs9925666	0	9716899	C	T
16	rs10444985	0	9717195	C	G
16	rs10444986	0	9717369	A	C
16	rs114757406	0	9718294	C	T
16	rs7193592	0	9718608	A	G
16	rs9935833	0	9718732	G	A
16	rs78901835	0	9720026	A	G
16	rs8062638	0	9720130	C	A
16	rs8063583	0	9720346	A	G
16	rs79511307	0	9720593	C	T
16	rs11074350	0	9720616	A	G
16	rs16965852	0	9720874	C	G
16	rs11646265	0	9720982	A	G
16	rs8046384	0	9721078	G	A
16	rs11074352	0	9721301	A	C
16	rs17452464	0	9721516	C	T
16	rs11642494	0	9722018	C	G
16	rs12928640	0	9722180	C	G
16	rs12708620	0	9722367	C	A
16	rs16965869	0	9722399	T	G
16	rs11074354	0	9723004	G	A
16	rs16965877	0	9723082	A	T
16	rs7200343	0	9723238	G	A
16	rs13339396	0	9723576	A	G
16	rs11074357	0	9724532	T	C
16	rs977540	0	9724750	A	G
16	rs9926196	0	9725605	A	G
16	rs117668330	0	9725805	C	T
16	rs11863025	0	9726216	T	G
16	rs28361967	0	9726249	G	A
16	rs984265	0	9726567	A	G
16	rs7198715	0	9727166	T	A
16	rs7404406	0	9727705	G	C
16	rs182626	0	9727952	C	G
16	rs36043600	0	9728066	C	T
16	rs11648880	0	9728129	A	T
16	rs79560390	0	9728330	T	C
16	rs316369	0	9728962	T	C
16	rs4780550	0	9729149	C	T
16	rs7184492	0	9729771	C	T
16	rs35727059	0	9729988	A	G
16	rs75872820	0	9730250	C	G
16	rs73508816	0	9730295	C	G
16	rs316370	0	9730427	A	G
16	rs722875	0	9730827	C	T
16	rs4780551	0	9731217	A	C
16	rs172728	0	9731243	A	G
16	rs145739766	0	9731362	C	T
16	rs7195203	0	9731366	G	A
16	rs7500146	0	9731843	A	G
16	rs7499827	0	9731909	G	C
16	rs7201885	0	9732480	G	A
16	rs7202071	0	9732549	G	A
16	rs12934393	0	9732749	G	C
16	rs2908706	0	9732958	T	C
16	rs34432608	0	9733198	G	A
16	rs11640322	0	9733274	G	A
16	rs35014268	0	9733731	A	C
16	rs7187670	0	9733853	C	A
16	rs75559656	0	9733934	T	C
16	rs77426694	0	9733967	A	C
16	rs12102524	0	9734266	G	C
16	rs7192950	0	9734312	C	T
16	rs1548850	0	9734491	C	T
16	rs1548851	0	9734492	G	A
16	rs12927348	0	9734551	C	T
16	rs2908707	0	9734564	G	C
16	rs1548852	0	9734654	G	A
16	rs1548853	0	9734782	G	T
16	rs117762469	0	9735840	G	A
16	rs316371	0	9735857	C	T
16	rs17453083	0	9736132	G	A
16	rs16965952	0	9736148	C	G
16	rs316372	0	9736328	G	A
16	rs8062835	0	9736623	G	T
16	rs178400	0	9736712	C	G
16	rs170289	0	9736756	G	A
16	rs2908708	0	9736881	A	G
16	rs9796775	0	9736917	A	G
16	rs7199126	0	9737027	G	A
16	rs11863767	0	9737880	T	A
16	rs11859195	0	9737921	G	A
16	rs9922023	0	9738486	G	A
16	rs7498340	0	9738833	C	A
16	rs316374	0	9738961	C	A
16	rs316375	0	9739045	T	G
16	rs316376	0	9739204	G	A
16	rs11074370	0	9739473	A	C
16	rs1420041	0	9739502	C	A
16	rs2908709	0	9740239	G	A
16	rs72779817	0	9740421	C	T
16	rs865670	0	9740540	G	A
16	rs17550406	0	9741343	T	C
16	rs16965984	0	9741412	G	C
16	rs16965986	0	9741773	C	T
16	rs316377	0	9742298	G	A
16	rs11642363	0	9742790	T	G
16	rs11647032	0	9743117	G	A
16	rs1080134	0	9743283	G	A
16	rs72779819	0	9743465	A	G
16	rs1080133	0	9743499	A	G
16	rs72779821	0	9743591	T	G
16	rs62031825	0	9743787	C	T
16	rs2540160	0	9743858	C	G
16	rs861389	0	9744041	C	G
16	rs17550532	0	9744095	A	G
16	rs184354	0	9744244	A	G
16	rs172729	0	9744496	G	C
16	rs316379	0	9744511	G	A
16	rs2540161	0	9744538	T	A
16	rs189778	0	9744814	G	C
16	rs72779823	0	9744964	G	T
16	rs167575	0	9745154	C	T
16	rs316380	0	9746248	C	A
16	rs316381	0	9746288	A	G
16	rs149011980	0	9746610	C	T
16	rs2540165	0	9746630	G	A
16	rs2540162	0	9746855	C	A
16	rs178401	0	9747325	C	G
16	rs58919840	0	9749826	G	A
16	rs151251488	0	9750040	A	G
16	rs759319	0	9752073	T	G
16	rs140297887	0	9752187	C	T
16	rs759320	0	9752487	C	G
16	rs2908711	0	9752550	A	G
16	rs316382	0	9753113	T	C
16	rs62031834	0	9753260	G	A
16	rs72779827	0	9753323	G	A
16	rs316383	0	9753347	G	A
16	rs17568419	0	9753536	G	A
16	rs62031836	0	9753777	T	A
16	rs72779829	0	9753928	G	T
16	rs34055979	0	9754054	A	T
16	rs28655074	0	9754061	C	T
16	rs35146603	0	9754138	C	T
16	rs316384	0	9754332	G	A
16	rs167577	0	9754369	C	T
16	rs167578	0	9754379	G	A
16	rs1861193	0	9754737	G	A
16	rs6416608	0	9754812	T	C
16	rs7186415	0	9754898	C	A
16	rs4781593	0	9755239	G	C
16	rs11646985	0	9755469	C	G
16	rs17568440	0	9755481	G	C
16	rs8049659	0	9755517	G	A
16	rs11642164	0	9757306	C	G
16	rs35393762	0	9757356	A	G
16	rs11865432	0	9757571	A	G
16	rs142236313	0	9759204	G	A
16	rs17653172	0	9759488	C	T
16	rs11646070	0	9760163	G	A
16	rs58585508	0	9760346	G	C
16	rs4781605	0	9761770	C	T
16	rs72779836	0	9761813	C	T
16	rs9930663	0	9762185	A	C
16	rs9940563	0	9762190	C	T
16	rs9940642	0	9762297	C	T
16	rs9922961	0	9762983	C	T
16	rs144994821	0	9763429	C	G
16	rs66756322	0	9763624	C	A
16	rs9925504	0	9764365	G	A
16	rs9925661	0	9764530	G	A
16	rs11074395	0	9764960	C	T
16	rs111404378	0	9765047	G	A
16	rs28878619	0	9768196	T	C
16	rs11639966	0	9768604	G	C
16	rs137906819	0	9768723	G	A
16	rs11646718	0	9768750	T	C
16	rs12924780	0	9768940	C	T
16	rs12924924	0	9769042	C	T
16	rs55931449	0	9769466	G	A
16	rs62031854	0	9769579	C	T
16	rs56157128	0	9769657	C	T
16	rs112123778	0	9769674	G	C
16	rs113855112	0	9769687	G	A
16	rs57895900	0	9769729	A	T
16	rs57252432	0	9769758	C	G
16	rs11639502	0	9771126	A	G
16	rs60158444	0	9771275	A	T
16	rs12918122	0	9771444	A	G
16	rs17653204	0	9771545	C	G
16	rs63676160	0	9771686	T	G
16	rs11644374	0	9771732	G	A
16	rs11644717	0	9771901	C	G
16	rs11645816	0	9772106	C	T
16	rs11645543	0	9772128	G	C
16	rs75919351	0	9772132	G	A
16	rs60736942	0	9772334	G	A
16	rs16966096	0	9772425	A	G
16	rs4483841	0	9772515	T	G
16	rs3968868	0	9772529	G	A
16	rs4063490	0	9772573	A	G
16	rs3968869	0	9772633	A	C
16	rs11642311	0	9772731	T	A
16	rs17682064	0	9773246	G	A
16	rs12708626	0	9773504	G	C
16	rs12599805	0	9773954	G	A
16	rs55760802	0	9774211	G	A
16	rs11866237	0	9774435	G	A
16	rs11074404	0	9774610	A	G
16	rs11645132	0	9774775	T	C
16	rs17568614	0	9774788	A	G
16	rs7201482	0	9774871	C	G
16	rs11639989	0	9775160	C	G
16	rs11639697	0	9775181	G	T
16	rs1420046	0	9775196	C	G
16	rs11645272	0	9775235	A	G
16	rs16966127	0	9775326	A	G
16	rs11646563	0	9775703	T	A
16	rs55692111	0	9776135	C	A
16	rs57135958	0	9776136	C	A
16	rs11646975	0	9776728	A	G
16	rs12325334	0	9777172	C	T
16	rs6497392	0	9777759	A	G
16	rs1894852	0	9778041	T	C
16	rs10852232	0	9780993	G	A
16	rs61276246	0	9781000	G	A
16	rs1362323	0	9781375	C	T
16	rs1362324	0	9781428	T	A
16	rs1362325	0	9781473	T	A
16	rs1345290	0	9781846	G	A
16	rs72779846	0	9781848	C	T
16	rs11641351	0	9781899	C	G
16	rs72779848	0	9781940	A	G
16	rs17568718	0	9782136	T	A
16	rs4063479	0	9782928	A	G
16	rs4063480	0	9782945	C	G
16	rs4063481	0	9783169	G	C
16	rs4063482	0	9783290	A	C
16	rs1420047	0	9783361	C	T
16	rs11644994	0	9784163	G	A
16	rs11640400	0	9784183	A	G
16	rs11645129	0	9784426	G	A
16	rs11645442	0	9784445	C	G
16	rs11645485	0	9784522	C	T
16	rs2160167	0	9784720	G	T
16	rs2080270	0	9784803	G	A
16	rs1345291	0	9784877	G	T
16	rs1345292	0	9784993	G	C
16	rs2160168	0	9785099	A	G
16	rs4781667	0	9785420	C	T
16	rs8051221	0	9785722	C	T
16	rs8056418	0	9786053	A	G
16	rs8061088	0	9786170	T	C
16	rs12325557	0	9786359	C	G
16	rs12325195	0	9786473	A	G
16	rs12325270	0	9786482	T	C
16	rs72779853	0	9786740	C	G
16	rs55688657	0	9786977	G	A
16	rs12923310	0	9787937	G	T
16	rs117416951	0	9788403	C	T
16	rs12925197	0	9788429	C	G
16	rs8050921	0	9788725	A	G
16	rs137963459	0	9788880	T	C
16	rs35188800	0	9788904	C	G
16	rs8053582	0	9789066	G	C
16	rs1420048	0	9789248	C	T
16	rs8061848	0	9790691	C	T
16	rs13330694	0	9791358	G	A
16	rs4781670	0	9792542	C	G
16	rs1476954	0	9793382	A	G
16	rs4781671	0	9794943	A	T
16	rs1972577	0	9794960	G	A
16	rs1972578	0	9795074	A	G
16	rs77636953	0	9795084	A	G
16	rs1107478	0	9795190	G	A
16	rs1107477	0	9795387	G	C
16	rs11646319	0	9795522	G	C
16	rs1861195	0	9795873	T	C
16	rs1861196	0	9795888	C	G
16	rs1861197	0	9796073	T	G
16	rs7196544	0	9796344	C	T
16	rs12928901	0	9796479	G	T
16	rs12325509	0	9796727	G	A
16	rs12325066	0	9797124	C	A
16	rs12930446	0	9797421	T	C
16	rs56064109	0	9797530	G	T
16	rs1362326	0	9797569	C	T
16	rs1362327	0	9797639	C	T
16	rs1543889	0	9798087	T	C
16	rs1543890	0	9798173	C	G
16	rs8055473	0	9798539	G	T
16	rs55988614	0	9798708	T	C
16	rs7203936	0	9798986	C	G
16	rs7202531	0	9799012	G	T
16	rs7204471	0	9799263	C	T
16	rs11074409	0	9799341	G	A
16	rs1968164	0	9799419	T	A
16	rs1476955	0	9799641	A	G
16	rs1476956	0	9799697	G	C
16	rs1476957	0	9799707	T	C
16	rs35842284	0	9800052	C	A
16	rs8048082	0	9800376	A	T
16	rs4780572	0	9800444	T	C
16	rs4780573	0	9800497	T	A
16	rs4780574	0	9800554	C	T
16	rs4781675	0	9800580	A	G
16	rs4780575	0	9800774	C	T
16	rs4780576	0	9800807	G	A
16	rs7189919	0	9800846	A	G
16	rs76648256	0	9801034	A	G
16	rs12928053	0	9801207	C	T
16	rs76564383	0	9801646	A	G
16	rs7201288	0	9801864	T	A
16	rs55818046	0	9801990	G	A
16	rs35786714	0	9802169	C	G
16	rs11645057	0	9802251	T	G
16	rs11645147	0	9802457	T	A
16	rs10852233	0	9802741	G	T
16	rs10852234	0	9802763	G	A
16	rs10852235	0	9803354	G	A
16	rs4063483	0	9803469	A	G
16	rs2315083	0	9803601	T	G
16	rs2315084	0	9803756	A	G
16	rs1833162	0	9803846	T	C
16	rs1833163	0	9803848	G	A
16	rs1833164	0	9803982	C	T
16	rs4063484	0	9804068	C	T
16	rs4063485	0	9804132	T	C
16	rs4063486	0	9804133	A	G
16	rs8055120	0	9804340	T	A
16	rs11648074	0	9804472	T	C
16	rs74602942	0	9804576	G	T
16	rs10852236	0	9804829	A	T
16	rs7192944	0	9804915	A	C
16	rs7197528	0	9804925	A	G
16	rs7197096	0	9805108	C	T
16	rs7197938	0	9805130	A	C
16	rs7198535	0	9805469	A	G
16	rs11649611	0	9805640	T	C
16	rs11643235	0	9805659	C	T
16	rs11642936	0	9805710	G	A
16	rs11643280	0	9805740	C	T
16	rs11642978	0	9805819	G	T
16	rs114071256	0	9805836	A	C
16	rs11639516	0	9805919	T	C
16	rs58924703	0	9805940	C	T
16	rs12934551	0	9806312	G	A
16	rs12934700	0	9806362	G	T
16	rs12935821	0	9806364	C	G
16	rs12918151	0	9806375	A	C
16	rs12922253	0	9806465	T	G
16	rs80290405	0	9806501	A	G
16	rs12917871	0	9806527	C	G
16	rs28372311	0	9806751	T	C
16	rs28648867	0	9806902	T	C
16	rs9939150	0	9807418	C	T
16	rs9938705	0	9807524	G	C
16	rs11648730	0	9807577	C	T
16	rs9939321	0	9807616	C	T
16	rs17749681	0	9807787	T	C
16	rs115667467	0	9807889	A	G
16	rs11074416	0	9807991	A	C
16	rs28645840	0	9808262	T	C
16	rs1833165	0	9808352	T	C
16	rs1833166	0	9808382	T	G
16	rs3859122	0	9808429	G	T
16	rs8062216	0	9808497	G	C
16	rs3906323	0	9808819	C	T
16	rs3906324	0	9808827	C	T
16	rs6497419	0	9808900	C	T
16	rs6497420	0	9808954	A	G
16	rs6497421	0	9808976	G	A
16	rs6497422	0	9809020	A	G
16	rs6497423	0	9809110	C	T
16	rs6497424	0	9809135	A	G
16	rs6497425	0	9809151	A	G
16	rs6497426	0	9809230	C	A
16	rs6497429	0	9809356	A	G
16	rs8047193	0	9809395	G	A
16	rs1815981	0	9809923	G	A
16	rs1815982	0	9810103	G	C
16	rs1815983	0	9810237	T	C
16	rs9926943	0	9810614	G	C
16	rs12445226	0	9810636	G	C
16	rs74814436	0	9810664	C	T
16	rs9927106	0	9810763	G	A
16	rs2110604	0	9810877	G	A
16	rs4063487	0	9810940	G	C
16	rs13334240	0	9811245	C	T
16	rs149808694	0	9811265	T	C
16	rs4327045	0	9811480	G	A
16	rs4404069	0	9811535	T	G
16	rs4356478	0	9811569	G	C
16	rs4587975	0	9811583	A	G
16	rs2215919	0	9811679	A	G
16	rs1420050	0	9811723	T	C
16	rs1420051	0	9811859	G	C
16	rs1894853	0	9812065	T	C
16	rs7206827	0	9812077	G	C
16	rs1420052	0	9812111	G	C
16	rs9302383	0	9812126	A	C
16	rs10153090	0	9812286	T	G
16	rs1894854	0	9812292	G	C
16	rs67526463	0	9812664	T	A
16	rs68065145	0	9812768	A	G
16	rs66821934	0	9812780	C	A
16	rs66610576	0	9812832	G	A
16	rs71379048	0	9812847	C	A
16	rs6497432	0	9812996	A	G
16	rs8049359	0	9813052	G	A
16	rs8049376	0	9813072	G	A
16	rs8050652	0	9813115	C	T
16	rs8049527	0	9813134	G	A
16	rs8049726	0	9813247	G	A
16	rs8051496	0	9813549	C	T
16	rs8050646	0	9813816	G	C
16	rs8050824	0	9813906	G	A
16	rs12445772	0	9814314	A	T
16	rs13338492	0	9814388	C	T
16	rs7199691	0	9814482	A	T
16	rs8045024	0	9817830	A	G
16	rs56075304	0	9818792	G	C
16	rs66955308	0	9818859	G	A
16	rs116303209	0	9818927	C	G
16	rs74944331	0	9819020	A	T
16	rs71379050	0	9819036	C	T
16	rs11647968	0	9819905	G	A
16	rs8050823	0	9821070	T	G
16	rs1420053	0	9821373	G	C
16	rs1833167	0	9821641	A	T
16	rs1833168	0	9821903	G	C
16	rs1833169	0	9821938	T	C
16	rs1833170	0	9822011	G	A
16	rs8056965	0	9822300	T	G
16	rs11642249	0	9822448	C	A
16	rs8054816	0	9825827	T	A
16	rs74211856	0	9826339	C	G
16	rs75357107	0	9826830	C	G
16	rs17749740	0	9826972	G	A
16	rs36022447	0	9828007	G	A
16	rs58945076	0	9828532	C	T
16	rs7204549	0	9829030	A	G
16	rs7202529	0	9829093	G	A
16	rs7204592	0	9829107	A	G
16	rs7205350	0	9829454	A	G
16	rs955743	0	9829501	C	T
16	rs6497441	0	9829848	G	T
16	rs1080205	0	9830040	G	T
16	rs1861189	0	9831031	G	C
16	rs7193933	0	9831068	C	T
16	rs1861190	0	9831143	T	G
16	rs76603030	0	9831948	T	C
16	rs13338855	0	9832138	C	A
16	rs62034904	0	9832299	G	A
16	rs8043804	0	9832645	T	G
16	rs9930355	0	9832796	A	T
16	rs6497442	0	9833154	G	C
16	rs17749793	0	9833193	T	G
16	rs7189902	0	9834471	G	A
16	rs140769310	0	9834697	G	T
16	rs7192527	0	9834731	A	G
16	rs8060068	0	9836145	G	T
16	rs12148939	0	9836567	A	G
16	rs7184228	0	9838767	A	G
16	rs4122228	0	9839160	T	G
16	rs11641150	0	9839821	G	C
16	rs112840149	0	9839986	C	T
16	rs7203165	0	9841576	A	G
16	rs75496581	0	9841660	A	C
16	rs11074443	0	9841977	A	G
16	rs58139995	0	9842072	C	G
16	rs59301504	0	9842084	C	G
16	rs74798113	0	9842606	G	A
16	rs9925720	0	9842752	T	C
16	rs116976338	0	9844131	C	G
16	rs62034909	0	9844138	C	A
16	rs1819823	0	9844685	C	T
16	rs60682140	0	9844757	G	T
16	rs11639519	0	9845006	C	A
16	rs117417352	0	9845741	C	T
16	rs75052339	0	9845944	G	A
16	rs117836220	0	9847681	C	G
16	rs1420040	0	9850397	A	G
16	rs59394706	0	9850461	G	T
16	rs9940680	0	9850857	G	C
16	rs9933624	0	9850878	T	C
16	rs8045712	0	9851122	C	T
16	rs8044472	0	9851188	G	A
16	rs78296872	0	9851230	T	A
16	rs62034910	0	9854389	C	G
16	rs1014531	0	9855794	G	A
16	rs148657716	0	9859086	T	C
16	rs7202950	0	9859416	G	A
16	rs12935281	0	9859692	G	A
16	rs12597176	0	9861330	A	G
16	rs79228662	0	9861527	C	T
16	rs2284236	0	9862236	T	C
16	rs11866328	0	9862556	G	T
16	rs2872825	0	9863193	G	T
16	rs12708632	0	9863324	T	A
16	rs9922040	0	9863675	G	A
16	rs142577669	0	9864286	C	T
16	rs36001692	0	9864375	T	C
16	rs7190895	0	9864418	C	T
16	rs7191784	0	9864495	A	G
16	rs7191241	0	9864534	C	T
16	rs7189899	0	9864557	G	C
16	rs7196797	0	9864569	T	A
16	rs150840307	0	9864579	T	A
16	rs7197214	0	9865007	A	C
16	rs7196878	0	9865154	C	G
16	rs2267770	0	9865959	C	T
16	rs2267771	0	9866180	C	T
16	rs11644075	0	9866186	G	A
16	rs12598139	0	9866590	C	T
16	rs2267772	0	9867387	C	G
16	rs9938745	0	9867817	G	A
16	rs2267774	0	9867842	G	A
16	rs11639614	0	9868034	C	T
16	rs4781787	0	9868364	A	G
16	rs10492827	0	9868758	A	G
16	rs1362319	0	9870086	A	C
16	rs1362320	0	9870199	G	C
16	rs1362321	0	9870244	G	A
16	rs75426353	0	9870433	G	T
16	rs2267776	0	9871035	T	C
16	rs61191505	0	9871068	A	G
16	rs2267777	0	9871196	C	G
16	rs2267778	0	9871298	T	G
16	rs2267779	0	9871468	G	A
16	rs2267780	0	9871496	A	G
16	rs2267781	0	9871933	A	C
16	rs2267782	0	9872135	C	T
16	rs2267783	0	9872498	C	T
16	rs2267784	0	9872526	C	T
16	rs971034	0	9872717	C	A
16	rs971035	0	9873117	T	C
16	rs971036	0	9873219	C	T
16	rs2267786	0	9873264	G	A
16	rs11646587	0	9873319	G	A
16	rs139843674	0	9873386	G	C
16	rs7190785	0	9873465	G	A
16	rs55881913	0	9873612	G	C
16	rs8060992	0	9873939	T	A
16	rs11648559	0	9874699	C	T
16	rs28756835	0	9874911	C	T
16	rs7205117	0	9875513	C	T
16	rs11859262	0	9875839	C	A
16	rs1362322	0	9876122	G	C
16	rs765288	0	9876312	T	G
16	rs765287	0	9876382	G	A
16	rs765286	0	9876430	A	G
16	rs981880	0	9877609	G	A
16	rs981881	0	9877679	T	G
16	rs16966327	0	9880294	T	C
16	rs76723385	0	9880658	T	C
16	rs2077923	0	9880781	A	G
16	rs16966337	0	9881953	T	C
16	rs9938782	0	9882255	T	C
16	rs28510258	0	9882303	T	C
16	rs7193977	0	9882515	A	C
16	rs7194140	0	9882544	A	G
16	rs7192284	0	9882686	G	A
16	rs7194040	0	9882854	C	T
16	rs145245784	0	9882856	C	G
16	rs11639526	0	9883002	T	C
16	rs2267787	0	9883537	C	T
16	rs2299933	0	9884314	A	G
16	rs1833161	0	9885027	T	C
16	rs117085642	0	9885195	A	G
16	rs7195942	0	9885807	T	G
16	rs7196095	0	9885832	T	C
16	rs7195835	0	9886303	C	A
16	rs9972709	0	9886777	A	G
16	rs7196962	0	9886831	C	G
16	rs7197004	0	9886907	C	G
16	rs7186955	0	9886960	T	C
16	rs7202848	0	9886992	G	T
16	rs9972744	0	9887111	C	A
16	rs1544604	0	9887244	A	G
16	rs72638270	0	9887431	T	C
16	rs1544605	0	9887455	T	G
16	rs1544606	0	9887653	A	G
16	rs77419062	0	9889541	T	C
16	rs2267790	0	9890717	T	G
16	rs2267791	0	9890776	A	G
16	rs2267792	0	9890958	C	A
16	rs11640235	0	9891130	C	G
16	rs11648283	0	9892800	T	A
16	rs11642729	0	9892939	G	A
16	rs11643173	0	9893343	C	G
16	rs11643000	0	9893684	G	A
16	rs6497517	0	9894133	G	A
16	rs16966381	0	9894522	C	A
16	rs80098953	0	9895061	C	T
16	rs8053689	0	9896348	A	T
16	rs8053228	0	9896426	C	T
16	rs2299934	0	9896460	G	A
16	rs7188905	0	9896937	C	T
16	rs2299935	0	9896990	A	G
16	rs6497518	0	9897329	C	T
16	rs2284237	0	9898450	A	G
16	rs9930307	0	9899226	C	G
16	rs9940856	0	9899301	A	G
16	rs7191183	0	9900057	T	C
16	rs7191999	0	9900484	T	C
16	rs34976363	0	9900846	G	T
16	rs62034938	0	9900914	A	G
16	rs12932412	0	9902520	A	C
16	rs34606734	0	9902810	T	C
16	rs11649635	0	9903223	G	A
16	rs9932138	0	9903460	A	G
16	rs3765648	0	9903884	C	T
16	rs7188841	0	9904150	C	T
16	rs78151680	0	9904824	G	A
16	rs10468237	0	9905107	G	C
16	rs80049283	0	9905193	C	T
16	rs9938265	0	9905841	A	G
16	rs7184107	0	9905982	T	A
16	rs7184325	0	9906082	T	C
16	rs6497520	0	9906218	G	A
16	rs34980400	0	9906483	A	C
16	rs116981317	0	9906519	A	G
16	rs17204778	0	9906856	C	G
16	rs7197278	0	9907064	A	G
16	rs10468229	0	9907660	G	T
16	rs1861191	0	9908066	A	C
16	rs1861192	0	9908091	G	A
16	rs12934281	0	9908376	G	A
16	rs17793917	0	9908509	T	C
16	rs11649466	0	9908808	G	T
16	rs9674103	0	9909123	T	A
16	rs7193625	0	9909934	A	C
16	rs8052950	0	9910348	A	G
16	rs8058276	0	9911362	C	T
16	rs8058295	0	9911386	C	A
16	rs11645219	0	9912643	C	T
16	rs35788173	0	9913360	C	T
16	rs149294961	0	9913384	A	T
16	rs1420042	0	9914014	A	G
16	rs11647877	0	9914095	C	T
16	rs7196708	0	9914401	C	G
16	rs1420045	0	9914419	C	G
16	rs6497523	0	9915013	A	G
16	rs2072450	0	9915712	C	A
16	rs9806806	0	9916204	C	G
16	rs6497524	0	9919335	T	C
16	rs12708640	0	9920898	C	T
16	rs13336666	0	9921464	T	C
16	rs2284239	0	9921502	T	C
16	rs2315271	0	9922503	A	G
16	rs9938300	0	9922615	T	C
16	rs11642764	0	9923179	G	A
16	rs16966448	0	9924797	C	T
16	rs7199910	0	9926348	T	G
16	rs11647445	0	9926966	T	G
16	rs57255286	0	9927016	A	G
16	rs11646626	0	9927554	A	G
16	rs79454775	0	9928329	C	T
16	rs78174306	0	9928866	T	C
16	rs17205996	0	9930505	T	C
16	rs8050843	0	9930580	T	C
16	rs9936542	0	9931900	C	T
16	rs9938117	0	9932054	G	T
16	rs72481070	0	9933692	G	C
16	rs6497540	0	9935066	T	G
16	rs75339517	0	9936040	G	A
16	rs55943631	0	9936781	C	T
16	rs55864908	0	9936852	G	A
16	rs60213435	0	9936860	C	G
16	rs8055791	0	9937268	A	C
16	rs11648156	0	9937578	C	G
16	rs12920919	0	9937980	T	C
16	rs2267793	0	9938230	G	A
16	rs2215718	0	9938796	C	T
16	rs12596342	0	9939750	G	A
16	rs9926049	0	9939960	C	A
16	rs35440248	0	9939964	C	T
16	rs9926303	0	9940293	C	T
16	rs4327046	0	9942377	G	A
16	rs9934477	0	9943432	G	T
16	rs2229193	0	9943666	C	T
16	rs8054791	0	9943995	A	G
16	rs3785187	0	9944829	G	A
16	rs80033244	0	9944836	T	C
16	rs35082360	0	9945139	A	C
16	rs9940694	0	9945240	C	T
16	rs74250849	0	9945378	A	G
16	rs56280857	0	9945628	A	G
16	rs55861434	0	9945704	A	G
16	rs55985649	0	9945720	G	C
16	rs41356645	0	9945919	C	T
16	rs78790215	0	9946252	T	C
16	rs77335867	0	9946275	C	A
16	rs9922678	0	9946319	G	A
16	rs78511119	0	9946871	T	C
16	rs74250850	0	9947474	G	A
16	rs8063193	0	9947581	A	C
16	rs75006214	0	9948472	G	A
16	rs9933832	0	9948634	G	A
16	rs74490183	0	9948997	T	C
16	rs1004936	0	9949163	G	C
16	rs2267794	0	9949261	A	G
16	rs67346571	0	9949427	A	C
16	rs74857180	0	9950026	C	T
16	rs6497549	0	9950374	T	C
16	rs2010691	0	9953399	C	T
16	rs76988395	0	9954384	G	A
16	rs80161475	0	9954963	C	A
16	rs727605	0	9955564	C	T
16	rs5003769	0	9955938	T	A
16	rs7199375	0	9956191	T	C
16	rs2159908	0	9956519	T	C
16	rs2159909	0	9956524	T	G
16	rs55666830	0	9957256	G	T
16	rs7187984	0	9957410	G	A
16	rs7189901	0	9957680	C	T
16	rs35946436	0	9958107	T	C
16	rs9939815	0	9958109	T	C
16	rs9939817	0	9958112	T	G
16	rs7196023	0	9958189	A	G
16	rs7201930	0	9958655	T	C
16	rs56276962	0	9958823	G	C
16	rs56146838	0	9959007	A	T
16	rs16966529	0	9959121	G	A
16	rs77714230	0	9960149	A	T
16	rs917834	0	9960879	T	C
16	rs2284240	0	9961397	T	C
16	rs79810256	0	9961623	C	T
16	rs7204928	0	9962679	T	C
16	rs7199724	0	9962899	C	T
16	rs7203082	0	9963016	G	A
16	rs56301937	0	9964451	C	T
16	rs71379059	0	9964491	T	C
16	rs78915678	0	9965410	G	T
16	rs77473744	0	9965554	G	A
16	rs12929074	0	9965600	C	T
16	rs12928163	0	9965659	G	A
16	rs12928192	0	9965712	G	A
16	rs9989382	0	9966070	G	C
16	rs9989383	0	9966071	G	A
16	rs9989388	0	9966139	C	T
16	rs9989430	0	9966179	A	G
16	rs1548808	0	9966207	T	C
16	rs9989389	0	9966348	C	T
16	rs34004832	0	9966390	G	A
16	rs35342588	0	9966418	C	T
16	rs34030466	0	9966707	C	A
16	rs68096450	0	9966773	T	G
16	rs67763423	0	9966784	T	C
16	rs34076677	0	9966867	T	A
16	rs35999853	0	9966880	C	A
16	rs34814878	0	9966910	G	A
16	rs36021820	0	9967127	C	T
16	rs35513489	0	9967152	A	G
16	rs34635902	0	9967373	C	A
16	rs9302396	0	9967646	G	C
16	rs79880296	0	9967786	C	T
16	rs9302397	0	9967827	G	A
16	rs7204266	0	9968503	A	G
16	rs56218635	0	9968771	T	C
16	rs2315272	0	9969102	T	C
16	rs13337070	0	9969412	T	C
16	rs9934124	0	9969612	A	C
16	rs9934198	0	9969667	A	G
16	rs9925966	0	9969929	C	T
16	rs142297298	0	9970013	C	G
16	rs7191799	0	9970227	G	A
16	rs7198943	0	9970419	T	C
16	rs7194284	0	9970517	A	G
16	rs7199147	0	9970519	T	C
16	rs2267795	0	9970875	A	T
16	rs9928908	0	9971066	C	T
16	rs9921420	0	9971184	T	C
16	rs16951624	0	9971429	A	T
16	rs76122068	0	9971824	T	A
16	rs7184289	0	9972753	C	G
16	rs143357649	0	9974025	C	T
16	rs140160654	0	9974055	A	T
16	rs11643965	0	9974207	T	C
16	rs56088751	0	9974261	C	T
16	rs968301	0	9974366	T	C
16	rs7203349	0	9975236	A	C
16	rs7203981	0	9975584	A	G
16	rs7203268	0	9975593	C	A
16	rs8043813	0	9976000	G	A
16	rs2267796	0	9976713	T	G
16	rs11863007	0	9976970	C	T
16	rs3785186	0	9977314	G	A
16	rs7189130	0	9978552	A	G
16	rs9931983	0	9980216	T	C
16	rs8060093	0	9980688	A	T
16	rs8062828	0	9980933	G	A
16	rs12920653	0	9981670	C	A
16	rs77987099	0	9982868	T	C
16	rs117740669	0	9983194	G	A
16	rs12325652	0	9983617	T	C
16	rs9931155	0	9984523	C	T
16	rs8047589	0	9985421	A	G
16	rs8051986	0	9985464	T	A
16	rs9926546	0	9985813	T	C
16	rs141402252	0	9985854	G	C
16	rs2052186	0	9986849	G	A
16	rs11640274	0	9986993	T	C
16	rs9941069	0	9987342	A	G
16	rs11644368	0	9987615	C	T
16	rs12922641	0	9988564	A	G
16	rs16966627	0	9989352	T	C
16	rs16966628	0	9989431	G	C
16	rs16966631	0	9989521	G	A
16	rs67368559	0	9989549	A	G
16	rs16966634	0	9989647	T	C
16	rs11647369	0	9989840	C	T
16	rs12927741	0	9989855	C	G
16	rs11648462	0	9989989	C	G
16	rs11644572	0	9989991	T	C
16	rs11648509	0	9990060	C	T
16	rs11648614	0	9990299	C	A
16	rs67502878	0	9990632	C	T
16	rs13338500	0	9990791	G	A
16	rs16966650	0	9990851	T	C
16	rs117569255	0	9991307	A	G
16	rs7188892	0	9991511	T	A
16	rs61569971	0	9991572	A	G
16	rs9921541	0	9991762	G	T
16	rs139445001	0	9991882	G	A
16	rs34764457	0	9992370	C	T
16	rs35467874	0	9992433	G	T
16	rs34795833	0	9992449	G	A
16	rs16966658	0	9992617	A	G
16	rs11649106	0	9993266	T	C
16	rs8054982	0	9993394	A	G
16	rs7200835	0	9994288	G	C
16	rs116970852	0	9994906	C	T
16	rs9925170	0	9994990	T	C
16	rs9925243	0	9995057	T	C
16	rs9923240	0	9995177	A	C
16	rs2315274	0	9996060	T	C
16	rs2872876	0	9996120	C	T
16	rs11642197	0	9996468	A	T
16	rs11643234	0	9996485	T	C
16	rs11642239	0	9996580	A	G
16	rs35971415	0	9996860	C	T
16	rs10400978	0	9996990	T	C
16	rs9923524	0	9997068	C	T
16	rs7192805	0	9997171	T	C
16	rs7187264	0	9997178	C	T
16	rs11074500	0	9997628	T	G
16	rs16966689	0	9999731	C	T
16	rs118052045	0	10000946	A	G
16	rs9938172	0	10002419	C	T
16	rs17208905	0	10002809	A	G
16	rs12598073	0	10002862	T	G
16	rs2008342	0	10003192	A	C
16	rs140758242	0	10004583	T	C
16	rs57085415	0	10006134	G	T
16	rs4782039	0	10006967	T	C
16	rs16966702	0	10007239	T	A
16	rs62034949	0	10008921	G	C
16	rs9921963	0	10009132	G	A
16	rs12925829	0	10009791	T	C
16	rs4782040	0	10010123	A	G
16	rs7206115	0	10012792	A	G
16	rs61672049	0	10013493	A	G
16	rs117216007	0	10014551	G	A
16	rs4782041	0	10016904	C	T
16	rs7203026	0	10017157	A	G
16	rs36009301	0	10018335	A	G
16	rs4782042	0	10019884	T	C
16	rs11647336	0	10019899	C	T
16	rs13334810	0	10020380	T	C
16	rs143508514	0	10021650	G	A
16	rs17569226	0	10022683	C	T
16	rs11074502	0	10022719	C	T
16	rs11074503	0	10022979	C	T
16	rs11649430	0	10024408	A	G
16	rs35056140	0	10024957	C	A
16	rs11645465	0	10025215	C	T
16	rs4782053	0	10025315	G	A
16	rs7198814	0	10026868	T	A
16	rs4628972	0	10027116	T	G
16	rs4780717	0	10027281	C	T
16	rs11861152	0	10028871	G	A
16	rs12149367	0	10029479	C	T
16	rs79742345	0	10029724	A	T
16	rs57834668	0	10031205	C	T
16	rs117950699	0	10031348	T	C
16	rs1979849	0	10031388	G	C
16	rs78636937	0	10032502	C	T
16	rs11648171	0	10032717	C	T
16	rs11074504	0	10034276	T	G
16	rs12708644	0	10035240	A	G
16	rs34761943	0	10036325	A	G
16	rs9937214	0	10037322	C	G
16	rs10500369	0	10037474	G	A
16	rs74457674	0	10037652	T	C
16	rs1875209	0	10038054	C	T
16	rs12598394	0	10038232	T	A
16	rs9933069	0	10039337	A	G
16	rs55941262	0	10040459	G	A
16	rs17670276	0	10041823	C	A
16	rs12446245	0	10042401	G	A
16	rs141939995	0	10042761	C	T
16	rs11646198	0	10043715	C	G
16	rs4782080	0	10044700	T	C
16	rs78202005	0	10045317	A	T
16	rs17569386	0	10046813	G	A
16	rs1875210	0	10046968	A	G
16	rs35371822	0	10047212	C	T
16	rs4782090	0	10047932	A	T
16	rs17569414	0	10051581	T	C
16	rs13331097	0	10052349	G	A
16	rs16966731	0	10052440	T	C
16	rs2133755	0	10052960	C	T
16	rs2173685	0	10053190	C	G
16	rs12928240	0	10053531	G	C
16	rs34998449	0	10054773	G	A
16	rs2315511	0	10054912	A	G
16	rs60834670	0	10055353	G	A
16	rs78186053	0	10055564	G	A
16	rs4782108	0	10057591	T	C
16	rs4782109	0	10057710	C	T
16	rs9926117	0	10058002	C	G
16	rs11648615	0	10058350	T	C
16	rs11642346	0	10058574	C	T
16	rs1875208	0	10058650	A	C
16	rs1875207	0	10058991	G	T
16	rs1875206	0	10059007	A	G
16	rs9939667	0	10059144	A	G
16	rs9929154	0	10059165	C	T
16	rs884917	0	10059779	G	A
16	rs868398	0	10059788	A	C
16	rs884918	0	10059826	T	C
16	rs1875205	0	10060108	C	A
16	rs1875204	0	10060254	C	G
16	rs1875203	0	10060294	C	A
16	rs4273038	0	10060585	C	T
16	rs9788880	0	10060750	G	C
16	rs7190175	0	10060795	T	A
16	rs75695733	0	10060920	C	A
16	rs7188069	0	10060921	G	C
16	rs12923508	0	10061287	G	A
16	rs34310826	0	10061648	A	G
16	rs34361031	0	10061711	A	G
16	rs12934062	0	10062231	T	C
16	rs2315512	0	10062558	G	A
16	rs4780744	0	10062917	C	T
16	rs4780745	0	10062924	T	C
16	rs4782113	0	10062927	G	C
16	rs4780746	0	10063086	C	T
16	rs16966757	0	10063339	A	G
16	rs9933159	0	10063398	T	C
16	rs12102827	0	10063593	A	G
16	rs3105686	0	10063966	C	G
16	rs3105687	0	10063969	A	G
16	rs3105688	0	10064780	G	A
16	rs3104702	0	10064786	T	C
16	rs3104703	0	10065136	T	G
16	rs79128520	0	10065140	T	C
16	rs12927371	0	10065193	A	T
16	rs28402995	0	10065333	C	G
16	rs2650433	0	10065680	A	T
16	rs12932206	0	10066021	A	G
16	rs12932095	0	10067000	T	G
16	rs3105689	0	10067039	G	C
16	rs12928694	0	10067543	C	A
16	rs3104704	0	10067952	A	G
16	rs4780751	0	10067989	T	A
16	rs11644233	0	10068725	A	C
16	rs78864487	0	10068934	A	C
16	rs2650432	0	10069081	G	A
16	rs34888134	0	10069180	T	A
16	rs3104705	0	10069290	A	G
16	rs6497599	0	10069793	G	A
16	rs12924396	0	10070285	G	C
16	rs3859123	0	10070895	A	G
16	rs3104708	0	10071193	A	G
16	rs3848323	0	10071498	C	T
16	rs2650431	0	10071604	A	G
16	rs75689358	0	10071912	A	G
16	rs3848324	0	10071972	C	G
16	rs8045893	0	10072137	T	C
16	rs3848325	0	10072170	A	G
16	rs11074516	0	10073412	C	T
16	rs11642373	0	10073767	T	C
16	rs148141710	0	10075795	C	A
16	rs117531616	0	10075933	C	T
16	rs3105690	0	10076313	C	T
16	rs138526355	0	10076318	A	G
16	rs11074517	0	10076656	G	A
16	rs1213323	0	10076904	A	G
16	rs1213322	0	10077526	C	G
16	rs1213321	0	10077586	G	A
16	rs4782149	0	10077871	C	G
16	rs1213320	0	10078898	T	C
16	rs4782150	0	10078901	A	G
16	rs117568616	0	10079050	A	G
16	rs1213319	0	10079208	T	A
16	rs3105691	0	10079528	G	C
16	rs55750638	0	10079897	G	A
16	rs1213318	0	10080362	C	T
16	rs1213317	0	10080748	A	G
16	rs7203184	0	10080969	G	A
16	rs7204776	0	10081076	C	T
16	rs34278992	0	10081770	G	C
16	rs7188895	0	10081772	T	G
16	rs7186839	0	10081975	G	A
16	rs7193738	0	10081979	T	C
16	rs1532932	0	10082174	A	G
16	rs11641062	0	10082751	G	C
16	rs2650434	0	10082866	C	G
16	rs12927298	0	10083033	G	A
16	rs28789085	0	10083883	C	T
16	rs12933451	0	10084086	C	G
16	rs144364656	0	10085798	C	A
16	rs12444835	0	10085830	T	C
16	rs2729592	0	10085883	A	C
16	rs141176803	0	10086241	T	C
16	rs35872729	0	10087712	G	A
16	rs17750179	0	10087790	T	C
16	rs3859124	0	10088063	C	T
16	rs2243716	0	10088149	G	A
16	rs2729593	0	10088442	G	A
16	rs8044744	0	10088447	A	T
16	rs2650422	0	10088460	G	C
16	rs117237190	0	10089000	A	C
16	rs3913375	0	10090695	C	A
16	rs2650423	0	10091159	C	A
16	rs2650424	0	10091753	T	A
16	rs17750208	0	10092002	G	A
16	rs34960573	0	10092187	T	G
16	rs3859125	0	10092549	T	C
16	rs3105692	0	10094138	G	C
16	rs3848327	0	10094645	T	C
16	rs3848328	0	10095387	A	G
16	rs3859126	0	10095448	C	T
16	rs1237957	0	10096870	C	G
16	rs17670650	0	10097473	A	G
16	rs3104709	0	10097944	T	A
16	rs185862422	0	10098005	T	G
16	rs4580161	0	10098639	G	A
16	rs1213316	0	10098932	T	G
16	rs837687	0	10099228	C	T
16	rs149801010	0	10099265	T	A
16	rs62033386	0	10099483	C	A
16	rs837688	0	10099543	A	C
16	rs837689	0	10100369	G	A
16	rs117490483	0	10102416	T	C
16	rs844395	0	10102906	T	C
16	rs10500370	0	10102969	G	A
16	rs7201574	0	10103058	A	G
16	rs3848329	0	10103158	C	G
16	rs863283	0	10103435	A	G
16	rs17750303	0	10103689	C	A
16	rs837690	0	10103724	A	G
16	rs78151447	0	10103799	A	T
16	rs79270282	0	10103918	A	T
16	rs12920291	0	10104189	C	T
16	rs865101	0	10104243	C	T
16	rs3104710	0	10104257	T	G
16	rs837691	0	10105143	G	C
16	rs9788936	0	10105460	T	C
16	rs3905836	0	10105626	C	T
16	rs9788939	0	10105906	T	A
16	rs35317587	0	10106177	C	A
16	rs865678	0	10106274	A	G
16	rs78852925	0	10106763	G	A
16	rs10500371	0	10107669	T	C
16	rs11866385	0	10108658	C	G
16	rs11862557	0	10108744	A	T
16	rs837692	0	10108788	A	G
16	rs79123884	0	10108995	C	T
16	rs837693	0	10109906	G	A
16	rs837694	0	10110040	A	G
16	rs35719595	0	10110299	G	A
16	rs75076752	0	10110567	G	C
16	rs720717	0	10110627	G	A
16	rs12923661	0	10110691	G	T
16	rs34543204	0	10110901	G	C
16	rs68004512	0	10111134	G	A
16	rs706000	0	10111206	T	G
16	rs837696	0	10111902	T	C
16	rs12932835	0	10112025	G	A
16	rs837697	0	10112199	T	G
16	rs837698	0	10112259	A	C
16	rs55807912	0	10112512	T	C
16	rs837701	0	10112564	T	C
16	rs837702	0	10112640	G	C
16	rs36169339	0	10112939	C	T
16	rs837703	0	10113234	A	C
16	rs35973694	0	10113281	G	T
16	rs837704	0	10113313	C	G
16	rs837705	0	10113376	C	A
16	rs837706	0	10113741	T	C
16	rs34413887	0	10113796	C	T
16	rs837707	0	10113821	C	T
16	rs837708	0	10113858	G	A
16	rs35724428	0	10113895	A	T
16	rs837709	0	10113952	A	G
16	rs77403542	0	10114486	A	T
16	rs2650427	0	10114558	T	C
16	rs28678768	0	10114640	T	G
16	rs34055325	0	10115101	G	C
16	rs8057394	0	10115488	C	G
16	rs2937028	0	10115872	T	C
16	rs2937029	0	10116004	T	C
16	rs9921906	0	10116699	C	A
16	rs78305124	0	10116705	A	C
16	rs2133754	0	10117070	A	G
16	rs76339890	0	10117099	C	T
16	rs1969060	0	10117137	G	A
16	rs3848332	0	10117537	G	C
16	rs3848333	0	10117555	G	A
16	rs2594541	0	10117680	C	T
16	rs4363863	0	10117992	G	C
16	rs2352750	0	10118108	C	G
16	rs2594542	0	10118161	G	A
16	rs9932353	0	10118317	C	T
16	rs2650426	0	10118363	A	C
16	rs34824974	0	10118667	G	A
16	rs11863580	0	10118904	G	T
16	rs2937030	0	10119067	T	C
16	rs2937032	0	10119321	A	G
16	rs76506260	0	10119438	C	T
16	rs2937033	0	10119504	A	G
16	rs8050385	0	10119736	C	A
16	rs2650428	0	10120023	T	G
16	rs4780762	0	10120121	C	G
16	rs116809124	0	10120232	C	T
16	rs4780763	0	10120381	T	C
16	rs17682922	0	10120473	T	A
16	rs3848334	0	10120713	G	C
16	rs78713354	0	10120718	G	C
16	rs3905837	0	10120807	A	G
16	rs11644461	0	10120890	T	C
16	rs12935101	0	10121193	C	A
16	rs17682940	0	10121726	C	T
16	rs80085879	0	10122145	T	C
16	rs2650429	0	10122379	C	T
16	rs1868285	0	10122457	C	G
16	rs1868286	0	10122514	T	C
16	rs1868287	0	10122721	C	T
16	rs12596917	0	10123389	G	C
16	rs7192557	0	10123469	G	A
16	rs11642059	0	10123542	G	A
16	rs11642181	0	10123843	G	C
16	rs11639850	0	10124456	T	C
16	rs147092904	0	10125032	A	G
16	rs10500372	0	10125046	A	G
16	rs1992893	0	10125302	C	A
16	rs75226848	0	10125355	G	A
16	rs10500373	0	10125476	T	C
16	rs7184748	0	10125512	A	G
16	rs7205702	0	10125617	G	A
16	rs7189973	0	10125662	T	C
16	rs7205861	0	10125665	G	T
16	rs2352752	0	10126382	C	G
16	rs12599024	0	10126473	C	T
16	rs181401836	0	10126643	G	C
16	rs11074542	0	10126679	C	G
16	rs6497647	0	10126760	A	C
16	rs67182441	0	10126988	C	T
16	rs3743833	0	10127955	G	A
16	rs11648073	0	10128189	T	C
16	rs13338243	0	10128523	T	C
16	rs78001788	0	10129018	G	C
16	rs11648440	0	10129190	A	C
16	rs144593551	0	10129265	G	A
16	rs7203745	0	10129306	T	C
16	rs7204100	0	10129434	T	C
16	rs34340658	0	10129731	C	T
16	rs111548831	0	10129800	C	T
16	rs7197846	0	10129861	G	A
16	rs7199239	0	10129866	C	G
16	rs12598112	0	10129958	C	T
16	rs28627855	0	10130143	G	A
16	rs143348523	0	10130170	T	C
16	rs76655943	0	10130257	T	C
16	rs12598055	0	10130385	G	A
16	rs34508555	0	10130528	C	G
16	rs12443703	0	10130550	A	G
16	rs35050547	0	10130623	T	C
16	rs12444387	0	10130871	T	C
16	rs74008913	0	10130987	A	C
16	rs12447029	0	10131049	G	A
16	rs74008914	0	10131215	G	C
16	rs12447252	0	10131239	C	T
16	rs149289425	0	10131303	C	T
16	rs1868290	0	10131308	T	C
16	rs11641209	0	10131374	A	C
16	rs34478079	0	10131540	C	T
16	rs80063661	0	10131925	C	T
16	rs12445241	0	10132170	A	G
16	rs12445892	0	10132252	T	C
16	rs12447852	0	10132311	G	C
16	rs12448069	0	10132349	C	T
16	rs8058457	0	10132380	T	C
16	rs79102236	0	10132423	A	G
16	rs28610230	0	10132720	A	C
16	rs8052800	0	10132789	G	C
16	rs34042699	0	10132931	T	C
16	rs12448791	0	10132963	C	T
16	rs12448822	0	10133035	C	G
16	rs74008916	0	10133390	G	C
16	rs74008917	0	10133439	C	A
16	rs111997007	0	10133580	C	T
16	rs111067690	0	10134311	T	C
16	rs74632430	0	10134586	C	T
16	rs72772352	0	10134592	C	A
16	rs60920123	0	10134637	G	A
16	rs11074544	0	10134722	C	T
16	rs9925118	0	10135052	C	T
16	rs72772356	0	10135196	G	A
16	rs7197547	0	10136244	C	T
16	rs35467724	0	10136269	T	C
16	rs7198417	0	10136324	A	C
16	rs11074546	0	10136842	G	T
16	rs11074547	0	10136889	T	G
16	rs11074548	0	10136988	T	C
16	rs75541726	0	10137000	C	T
16	rs7190960	0	10137099	G	A
16	rs7191131	0	10137137	G	A
16	rs76716732	0	10137468	C	G
16	rs7199281	0	10137793	T	A
16	rs11074550	0	10138034	C	A
16	rs140125613	0	10138141	G	A
16	rs11074552	0	10139121	T	G
16	rs6497658	0	10139756	G	A
16	rs72772368	0	10141286	C	T
16	rs6416623	0	10142717	A	T
16	rs141505738	0	10143456	G	A
16	rs7186950	0	10143516	A	G
16	rs11642357	0	10144889	A	G
16	rs1900719	0	10145293	G	A
16	rs1448273	0	10146237	G	T
16	rs117653977	0	10146308	C	T
16	rs7188307	0	10146436	T	A
16	rs7188329	0	10146464	T	G
16	rs7204413	0	10146570	G	C
16	rs114447728	0	10147905	T	G
16	rs6497662	0	10147970	T	C
16	rs1349083	0	10148181	A	T
16	rs12447502	0	10149278	C	G
16	rs144438127	0	10150145	C	T
16	rs35096728	0	10150161	C	G
16	rs9937979	0	10150210	C	T
16	rs7195982	0	10150568	G	C
16	rs7197538	0	10150671	C	T
16	rs9940191	0	10151144	G	C
16	rs8061676	0	10151303	A	G
16	rs1448258	0	10151357	T	C
16	rs59861689	0	10151771	G	T
16	rs80216463	0	10156749	A	C
16	rs2352740	0	10157081	T	C
16	rs2034369	0	10157263	C	A
16	rs7190475	0	10158479	G	T
16	rs74979838	0	10160053	G	T
16	rs117965943	0	10160145	G	A
16	rs74471380	0	10160439	T	C
16	rs1448259	0	10160788	T	G
16	rs1448260	0	10160812	C	G
16	rs7188387	0	10161429	C	T
16	rs115452788	0	10161882	A	G
16	rs34084099	0	10162105	C	T
16	rs140290535	0	10162284	G	C
16	rs79262004	0	10162462	C	T
16	rs9302408	0	10162639	C	T
16	rs8044064	0	10163733	T	C
16	rs74817722	0	10164657	G	A
16	rs11643092	0	10166373	C	T
16	rs7197678	0	10167059	T	C
16	rs16956840	0	10167434	G	C
16	rs79225924	0	10167872	C	T
16	rs12599320	0	10167897	C	T
16	rs10852253	0	10168119	C	T
16	rs78842582	0	10168486	G	A
16	rs79479110	0	10168899	T	C
16	rs7195159	0	10171111	C	T
16	rs118182419	0	10172430	G	A
16	rs7500790	0	10172432	C	A
16	rs1448267	0	10172524	C	A
16	rs2352742	0	10172718	G	A
16	rs2352743	0	10172768	C	T
16	rs2352744	0	10173053	C	A
16	rs75562646	0	10173140	A	G
16	rs1375073	0	10173496	C	T
16	rs7192140	0	10173748	T	C
16	rs140613370	0	10174675	C	G
16	rs11648322	0	10175052	C	T
16	rs11074568	0	10176042	C	A
16	rs75142508	0	10177289	C	T
16	rs76241812	0	10177401	C	T
16	rs7206714	0	10177995	A	C
16	rs72774173	0	10178659	G	A
16	rs72774174	0	10179079	T	C
16	rs7188616	0	10179147	G	C
16	rs76990086	0	10179238	C	T
16	rs72774175	0	10179274	G	C
16	rs6497676	0	10180223	G	A
16	rs1530671	0	10180409	A	G
16	rs1530669	0	10180651	A	G
16	rs11649454	0	10181248	C	G
16	rs72774177	0	10181563	G	A
16	rs4780790	0	10181636	G	T
16	rs2034368	0	10181912	G	A
16	rs11640629	0	10182173	C	T
16	rs4780793	0	10182484	T	A
16	rs79153367	0	10182606	C	T
16	rs9926046	0	10183081	C	T
16	rs1463132	0	10183087	T	C
16	rs1448241	0	10183762	C	T
16	rs12597497	0	10184166	G	A
16	rs9928340	0	10184176	G	C
16	rs140211467	0	10184251	A	G
16	rs34343026	0	10184482	G	A
16	rs72774179	0	10185191	C	T
16	rs35959454	0	10186066	T	C
16	rs8053887	0	10186408	T	A
16	rs11074569	0	10186517	A	G
16	rs12597257	0	10186536	T	C
16	rs11642840	0	10186863	T	C
16	rs17683084	0	10187401	G	A
16	rs1448239	0	10187435	G	C
16	rs17683096	0	10187817	G	A
16	rs7203315	0	10188060	G	T
16	rs7205594	0	10188213	A	T
16	rs12149454	0	10188522	G	A
16	rs12917652	0	10188545	G	T
16	rs150344545	0	10188582	T	C
16	rs9934226	0	10189063	C	T
16	rs75526104	0	10189198	C	G
16	rs59867656	0	10189599	A	G
16	rs73512720	0	10190179	C	G
16	rs73512721	0	10190189	C	G
16	rs79115472	0	10190476	C	T
16	rs78867630	0	10190536	C	A
16	rs58142870	0	10191431	G	C
16	rs55934774	0	10191735	A	C
16	rs55875023	0	10192153	T	A
16	rs8044459	0	10192199	C	T
16	rs56343598	0	10192240	A	C
16	rs55690106	0	10192256	A	T
16	rs150146155	0	10192285	T	C
16	rs116406752	0	10192388	A	T
16	rs60361910	0	10192390	G	A
16	rs56363031	0	10192404	T	C
16	rs117201595	0	10192464	C	T
16	rs60016073	0	10192467	T	C
16	rs57912738	0	10192514	C	G
16	rs117487575	0	10192546	A	C
16	rs59892713	0	10192569	G	A
16	rs61189352	0	10192573	C	G
16	rs56940816	0	10192657	T	C
16	rs57251525	0	10192754	G	A
16	rs2352749	0	10192778	T	A
16	rs56186846	0	10193022	G	A
16	rs71379069	0	10193097	T	A
16	rs9936140	0	10193417	A	G
16	rs8049630	0	10193448	G	A
16	rs8049812	0	10193547	G	T
16	rs79278022	0	10193580	C	T
16	rs8055814	0	10194004	C	G
16	rs11074572	0	10194125	A	G
16	rs11074573	0	10194207	A	G
16	rs74993838	0	10194215	G	A
16	rs9938927	0	10194235	A	T
16	rs9928470	0	10194355	C	A
16	rs9927871	0	10194414	G	T
16	rs9927924	0	10194446	G	A
16	rs9921074	0	10194565	T	C
16	rs4324127	0	10194888	G	A
16	rs6497682	0	10194896	G	A
16	rs4552023	0	10194961	C	T
16	rs56987497	0	10195124	G	A
16	rs6497683	0	10195208	C	A
16	rs6497684	0	10195374	T	C
16	rs7205180	0	10195584	C	T
16	rs28437288	0	10195669	T	C
16	rs12935686	0	10195687	G	A
16	rs77428777	0	10195797	G	C
16	rs28718954	0	10195929	C	G
16	rs9924125	0	10196102	A	G
16	rs79484368	0	10196105	C	A
16	rs11861175	0	10196184	T	C
16	rs60150294	0	10196575	G	A
16	rs9302415	0	10196762	G	C
16	rs117410261	0	10196880	G	C
16	rs7206256	0	10196923	A	G
16	rs58991479	0	10196975	G	A
16	rs7188343	0	10196982	T	C
16	rs12598826	0	10197042	T	G
16	rs7204412	0	10197068	G	A
16	rs8063758	0	10197349	C	T
16	rs11074576	0	10197862	A	G
16	rs12598973	0	10197870	T	G
16	rs9924590	0	10198160	C	T
16	rs8048653	0	10198187	C	T
16	rs4780812	0	10198217	G	C
16	rs9935144	0	10198269	A	G
16	rs9924142	0	10198336	G	A
16	rs9924226	0	10198435	G	C
16	rs4353478	0	10198517	G	A
16	rs4533282	0	10198567	C	G
16	rs1900721	0	10198627	G	C
16	rs4782252	0	10198631	A	T
16	rs60369057	0	10198659	G	A
16	rs4464076	0	10198850	C	A
16	rs4354936	0	10198903	G	A
16	rs2352748	0	10199105	G	A
16	rs2016627	0	10199419	A	C
16	rs3948098	0	10199916	C	T
16	rs2034365	0	10199955	T	C
16	rs144208005	0	10200164	A	G
16	rs12934614	0	10200310	C	A
16	rs7203520	0	10200701	C	T
16	rs77019969	0	10201170	G	A
16	rs1375078	0	10201453	C	T
16	rs1375079	0	10201486	G	A
16	rs72776008	0	10201702	T	A
16	rs6497690	0	10201727	G	A
16	rs57655198	0	10201960	G	C
16	rs4782255	0	10202650	G	A
16	rs7192395	0	10202802	G	A
16	rs7199298	0	10202974	A	C
16	rs72776012	0	10203395	T	C
16	rs79546108	0	10203450	G	A
16	rs12931150	0	10203539	G	A
16	rs12918566	0	10203549	T	G
16	rs140714747	0	10203857	A	G
16	rs74006707	0	10204169	C	T
16	rs74495883	0	10204177	T	C
16	rs7205866	0	10204360	C	T
16	rs137950317	0	10204659	T	C
16	rs12447389	0	10204750	T	C
16	rs7189786	0	10205178	A	T
16	rs7187763	0	10205201	G	A
16	rs7187914	0	10205221	G	A
16	rs4782258	0	10205245	A	G
16	rs7189495	0	10205326	C	T
16	rs7188108	0	10205327	G	T
16	rs7188171	0	10205412	G	T
16	rs7190342	0	10205430	A	G
16	rs7195607	0	10205656	T	A
16	rs34393853	0	10205691	G	C
16	rs11646734	0	10205788	A	G
16	rs11641504	0	10205824	C	G
16	rs34819762	0	10206426	G	A
16	rs1900718	0	10206652	G	A
16	rs113629870	0	10206841	C	T
16	rs12924929	0	10207029	C	A
16	rs7190642	0	10207147	C	T
16	rs7197357	0	10207956	A	G
16	rs72776014	0	10208106	G	A
16	rs7195732	0	10208218	G	T
16	rs11644367	0	10208516	T	C
16	rs11646046	0	10210257	A	T
16	rs1550958	0	10210261	C	T
16	rs1550959	0	10210459	A	G
16	rs79706203	0	10210585	C	T
16	rs11647290	0	10210614	T	G
16	rs11647362	0	10210727	T	C
16	rs57504038	0	10211078	T	C
16	rs58261748	0	10211502	C	T
16	rs9937210	0	10211503	A	G
16	rs12927015	0	10211569	G	C
16	rs9926837	0	10211676	C	G
16	rs79474310	0	10211731	T	A
16	rs12932615	0	10212246	C	G
16	rs8058537	0	10212345	C	T
16	rs8058567	0	10212383	C	G
16	rs4782262	0	10212500	C	T
16	rs4782263	0	10212779	A	G
16	rs9931751	0	10213406	G	A
16	rs11640305	0	10213508	A	C
16	rs11640377	0	10213711	A	G
16	rs11640415	0	10213729	A	C
16	rs11645334	0	10213757	C	T
16	rs11640421	0	10213758	A	G
16	rs11640425	0	10213788	A	G
16	rs11641560	0	10213840	T	C
16	rs11074591	0	10213963	C	T
16	rs11074592	0	10213978	A	G
16	rs58926525	0	10214052	G	A
16	rs7195897	0	10214241	T	G
16	rs58626002	0	10214268	T	C
16	rs11074593	0	10214306	G	A
16	rs72776035	0	10214535	C	A
16	rs7191698	0	10214604	A	C
16	rs35102700	0	10214702	C	T
16	rs2352753	0	10214772	A	T
16	rs71379070	0	10214798	G	A
16	rs1078693	0	10214872	T	C
16	rs1078694	0	10214984	T	C
16	rs1078695	0	10215071	T	C
16	rs1078696	0	10215164	C	T
16	rs75194938	0	10215239	T	A
16	rs2352754	0	10215253	C	T
16	rs2352755	0	10215279	G	A
16	rs2352757	0	10215420	T	C
16	rs2352759	0	10215483	C	T
16	rs2352760	0	10215508	A	G
16	rs1868288	0	10215512	G	C
16	rs2352761	0	10215622	A	G
16	rs1448247	0	10215641	C	T
16	rs1448248	0	10215701	T	G
16	rs117504849	0	10215712	T	C
16	rs1868289	0	10215813	G	T
16	rs35032885	0	10215890	C	G
16	rs55905124	0	10215934	G	A
16	rs62035769	0	10215937	C	A
16	rs12448926	0	10216024	G	A
16	rs1375069	0	10217096	C	A
16	rs4454974	0	10217416	T	C
16	rs1448249	0	10217527	G	A
16	rs1375070	0	10217536	T	C
16	rs1448250	0	10217617	G	A
16	rs76790181	0	10217970	G	A
16	rs4782267	0	10218725	C	G
16	rs4782268	0	10218774	A	G
16	rs1448251	0	10218897	G	C
16	rs1448252	0	10218948	G	T
16	rs144066599	0	10219178	C	T
16	rs61364437	0	10219285	A	G
16	rs4782271	0	10219417	A	C
16	rs4782275	0	10220611	T	C
16	rs7195891	0	10220802	C	T
16	rs2121941	0	10221351	G	A
16	rs72776049	0	10221454	T	C
16	rs71379071	0	10221511	C	G
16	rs35502861	0	10221878	T	C
16	rs35181140	0	10221948	C	A
16	rs34435939	0	10221951	C	T
16	rs35890930	0	10222005	G	A
16	rs77858670	0	10222360	C	T
16	rs11859727	0	10222585	C	A
16	rs77282668	0	10223380	C	T
16	rs1375071	0	10223580	T	C
16	rs35602117	0	10223793	G	T
16	rs11644511	0	10225050	C	A
16	rs11644255	0	10225152	G	C
16	rs75144761	0	10225237	G	A
16	rs11074603	0	10225242	G	C
16	rs11074604	0	10225735	T	C
16	rs35666563	0	10225994	G	C
16	rs1420667	0	10226880	T	C
16	rs1448264	0	10226975	T	C
16	rs7206680	0	10227255	A	G
16	rs35354878	0	10227703	A	T
16	rs1071458	0	10228918	T	G
16	rs75267051	0	10228991	G	T
16	rs12929783	0	10229563	C	T
16	rs10775270	0	10229982	A	C
16	rs11862776	0	10230136	C	G
16	rs2442098	0	10230219	A	G
16	rs11074605	0	10230253	G	T
16	rs34358230	0	10230610	G	C
16	rs1070481	0	10230651	T	G
16	rs1070482	0	10230908	C	A
16	rs1070483	0	10231227	T	C
16	rs12922340	0	10231475	A	G
16	rs1070484	0	10231558	T	C
16	rs1070485	0	10232086	A	C
16	rs182067372	0	10232087	G	A
16	rs68013133	0	10232212	G	A
16	rs4782288	0	10232272	G	C
16	rs72776064	0	10232446	G	T
16	rs1070486	0	10232537	T	C
16	rs17570500	0	10233128	A	C
16	rs12598874	0	10234622	T	C
16	rs1103127	0	10234764	A	G
16	rs1070487	0	10235992	A	G
16	rs75586822	0	10236877	T	C
16	rs1070488	0	10237086	T	A
16	rs12929343	0	10237148	T	G
16	rs7191935	0	10237533	A	C
16	rs10852261	0	10237995	C	G
16	rs10852262	0	10237997	C	T
16	rs79813895	0	10238532	G	C
16	rs6416624	0	10238742	T	C
16	rs1097787	0	10239360	C	G
16	rs1097735	0	10239733	G	C
16	rs1097734	0	10239794	T	G
16	rs1097733	0	10240054	A	G
16	rs1070476	0	10240949	T	A
16	rs1097732	0	10241362	A	G
16	rs12926569	0	10241414	G	A
16	rs12926704	0	10241454	G	A
16	rs1097731	0	10241583	A	G
16	rs34348078	0	10241655	T	G
16	rs1097730	0	10241739	A	G
16	rs76358291	0	10242861	G	C
16	rs149119630	0	10242993	C	T
16	rs1070475	0	10243256	A	C
16	rs1070474	0	10243426	G	T
16	rs1070473	0	10243791	C	G
16	rs3885998	0	10243980	G	A
16	rs9934711	0	10244620	G	C
16	rs117754358	0	10245375	A	G
16	rs10438524	0	10245930	T	C
16	rs12446356	0	10246337	A	T
16	rs7186062	0	10246344	T	C
16	rs6497731	0	10246388	C	G
16	rs6497732	0	10246481	A	T
16	rs3852744	0	10246667	T	C
16	rs1532933	0	10246995	A	G
16	rs1532934	0	10247026	T	G
16	rs1626306	0	10247248	C	T
16	rs10438517	0	10247304	A	G
16	rs1627364	0	10247400	C	G
16	rs142107673	0	10247882	A	C
16	rs1345423	0	10248064	G	T
16	rs35696239	0	10248272	T	C
16	rs11074613	0	10248694	G	A
16	rs7501071	0	10248789	G	A
16	rs3852745	0	10248860	G	T
16	rs3852746	0	10249021	C	T
16	rs1097784	0	10249416	T	C
16	rs1097785	0	10249440	C	T
16	rs1102967	0	10249868	C	T
16	rs1702265	0	10249882	C	T
16	rs1103651	0	10249971	A	C
16	rs7195491	0	10250639	C	G
16	rs1345424	0	10250659	T	C
16	rs1147993	0	10251010	C	T
16	rs194355	0	10251791	A	G
16	rs183161	0	10252442	G	A
16	rs11859693	0	10252565	C	T
16	rs8045990	0	10252845	A	G
16	rs8050482	0	10252909	T	C
16	rs3911053	0	10253074	C	T
16	rs1097844	0	10253077	A	G
16	rs8050654	0	10253184	A	G
16	rs117669636	0	10253232	G	C
16	rs1103655	0	10253235	G	A
16	rs6497738	0	10253636	G	C
16	rs168866	0	10253856	C	T
16	rs1099402	0	10255223	T	A
16	rs34834528	0	10255910	G	A
16	rs4587976	0	10256135	G	C
16	rs75499250	0	10256342	G	A
16	rs146561923	0	10257419	G	A
16	rs79624783	0	10258667	G	A
16	rs76738474	0	10259862	T	C
16	rs9888961	0	10260414	G	A
16	rs139619267	0	10260602	G	A
16	rs34514934	0	10260951	C	G
16	rs2353434	0	10260980	G	C
16	rs1550961	0	10261308	C	G
16	rs1071502	0	10261812	T	C
16	rs186473536	0	10262594	G	A
16	rs72776078	0	10263445	C	T
16	rs1366076	0	10263950	A	T
16	rs11074627	0	10264457	G	A
16	rs8063971	0	10264598	A	G
16	rs1070502	0	10265157	G	T
16	rs1070503	0	10265174	T	C
16	rs1070505	0	10265370	A	C
16	rs1070548	0	10265596	A	G
16	rs1097927	0	10265835	T	C
16	rs35016816	0	10266115	T	C
16	rs35844408	0	10266882	C	T
16	rs8047898	0	10267120	G	A
16	rs11074629	0	10267358	G	C
16	rs11642956	0	10267790	T	A
16	rs1104474	0	10268243	T	C
16	rs1650420	0	10268330	T	C
16	rs1104068	0	10268412	A	G
16	rs8055598	0	10268446	C	A
16	rs1102972	0	10268731	T	C
16	rs1097928	0	10268744	C	T
16	rs1868291	0	10269198	C	T
16	rs148909764	0	10269351	T	C
16	rs1666857	0	10269941	A	C
16	rs191543621	0	10269995	T	C
16	rs1641791	0	10270058	A	C
16	rs7499321	0	10270314	T	C
16	rs4780865	0	10270667	G	A
16	rs11642171	0	10271164	C	A
16	rs190367674	0	10271352	C	T
16	rs4780867	0	10271895	C	G
16	rs34963744	0	10272224	C	G
16	rs117667245	0	10272741	G	T
16	rs11640125	0	10273296	A	G
16	rs80099381	0	10273536	G	T
16	rs2302711	0	10275698	C	T
16	rs117609472	0	10277263	C	T
16	rs3785185	0	10277534	G	A
16	rs143673370	0	10278080	G	C
16	rs4780874	0	10278158	T	G
16	rs1118728	0	10278779	A	G
16	rs149451873	0	10278903	G	A
16	rs11864024	0	10279098	G	T
16	rs9926758	0	10279646	T	C
16	rs1420666	0	10279848	G	A
16	rs1896579	0	10279937	G	A
16	rs1071504	0	10280016	C	T
16	rs7192971	0	10280126	G	A
16	rs140511409	0	10280389	T	C
16	rs11647417	0	10280758	G	A
16	rs58655089	0	10281135	T	G
16	rs12149871	0	10281150	C	T
16	rs1641793	0	10281285	A	G
16	rs1666851	0	10281293	G	A
16	rs7201428	0	10281466	C	T
16	rs7201823	0	10281654	C	T
16	rs2195261	0	10281759	A	C
16	rs7189818	0	10282036	T	C
16	rs7184990	0	10282065	A	G
16	rs1346430	0	10282176	C	A
16	rs1097867	0	10282367	G	A
16	rs2909018	0	10282578	C	T
16	rs11074637	0	10282734	T	A
16	rs1650395	0	10282921	G	A
16	rs28578260	0	10282975	T	C
16	rs11074638	0	10283119	G	A
16	rs11074639	0	10283155	C	T
16	rs11074640	0	10283242	A	G
16	rs11074641	0	10283313	G	C
16	rs3865193	0	10283473	G	A
16	rs11641733	0	10283486	C	T
16	rs11641781	0	10283595	C	A
16	rs28575121	0	10284151	G	A
16	rs1650396	0	10284156	C	T
16	rs17671641	0	10284176	G	A
16	rs1070495	0	10284216	G	C
16	rs3865194	0	10284854	A	C
16	rs1070496	0	10285079	C	G
16	rs7202876	0	10285379	G	T
16	rs3865195	0	10285492	C	T
16	rs4780886	0	10285537	G	A
16	rs1650397	0	10285569	G	A
16	rs16957102	0	10285629	T	C
16	rs71379076	0	10285700	T	A
16	rs3909797	0	10285985	C	T
16	rs1070497	0	10286089	C	G
16	rs1807353	0	10286631	C	T
16	rs2016202	0	10286633	A	G
16	rs1807354	0	10286706	T	C
16	rs3865196	0	10287091	T	G
16	rs13332817	0	10287558	G	A
16	rs13333124	0	10287602	C	G
16	rs9930500	0	10288184	C	T
16	rs75160553	0	10288251	T	C
16	rs9923162	0	10288512	T	C
16	rs9930833	0	10288573	C	T
16	rs8061486	0	10288630	C	T
16	rs8046217	0	10288862	T	A
16	rs71379077	0	10289290	C	T
16	rs71379078	0	10289302	G	T
16	rs1097869	0	10289738	T	C
16	rs1111421	0	10289857	G	A
16	rs17750837	0	10290243	T	C
16	rs11647181	0	10290245	C	T
16	rs1427858	0	10290575	A	G
16	rs11648582	0	10291080	C	G
16	rs35927639	0	10291108	C	T
16	rs7200200	0	10291296	A	G
16	rs11648626	0	10291833	G	A
16	rs34901854	0	10291945	C	G
16	rs11646060	0	10291974	T	G
16	rs8063807	0	10292499	C	T
16	rs78594968	0	10293085	C	T
16	rs8047411	0	10293244	G	A
16	rs8049007	0	10293477	C	T
16	rs8049174	0	10293528	C	T
16	rs9924349	0	10293665	G	A
16	rs9937681	0	10293678	T	A
16	rs1097870	0	10294398	C	T
16	rs34168101	0	10294462	G	A
16	rs9938370	0	10294652	A	G
16	rs11074650	0	10294893	C	T
16	rs17671830	0	10295011	C	T
16	rs1362617	0	10295273	T	G
16	rs1362618	0	10295325	A	T
16	rs4332745	0	10295357	C	T
16	rs142984583	0	10295626	C	T
16	rs7185554	0	10295966	C	T
16	rs4780285	0	10296251	C	T
16	rs4780888	0	10296687	A	T
16	rs7186994	0	10296707	C	T
16	rs149733691	0	10297097	A	G
16	rs7204150	0	10297259	C	T
16	rs1097859	0	10298577	C	A
16	rs4780889	0	10298931	A	T
16	rs35989240	0	10299251	C	T
16	rs71379079	0	10299370	C	T
16	rs7199927	0	10299457	T	A
16	rs111910395	0	10299543	G	A
16	rs7200416	0	10300276	C	G
16	rs11074655	0	10300931	T	C
16	rs7189298	0	10301059	T	C
16	rs12918712	0	10301252	G	A
16	rs2111222	0	10301539	G	A
16	rs12149604	0	10302071	G	T
16	rs1834888	0	10302879	A	G
16	rs1834889	0	10303092	T	C
16	rs9937873	0	10303648	G	A
16	rs17571192	0	10303717	G	C
16	rs9938544	0	10303734	C	A
16	rs9928702	0	10303778	A	G
16	rs1820630	0	10303822	A	C
16	rs9938657	0	10303856	C	T
16	rs4506897	0	10304121	C	G
16	rs7186221	0	10304271	T	A
16	rs7203633	0	10304290	C	A
16	rs11866936	0	10304755	G	A
16	rs7186920	0	10305167	C	T
16	rs7187626	0	10305496	C	G
16	rs11640755	0	10305898	G	A
16	rs12444872	0	10306337	G	C
16	rs7189216	0	10307481	C	T
16	rs7189897	0	10307538	A	G
16	rs11646455	0	10307792	C	A
16	rs11074658	0	10308335	T	C
16	rs11074659	0	10308450	G	A
16	rs11074660	0	10308466	G	A
16	rs7196659	0	10308714	A	T
16	rs4780287	0	10308912	G	C
16	rs1427859	0	10309092	C	T
16	rs2353393	0	10309921	G	A
16	rs2883153	0	10309954	G	A
16	rs1097864	0	10310848	T	C
16	rs78505244	0	10311992	G	A
16	rs4780288	0	10313835	C	T
16	rs1074368	0	10314003	T	C
16	rs1073069	0	10314624	C	G
16	rs7187966	0	10314830	G	C
16	rs67858802	0	10314912	C	T
16	rs7189534	0	10314925	C	G
16	rs7195284	0	10315254	A	G
16	rs2081829	0	10315838	T	C
16	rs76631202	0	10315905	C	T
16	rs71379080	0	10316011	C	T
16	rs1477118	0	10316178	A	G
16	rs4780893	0	10316465	A	G
16	rs4780894	0	10316659	A	G
16	rs4508419	0	10317056	G	T
16	rs1111517	0	10317119	C	G
16	rs12928398	0	10317253	G	A
16	rs11649336	0	10317597	T	C
16	rs77876828	0	10318104	C	T
16	rs74780875	0	10318165	A	C
16	rs4780895	0	10318324	G	A
16	rs4780896	0	10318531	C	T
16	rs4780897	0	10318570	T	C
16	rs111618689	0	10319355	C	A
16	rs74882382	0	10319513	C	A
16	rs1344689	0	10319613	T	C
16	rs34322382	0	10320742	G	A
16	rs72777827	0	10321520	G	A
16	rs16957183	0	10321743	T	C
16	rs34224602	0	10322576	A	C
16	rs4780289	0	10323473	G	A
16	rs7201055	0	10324147	T	C
16	rs7201275	0	10324233	T	C
16	rs7196794	0	10324807	C	T
16	rs7202445	0	10324828	T	G
16	rs1097860	0	10324874	G	A
16	rs28687957	0	10325125	C	A
16	rs8060023	0	10325245	C	T
16	rs28703301	0	10325345	G	A
16	rs28438952	0	10326235	G	A
16	rs28693847	0	10326287	T	C
16	rs35882777	0	10326457	G	A
16	rs74250871	0	10326587	G	A
16	rs7186110	0	10327072	T	C
16	rs7202167	0	10327125	G	A
16	rs1097863	0	10327329	T	G
16	rs7202964	0	10327553	G	A
16	rs59661949	0	10327763	C	T
16	rs71379082	0	10328506	G	T
16	rs12923462	0	10328558	A	G
16	rs12599290	0	10328560	T	A
16	rs35809230	0	10329510	T	C
16	rs13332694	0	10329905	C	T
16	rs117868054	0	10330790	A	G
16	rs28524468	0	10331102	C	T
16	rs7206543	0	10331145	C	T
16	rs12708669	0	10331953	C	A
16	rs6497811	0	10332071	T	G
16	rs7188822	0	10332175	G	T
16	rs8053507	0	10333066	G	C
16	rs79162951	0	10334645	C	T
16	rs79693184	0	10335004	T	C
16	rs194347	0	10336145	C	G
16	rs9926371	0	10336369	C	T
16	rs11648669	0	10336503	T	C
16	rs8051514	0	10336665	G	A
16	rs194348	0	10336730	C	G
16	rs8047197	0	10336979	C	T
16	rs8045955	0	10336997	G	A
16	rs11642454	0	10337494	T	C
16	rs75752293	0	10337843	A	G
16	rs3852747	0	10337876	C	A
16	rs11642614	0	10337879	T	C
16	rs1097894	0	10338295	T	C
16	rs9929744	0	10338520	T	C
16	rs8053153	0	10338786	G	A
16	rs1097895	0	10338793	T	A
16	rs1097897	0	10339548	T	C
16	rs1097898	0	10340083	A	T
16	rs1097899	0	10340781	T	C
16	rs1097900	0	10340864	A	T
16	rs1077836	0	10341141	A	C
16	rs17603318	0	10341515	G	T
16	rs7192868	0	10341598	A	G
16	rs11074679	0	10342484	T	C
16	rs1103909	0	10342518	G	A
16	rs1104195	0	10342803	A	G
16	rs12597460	0	10342874	G	A
16	rs12597609	0	10342899	C	G
16	rs111814624	0	10342944	G	A
16	rs1104039	0	10343038	C	G
16	rs112848012	0	10343109	C	T
16	rs1734220	0	10343200	G	A
16	rs77056145	0	10344326	A	G
16	rs1079281	0	10344602	G	A
16	rs3852748	0	10344664	G	C
16	rs1065832	0	10344825	C	T
16	rs76464256	0	10344850	T	C
16	rs57083545	0	10345242	G	A
16	rs1079135	0	10345282	C	T
16	rs3852749	0	10345668	G	A
16	rs8058947	0	10345749	T	C
16	rs66550826	0	10345828	C	T
16	rs66508177	0	10345849	T	C
16	rs79364939	0	10346332	C	T
16	rs8043680	0	10346479	T	G
16	rs6497829	0	10346512	G	C
16	rs6497830	0	10346815	G	T
16	rs11649275	0	10346880	C	G
16	rs3852750	0	10347626	T	C
16	rs74985119	0	10347629	T	C
16	rs3852751	0	10347651	C	A
16	rs17762213	0	10347790	A	C
16	rs3865197	0	10348192	A	T
16	rs79156558	0	10349007	A	G
16	rs171733	0	10349311	C	G
16	rs79118815	0	10349493	G	A
16	rs11074683	0	10349893	C	T
16	rs194346	0	10349939	C	G
16	rs4456502	0	10350137	A	G
16	rs2033188	0	10350560	A	G
16	rs6497845	0	10350648	C	G
16	rs78463945	0	10350712	C	T
16	rs77347897	0	10350784	T	C
16	rs6497846	0	10350855	C	G
16	rs75835903	0	10350984	G	T
16	rs9939359	0	10351673	C	T
16	rs34502208	0	10351816	T	A
16	rs194344	0	10351827	T	C
16	rs194343	0	10351895	G	A
16	rs194342	0	10351953	G	C
16	rs17762231	0	10352191	A	G
16	rs194341	0	10352295	A	C
16	rs7206547	0	10352462	A	C
16	rs4780900	0	10352565	G	A
16	rs194340	0	10352623	T	C
16	rs28513159	0	10352643	G	T
16	rs2162695	0	10352739	A	G
16	rs11645234	0	10352873	A	G
16	rs2114937	0	10352909	C	T
16	rs2114936	0	10352925	C	G
16	rs194339	0	10352987	A	G
16	rs2162694	0	10353107	A	G
16	rs194338	0	10353347	T	C
16	rs194337	0	10353379	A	G
16	rs173894	0	10353663	A	C
16	rs2430649	0	10353940	C	T
16	rs2434207	0	10353972	G	A
16	rs2430648	0	10353975	T	C
16	rs147807456	0	10354082	T	C
16	rs194336	0	10354564	T	C
16	rs168864	0	10354580	C	A
16	rs194333	0	10354879	C	T
16	rs194332	0	10354925	G	A
16	rs4780902	0	10355200	G	A
16	rs147797602	0	10355510	G	A
16	rs56993078	0	10355514	G	A
16	rs194331	0	10355517	T	C
16	rs194330	0	10355690	C	G
16	rs168863	0	10355717	G	A
16	rs11862879	0	10355729	C	T
16	rs187648	0	10355730	G	A
16	rs2434209	0	10355745	G	A
16	rs13335305	0	10356216	G	A
16	rs194329	0	10357032	A	C
16	rs10852285	0	10357081	G	C
16	rs10852286	0	10357140	A	G
16	rs9931105	0	10357226	A	G
16	rs67517156	0	10357230	T	C
16	rs10852287	0	10357283	T	C
16	rs17762273	0	10357401	T	G
16	rs12449282	0	10357519	C	A
16	rs9940666	0	10357537	G	A
16	rs80337570	0	10357684	T	C
16	rs12443522	0	10357718	C	T
16	rs7498608	0	10357871	T	C
16	rs8044807	0	10358063	G	C
16	rs8051303	0	10358080	T	C
16	rs55973657	0	10358253	C	T
16	rs8046740	0	10358393	C	G
16	rs145684288	0	10358851	G	A
16	rs168862	0	10359191	G	A
16	rs9925897	0	10359349	G	A
16	rs194327	0	10359521	A	G
16	rs194326	0	10359589	G	C
16	rs117850393	0	10359599	A	T
16	rs60922721	0	10359780	A	G
16	rs77148779	0	10359865	G	A
16	rs8063169	0	10360250	T	G
16	rs194325	0	10360274	G	C
16	rs8058358	0	10360376	C	T
16	rs8063534	0	10360459	T	G
16	rs6497864	0	10360623	C	T
16	rs57165732	0	10360633	T	A
16	rs6497865	0	10360641	G	A
16	rs116930941	0	10361436	A	G
16	rs112080943	0	10362599	C	T
16	rs72777856	0	10362802	G	A
16	rs1102969	0	10363011	T	C
16	rs11865623	0	10363380	G	C
16	rs1650409	0	10363422	C	T
16	rs6497870	0	10363708	G	C
16	rs67532882	0	10364256	T	C
16	rs1641802	0	10364589	C	T
16	rs1641803	0	10364752	C	A
16	rs1650408	0	10364872	C	T
16	rs56212304	0	10364966	A	C
16	rs56188537	0	10364967	G	C
16	rs1650407	0	10365025	C	T
16	rs1641804	0	10365131	G	A
16	rs12920761	0	10365206	G	A
16	rs12926525	0	10365348	T	C
16	rs112582340	0	10365394	C	T
16	rs111587032	0	10365523	C	T
16	rs12926983	0	10365617	T	G
16	rs12921410	0	10365653	G	A
16	rs12922796	0	10365785	C	G
16	rs9936524	0	10365870	T	G
16	rs35183637	0	10365983	G	A
16	rs1650406	0	10366008	A	G
16	rs1213726	0	10366100	G	T
16	rs112583212	0	10366190	G	A
16	rs1213725	0	10366237	G	A
16	rs72481073	0	10366246	C	T
16	rs66937074	0	10366265	A	G
16	rs113462134	0	10366353	A	G
16	rs1213724	0	10366385	T	A
16	rs8051351	0	10366659	G	A
16	rs72777864	0	10366660	T	C
16	rs1234927	0	10366698	C	T
16	rs1237211	0	10366713	A	G
16	rs73500593	0	10366871	C	T
16	rs67235200	0	10366973	G	A
16	rs1213723	0	10367291	G	C
16	rs1228154	0	10367328	C	A
16	rs9806937	0	10367461	C	G
16	rs9806925	0	10367507	G	A
16	rs9806829	0	10367581	A	C
16	rs11646281	0	10367619	C	G
16	rs12447258	0	10367893	G	A
16	rs12447259	0	10367912	G	A
16	rs12924820	0	10367949	A	T
16	rs12928290	0	10368185	C	T
16	rs7194915	0	10368346	C	T
16	rs73502503	0	10369519	T	C
16	rs66747989	0	10369706	G	A
16	rs12598478	0	10369759	T	C
16	rs4030594	0	10369917	T	C
16	rs4030595	0	10369989	C	G
16	rs1097876	0	10371059	G	A
16	rs1097875	0	10371136	C	T
16	rs78031098	0	10371702	C	A
16	rs4334294	0	10373345	G	C
16	rs75658652	0	10373704	A	T
16	rs55763802	0	10377202	A	G
16	rs62036369	0	10377593	A	C
16	rs12929742	0	10377617	C	T
16	rs62036370	0	10377631	C	G
16	rs67717422	0	10377799	C	T
16	rs7185777	0	10378631	T	G
16	rs1650412	0	10379186	C	G
16	rs1641810	0	10379331	T	C
16	rs2099033	0	10379574	A	C
16	rs2080494	0	10379750	T	G
16	rs11074704	0	10379807	T	C
16	rs11642028	0	10379808	T	C
16	rs1650413	0	10379888	T	G
16	rs11642024	0	10379992	A	G
16	rs11861933	0	10380114	T	C
16	rs11864821	0	10380258	G	A
16	rs13337129	0	10380449	C	T
16	rs13336929	0	10380698	G	C
16	rs60923927	0	10380869	T	A
16	rs151162072	0	10381701	G	T
16	rs13329728	0	10382483	G	T
16	rs35398328	0	10383299	G	C
16	rs150233021	0	10383498	A	G
16	rs1103134	0	10385167	A	C
16	rs142465068	0	10385367	C	A
16	rs1102311	0	10385797	C	A
16	rs1097906	0	10386696	A	G
16	rs1097908	0	10386764	C	G
16	rs1097909	0	10386876	C	T
16	rs1097911	0	10387481	G	A
16	rs12927496	0	10387619	G	T
16	rs146392355	0	10387725	G	T
16	rs62036398	0	10388035	C	T
16	rs62036399	0	10388117	A	G
16	rs58399771	0	10388168	C	T
16	rs56200381	0	10388189	C	T
16	rs7200736	0	10388262	C	T
16	rs7199559	0	10388332	G	C
16	rs1099405	0	10388464	T	C
16	rs1103658	0	10388698	C	T
16	rs35522997	0	10389016	A	T
16	rs1234923	0	10389412	G	T
16	rs4453489	0	10389726	A	G
16	rs143500278	0	10390573	A	C
16	rs1097916	0	10391300	C	A
16	rs12448307	0	10391670	G	T
16	rs146591293	0	10392251	G	A
16	rs17603500	0	10393021	G	A
16	rs56739162	0	10394111	C	G
16	rs12926371	0	10394152	G	A
16	rs8052574	0	10394282	C	T
16	rs34185528	0	10394383	C	T
16	rs35386096	0	10394980	T	C
16	rs75581816	0	10395049	G	C
16	rs13333796	0	10395122	C	A
16	rs72777893	0	10395798	T	A
16	rs11640155	0	10395920	T	C
16	rs8043853	0	10396097	A	G
16	rs1103659	0	10396503	T	C
16	rs142308888	0	10398810	C	T
16	rs194353	0	10398937	G	A
16	rs62036401	0	10399018	C	T
16	rs62036402	0	10399232	C	G
16	rs194354	0	10399305	A	G
16	rs67598836	0	10399915	G	T
```
