## Supplementary material for "Characterization of shared and ancestry-specific signals driving complex traits using multi-ancestry fine-mapping": susiex_nc3.cs80.cs

```
CS_ID	SNP	BP	REF_ALLELE	ALT_ALLELE	REF_FRQ	BETA	SE	-LOG10P	CS_PIP	OVRL_PIP
1	rs7191183	9900057	C,C	T,T	0.678926,0.750992	0.0265935,0.00285081	0.00423473,0.00988505	9.46996,0.111796	0.0593149	0.0593149
1	rs9926049	9939960	A,A	C,C	0.67992,0.875992	0.0257017,0.0218962	0.0042382,0.0129696	8.87766,1.03924	0.0404943	0.0404943
1	rs9926303	9940293	T,T	C,C	0.67992,0.876984	0.0256539,0.0218371	0.0042382,0.0130145	8.84725,1.02982	0.0371552	0.0371552
1	rs9922678	9946319	A,A	G,G	0.678926,0.876984	0.0256329,0.0216928	0.00423473,0.0130145	8.84725,1.01977	0.0361663	0.0361663
1	rs55864908	9936852	A,A	G,G	0.715706,0.920635	0.0256678,0.0309618	0.00438317,0.0158141	8.32408,1.2989	0.033092	0.033092
1	rs9930307	9899226	G,G	C,C	0.680915,0.752976	0.0261782,0.00163314	0.0042417,0.00991158	9.1701,0.0609182	0.0327874	0.0327874
1	rs4327046	9942377	A,A	G,G	0.67992,0.876984	0.0255633,0.0213773	0.0042382,0.0130145	8.78965,0.997963	0.0318772	0.0318772
1	rs7191999	9900484	C,C	T,T	0.67992,0.751984	0.0261131,0.00275557	0.0042382,0.00989826	9.14197,0.107508	0.0299139	0.0299139
1	rs9674103	9909123	A,A	T,T	0.7167,0.919643	0.0254115,0.0299601	0.00438781,0.0157247	8.15609,1.24609	0.0280702	0.0280702
1	rs60213435	9936860	G,G	C,C	0.713718,0.922619	0.0254328,0.0314154	0.004374,0.0159983	8.21609,1.30479	0.0249355	0.0249355
1	rs7184325	9906082	C,C	T,T	0.710736,0.918651	0.0249366,0.0325621	0.00436052,0.0156369	7.9693,1.4282	0.0202561	0.0202561
1	rs7184107	9905982	A,A	T,T	0.710736,0.918651	0.0249366,0.032117	0.00436052,0.0156369	7.9693,1.39812	0.0191922	0.0191922
1	rs10468229	9907660	T,T	G,G	0.71173,0.919643	0.0250054,0.031198	0.00436498,0.0157247	7.99463,1.32556	0.0184756	0.0184756
1	rs7197278	9907064	G,G	A,A	0.71173,0.919643	0.0249189,0.0318978	0.00436498,0.0157247	7.94401,1.37154	0.0178952	0.0178952
1	rs12934281	9908376	A,A	G,G	0.710736,0.919643	0.0249798,0.0311026	0.00436052,0.0157247	7.99463,1.31935	0.0176464	0.0176464
1	rs1861191	9908066	C,C	A,A	0.708748,0.918651	0.0247952,0.0315194	0.0043517,0.0156369	7.91597,1.35822	0.0173442	0.0173442
1	rs6497520	9906218	A,A	G,G	0.71173,0.919643	0.0248709,0.0319986	0.00436498,0.0157247	7.91597,1.37823	0.0170044	0.0170044
1	rs35788173	9913360	T,T	C,C	0.713718,0.921627	0.0251967,0.0289617	0.004374,0.0159053	8.07656,1.16352	0.0159162	0.0159162
1	rs55943631	9936781	T,T	C,C	0.712724,0.922619	0.0250016,0.0314144	0.00436947,0.0159983	7.97733,1.30473	0.0154518	0.0154518
1	rs1420042	9914014	G,G	A,A	0.713718,0.921627	0.0251485,0.0290138	0.004374,0.0159053	8.04826,1.16667	0.0150193	0.0150193
1	rs8058276	9911362	T,T	C,C	0.713718,0.922619	0.0251967,0.0276648	0.004374,0.0159983	8.07656,1.07692	0.0137063	0.0137063
1	rs10468237	9905107	C,C	G,G	0.710736,0.918651	0.0247111,0.0310273	0.00436052,0.0156369	7.83773,1.32578	0.0133979	0.0133979
1	rs1420045	9914419	G,G	C,C	0.71173,0.920635	0.0249189,0.0286926	0.00436498,0.0158141	7.94401,1.15726	0.0128034	0.0128034
1	rs8058295	9911386	A,A	C,C	0.713718,0.923611	0.0251485,0.0281276	0.004374,0.0160932	8.04826,1.0942	0.0125322	0.0125322
1	rs11645219	9912643	T,T	C,C	0.713718,0.921627	0.0250137,0.0288628	0.004374,0.0159053	7.9693,1.15754	0.0123845	0.0123845
1	rs12708640	9920898	T,T	C,C	0.712724,0.921627	0.0250311,0.028153	0.00436947,0.0159053	7.99463,1.11509	0.012368	0.012368
1	rs1861192	9908091	A,A	G,G	0.710736,0.917659	0.0250278,0.0268439	0.00436052,0.0155508	8.02283,1.07412	0.0122932	0.0122932
1	rs9938300	9922615	C,C	T,T	0.710736,0.921627	0.0249366,0.0278585	0.00436052,0.0159053	7.9693,1.09769	0.0121117	0.0121117
1	rs11649466	9908808	T,T	G,G	0.710736,0.919643	0.0247543,0.0296651	0.00436052,0.0157247	7.86283,1.22751	0.0119169	0.0119169
1	rs7196708	9914401	G,G	C,C	0.71173,0.920635	0.0248277,0.0284954	0.00436498,0.0158141	7.89077,1.14532	0.0111266	0.0111266
1	rs11647877	9914095	T,T	C,C	0.714712,0.920635	0.0249965,0.0278232	0.00437857,0.0158141	7.94401,1.10507	0.0110675	0.0110675
1	rs7188841	9904150	T,T	C,C	0.712724,0.920635	0.0248052,0.0291289	0.00436947,0.0158141	7.86283,1.18388	0.0106285	0.0106285
1	rs34976363	9900846	T,T	G,G	0.682903,0.750992	0.0253593,0.00331275	0.00424878,0.00988505	8.62106,0.132221	0.0103393	0.0103393
1	rs2284239	9921502	C,C	T,T	0.71173,0.921627	0.0247796,0.027905	0.00436498,0.0159053	7.86283,1.10043	0.00951157	0.00951157
1	rs9806806	9916204	G,G	C,C	0.712724,0.920635	0.0246706,0.0291809	0.00436947,0.0158141	7.78488,1.18707	0.00936205	0.00936205
1	rs13336666	9921464	C,C	T,T	0.712724,0.921627	0.0248052,0.0279567	0.00436947,0.0159053	7.86283,1.10347	0.00902064	0.00902064
1	rs7201930	9958655	C,C	T,T	0.662028,0.876984	0.0241227,0.0241894	0.00417985,0.0130145	8.10394,1.20013	0.00773834	0.00773834
1	rs17793917	9908509	C,C	T,T	0.718688,0.918651	0.0246142,0.0303892	0.00439719,0.0156369	7.66314,1.28429	0.0073253	0.0073253
1	rs11642764	9923179	A,A	G,G	0.712724,0.922619	0.0246398,0.0281669	0.00436947,0.0159983	7.76711,1.10622	0.00715842	0.00715842
1	rs9936542	9931900	T,T	C,C	0.713718,0.922619	0.0245567,0.0299372	0.004374,0.0159983	7.70458,1.21249	0.00705738	0.00705738
1	rs34980400	9906483	C,C	A,A	0.717694,0.919643	0.0244062,0.0317447	0.00439248,0.0157247	7.55994,1.36141	0.00677705	0.00677705
1	rs17204778	9906856	G,G	C,C	0.7167,0.919643	0.0243802,0.0315496	0.00438781,0.0157247	7.55994,1.34857	0.00663665	0.00663665
1	rs917834	9960879	C,C	T,T	0.66004,0.876984	0.0240022,0.0246903	0.00417389,0.0130145	8.05085,1.238	0.00662898	0.00662898
1	rs2315271	9922503	G,G	A,A	0.713718,0.922619	0.0244416,0.0291033	0.004374,0.0159983	7.63863,1.16185	0.00644289	0.00644289
1	rs9939817	9958112	G,G	T,T	0.662028,0.876984	0.0237877,0.0244108	0.00417985,0.0130145	7.89869,1.2168	0.00642701	0.00642701
1	rs16966529	9959121	A,A	G,G	0.663022,0.876984	0.0240059,0.0234441	0.00418287,0.0130145	8.02144,1.14484	0.00606348	0.00606348
1	rs7187984	9957410	A,A	G,G	0.663022,0.876984	0.0240539,0.0229091	0.00418287,0.0130145	8.05085,1.1059	0.00604118	0.00604118
1	rs9934477	9943432	T,T	G,G	0.66501,0.877976	0.0241322,0.0217316	0.00418899,0.0130599	8.07737,1.01722	0.00591443	0.00591443
1	rs7196023	9958189	G,G	A,A	0.663022,0.876984	0.0240059,0.0229965	0.00418287,0.0130145	8.02144,1.11222	0.00572768	0.00572768
1	rs7189901	9957680	T,T	C,C	0.663022,0.876984	0.0240059,0.0229609	0.00418287,0.0130145	8.02144,1.10964	0.00570205	0.00570205
```
