## Supplementary material for "Characterization of shared and ancestry-specific signals driving complex traits using multi-ancestry fine-mapping": susiex_nc3.cs80.snp

```
BP	SNP	PIP(CS1)	LogBF(CS1,Pop1)	LogBF(CS1,Pop2)
9400058	rs56202006	1.01853e-08	1.08612	-2.60169e-10
9400373	rs61194266	8.88185e-10	-1.54163e-10	-1.3534
9400682	rs1366526	1.84975e-10	-1.61416	-1.3082
9400995	rs502032	9.49807e-10	-0.878427	-0.407898
9401041	rs12599624	1.1484e-09	-1.54163e-10	-1.09646
9401052	rs76097482	8.0602e-10	-1.45048	-2.60169e-10
9401086	rs647627	2.62741e-09	0.233291	-0.50212
9401170	rs2077437	1.83012e-10	-1.59688	-1.33615
9401222	rs751758	9.16991e-10	-1.54163e-10	-1.32149
9401272	rs117405646	5.83382e-10	-1.77374	-2.60169e-10
9401468	rs649127	9.18404e-10	-0.892757	-0.427189
9401672	rs660355	2.49031e-10	-1.81332	-0.811688
9401900	rs891118	9.53285e-10	-0.918612	-0.364058
9401967	rs1366527	9.57418e-10	-0.960393	-0.317951
9401979	rs1366528	9.00139e-10	-0.960393	-0.379642
9402182	rs4780321	9.42704e-10	-0.962855	-0.330977
9402213	rs4780322	8.72538e-10	-0.991505	-0.379673
9402218	rs4780992	8.49419e-10	-1.01836	-0.379673
9402523	rs35317	2.92624e-09	0.192743	-0.353852
9402596	rs72776975	8.0422e-10	-1.45271	-2.60169e-10
9402611	rs35318	1.03836e-09	-0.824142	-0.373044
9403048	rs76327108	1.52616e-09	-0.812075	-2.60169e-10
9403093	rs17681488	1.7191e-10	-1.65146	-1.34416
9403149	rs35705628	1.73959e-10	-1.62836	-1.3554
9403582	rs3909919	1.69491e-10	-1.65717	-1.35261
9403613	rs40425	9.32758e-10	-0.875135	-0.429303
9403856	rs522171	1.6148e-09	-0.617794	-0.137824
9404666	rs35319	8.61979e-10	-0.885698	-0.497655
9404774	rs76485852	9.20771e-10	-1.54163e-10	-1.31737
9404815	rs74329776	9.22325e-10	-1.54163e-10	-1.31569
9405098	rs78748965	1.74283e-09	-1.54163e-10	-0.679321
9405834	rs40511	7.74871e-10	-0.867292	-0.622596
9405885	rs629471	8.42759e-10	-0.90466	-0.501243
9406001	rs117507280	1.44738e-09	-0.865077	-2.60169e-10
9406522	rs141163044	9.51421e-10	-1.54163e-10	-1.28463
9406627	rs143763333	8.94478e-10	-1.34634	-2.60169e-10
9406762	rs374743301	1.18848e-09	-1.54163e-10	-1.06215
9407302	rs111165205	1.96084e-08	0.025353	1.71578
9407381	rs111165207	5.19358e-09	-0.945494	1.35809
9407600	rs554397527	9.18837e-10	-1.54163e-10	-1.31947
9407637	rs116526207	9.01248e-10	-1.54163e-10	-1.3388
9407712	rs111063971	1.75515e-10	-1.61725	-1.35761
9407818	rs111209216	1.441e-09	-0.869491	-2.60169e-10
9408256	rs657663	3.15141e-08	0.021785	2.19382
9408371	rs35321	4.28112e-09	-0.944402	1.16379
9409104	rs1001897	1.58411e-10	-1.72144	-1.35595
9409310	rs2162948	4.55776e-09	-0.918278	1.20028
9409465	rs16965133	1.57025e-10	-1.72575	-1.36043
9409646	rs79691105	9.24559e-10	-1.54163e-10	-1.31327
9410381	rs17567981	5.85445e-10	-1.77021	-2.60169e-10
9410749	rs116977163	1.37424e-09	-0.916931	-2.60169e-10
9410923	rs7500640	3.68612e-09	-0.823242	0.892986
9412222	rs249293	5.56964e-09	-0.826043	1.30854
9412267	rs12930801	1.65754e-10	-1.71636	-1.31573
9412804	rs249292	5.28749e-09	-0.853363	1.28388
9413141	rs117146915	1.0167e-09	-1.21826	-2.60169e-10
9413210	rs39674	3.48767e-09	-0.807233	0.821639
9413287	rs837345	3.11448e-10	-1.82206	-0.579294
9413318	rs183658	5.29333e-09	-0.807233	1.23885
9413353	rs837346	1.92555e-08	-0.147682	1.87065
9413604	rs42309	2.59997e-08	-0.145578	2.16883
9413622	rs12596734	1.72292e-10	-1.66385	-1.32954
9413818	rs61574110	9.11807e-10	-1.54163e-10	-1.32716
9414306	rs138999802	1.73913e-09	-0.681444	-2.60169e-10
9415183	rs78562650	9.13865e-10	-1.54163e-10	-1.3249
9415351	rs718566	1.64466e-10	-1.69933	-1.34055
9415717	rs7188000	9.00369e-10	-1.54163e-10	-1.33978
9415765	rs12935363	1.58016e-10	-1.73258	-1.34731
9416186	rs76636678	5.57521e-10	-1.81908	-2.60169e-10
9416637	rs61666746	2.69547e-10	-1.7905	-0.75534
9416642	rs1816272	1.57816e-10	-1.73221	-1.34895
9416690	rs1835084	1.46188e-10	-1.80653	-1.35116
9417288	rs12596722	1.42222e-10	-1.82863	-1.35656
9417420	rs73503260	2.17285e-10	-1.60743	-1.15394
9417495	rs17681592	1.64441e-10	-1.68319	-1.35684
9417781	rs12918413	1.84551e-10	-1.84485	-1.0798
9418140	rs1035945	1.27887e-09	-0.988851	-2.60169e-10
9418183	rs9927724	1.87669e-09	-0.605317	-2.60169e-10
9418463	rs4780332	2.36048e-10	-1.38519	-1.29336
9418992	rs142741516	9.34799e-10	-1.30225	-2.60169e-10
9419060	rs12931386	2.55965e-10	-1.26338	-1.33417
9419277	rs77563086	4.17991e-10	-1.84792	-0.2592
9419525	rs62033589	1.31807e-09	-0.95866	-2.60169e-10
9419798	rs28673481	1.1115e-09	-0.371991	-0.757126
9419834	rs75155443	5.68626e-10	-1.79936	-2.60169e-10
9419993	rs138578960	1.50704e-09	-0.824684	-2.60169e-10
9420108	rs62033590	5.20834e-10	-1.22339	-0.663758
9420219	rs72776982	2.38327e-10	-1.31325	-1.35569
9420404	rs62033591	1.42761e-09	-0.878825	-2.60169e-10
9420479	rs61408354	2.40938e-10	-1.29623	-1.36182
9420635	rs1428806	6.31375e-10	-0.96619	-0.728494
9421427	rs78999733	1.66197e-09	-1.54163e-10	-0.726826
9421471	rs62033592	1.34521e-09	-0.938275	-2.60169e-10
9421834	rs192308522	9.12842e-10	-1.54163e-10	-1.32602
9422113	rs140284200	9.17199e-10	-1.54163e-10	-1.32126
9422535	rs118138780	1.87588e-09	-0.60575	-2.60169e-10
9422986	rs74452656	1.97365e-09	-1.54163e-10	-0.554946
9423061	rs9938076	9.82618e-10	-0.421294	-0.831069
9423204	rs34006928	7.47543e-10	-1.52579	-2.60169e-10
9424035	rs113184701	5.7144e-10	-1.79442	-2.60169e-10
9424153	rs17652752	8.4489e-10	-1.40338	-2.60169e-10
9424174	rs76129007	1.91923e-09	-1.54163e-10	-0.582905
9424463	rs74511896	2.0945e-09	-1.54163e-10	-0.495512
9424738	rs171602	5.26959e-10	-1.8247	-0.0507594
9424871	rs78233708	7.15024e-10	-1.57027	-2.60169e-10
9424925	rs166070	3.65082e-10	-0.882073	-1.36039
9424976	rs4780342	2.44278e-10	-1.28913	-1.35515
9425279	rs185577384	1.24426e-09	-1.01629	-2.60169e-10
9425362	rs249286	5.60983e-10	-1.82963	0.0167398
9425538	rs2115412	5.57754e-10	-1.81867	-2.60169e-10
9425891	rs55939261	5.58061e-10	-1.81812	-2.60169e-10
9425961	rs249284	6.02081e-10	-1.82963	0.0874403
9426129	rs114541655	2.08811e-09	-0.498567	-2.60169e-10
9426156	rs537918	6.09846e-10	-1.83133	0.101952
9426162	rs117596048	5.95801e-10	-1.75268	-2.60169e-10
9426174	rs56016480	9.48268e-10	-0.496939	-0.791007
9426383	rs62033593	7.30532e-10	-1.54881	-2.60169e-10
9426404	rs837349	5.77121e-10	-1.84223	0.0576969
9426779	rs680590	3.77874e-10	-0.848284	-1.35974
9426921	rs74996870	1.84332e-09	-1.54163e-10	-0.623258
9427123	rs117618079	5.59182e-10	-1.81611	-2.60169e-10
9427142	rs149066567	2.00147e-09	-0.540948	-2.60169e-10
9427199	rs62033594	9.49067e-10	-1.2871	-2.60169e-10
9427217	rs678434	1.94676e-10	-1.54977	-1.32148
9428154	rs79320703	9.0625e-10	-1.33327	-2.60169e-10
9428497	rs141741945	1.76191e-09	-0.668432	-2.60169e-10
9428570	rs117744456	5.6692e-10	-1.80237	-2.60169e-10
9428626	rs1428808	2.77888e-10	-1.15367	-1.3617
9428640	rs75682126	5.5437e-10	-1.82475	-2.60169e-10
9429026	rs8054181	2.84297e-10	-1.134	-1.35857
9429916	rs1428809	2.95891e-10	-1.09078	-1.36182
9430296	rs11642423	2.15384e-09	0.716198	-1.18378
9431174	rs77830915	6.54181e-10	-1.6592	-2.60169e-10
9431474	rs1369932	2.59741e-10	-1.22115	-1.36175
9432005	rs11075294	5.80576e-10	-0.726671	-1.05189
9432022	rs118039009	1.92629e-09	-1.54163e-10	-0.579233
9432732	rs537966	2.17166e-10	-1.42261	-1.33931
9432790	rs141972806	7.72852e-10	-1.4925	-2.60169e-10
9433151	rs146312767	2.02225e-09	-0.530618	-2.60169e-10
9433319	rs249274	7.27591e-10	-0.201744	-1.3511
9433422	rs193860	4.80744e-10	-1.83809	-0.12916
9433457	rs2314296	2.45016e-10	-1.27944	-1.36182
9433864	rs249275	5.76863e-10	-0.426633	-1.35835
9434019	rs919369	1.73287e-09	0.173575	-0.858626
9434472	rs11648253	5.50633e-10	-1.83152	-2.60169e-10
9434959	rs489992	9.86989e-10	-0.0952085	-1.15272
9435154	rs720033	9.07543e-10	-1.54163e-10	-1.33184
9435412	rs1989263	2.39959e-09	-1.54163e-10	-0.35953
9435645	rs143191875	1.89252e-09	-0.596921	-2.60169e-10
9435702	rs12148932	2.75574e-10	-1.53276	-0.990967
9435964	rs16965182	1.578e-09	-0.778673	-2.60169e-10
9436005	rs4781036	2.27656e-10	-1.35293	-1.36182
9436278	rs1428810	3.05504e-09	-1.54163e-10	-0.118038
9436397	rs74358602	1.29383e-09	-1.54163e-10	-0.97722
9436522	rs145694726	2.68508e-09	-0.247118	-2.60169e-10
9436850	rs149566203	2.82206e-09	-1.54163e-10	-0.197362
9436915	rs8055270	3.11276e-10	-1.31516	-1.08674
9437050	rs8061192	9.1292e-10	-1.27173	-0.0542107
9437260	rs16965187	1.56282e-09	-0.788335	-2.60169e-10
9437729	rs12149511	1.13923e-09	-1.10448	-2.60169e-10
9437733	rs143366325	2.13372e-09	-0.476962	-2.60169e-10
9438107	rs17568098	5.55786e-10	-0.886829	-0.935371
9438363	rs42362	4.68669e-10	-0.681328	-1.31136
9438672	rs72772211	6.64908e-10	-1.64293	-2.60169e-10
9438692	rs40129	3.13905e-10	-1.07946	-1.31403
9438975	rs145475884	1.1682e-09	-1.07937	-2.60169e-10
9439040	rs9925193	5.2494e-10	-0.94545	-0.93385
9439715	rs138748025	1.31068e-09	-1.54163e-10	-0.964282
9439759	rs115052338	2.74564e-09	-0.224814	-2.60169e-10
9439912	rs75780737	2.97751e-09	-1.54163e-10	-0.14374
9439918	rs138457016	5.11722e-09	-1.54163e-10	0.397782
9440115	rs117866671	2.97228e-09	-0.1455	-2.60169e-10
9440249	rs6498605	1.31991e-09	0.135898	-1.09316
9440842	rs117745585	6.16742e-10	-1.71813	-2.60169e-10
9441186	rs116845050	6.11683e-10	-1.72637	-2.60169e-10
9441218	rs115237666	2.0032e-09	-0.540083	-2.60169e-10
9441753	rs9923329	2.32598e-09	0.715823	-1.10651
9441821	rs78327846	1.69196e-09	-1.54163e-10	-0.708942
9441951	rs8057806	3.72959e-10	-1.09493	-1.12618
9442044	rs117103845	8.71334e-10	-1.37256	-2.60169e-10
9442597	rs118034537	1.59827e-09	-0.765909	-2.60169e-10
9442801	rs117759237	6.18417e-10	-1.71542	-2.60169e-10
9443503	rs7201523	1.20494e-09	-0.241788	-0.806613
9444059	rs182842738	8.80764e-10	-1.54163e-10	-1.36179
9444064	rs558210723	2.87816e-09	-1.54163e-10	-0.177679
9444093	rs144506999	6.25336e-10	-1.7043	-2.60169e-10
9444103	rs56017818	5.29284e-10	-0.611271	-1.25979
9444583	rs12447281	5.32884e-10	-0.587196	-1.27708
9444668	rs115977779	1.4114e-09	-0.890244	-2.60169e-10
9444785	rs149791750	2.88459e-09	-0.175446	-2.60169e-10
9444808	rs72772213	5.5497e-10	-1.82367	-2.60169e-10
9445361	rs143394888	8.83703e-10	-1.54163e-10	-1.35846
9445496	rs114267875	1.59647e-09	-0.767031	-2.60169e-10
9445587	rs114844320	2.06931e-09	-0.507611	-2.60169e-10
9446462	rs117220471	1.73012e-09	-0.686636	-2.60169e-10
9446547	rs148447080	1.11083e-09	-1.54163e-10	-1.12972
9446739	rs116577549	2.0189e-09	-0.532274	-2.60169e-10
9447076	rs12597225	2.35727e-10	-1.36374	-1.31617
9447912	rs9925401	4.43186e-10	-1.367	-0.681599
9448027	rs115762049	2.58394e-09	-0.285511	-2.60169e-10
9448111	rs114032755	2.58394e-09	-0.285511	-2.60169e-10
9448247	rs12934278	1.95054e-10	-1.53423	-1.33507
9448545	rs11641033	4.53002e-10	-0.665305	-1.36138
9448686	rs117868076	1.82543e-09	-0.633014	-2.60169e-10
9448927	rs12599802	1.56708e-09	-1.54163e-10	-0.785613
9449012	rs150306875	3.79168e-09	-1.54163e-10	0.0979799
9450121	rs4780351	3.66463e-10	-1.53783	-0.700853
9450123	rs116123707	3.11277e-09	-0.0993168	-2.60169e-10
9450312	rs11643736	4.53957e-10	-0.664252	-1.36033
9450417	rs141361877	3.99586e-09	0.15043	-2.60169e-10
9451257	rs75238409	1.65277e-09	-1.54163e-10	-0.732377
9452788	rs2195435	1.11031e-09	-0.555546	-0.57464
9453114	rs1898231	5.16449e-10	-0.533914	-1.36169
9453144	rs1896762	5.71562e-10	-1.79421	-2.60169e-10
9453488	rs78895715	5.91581e-10	-1.75978	-2.60169e-10
9454445	rs7206503	3.06564e-10	-1.09115	-1.32601
9454458	rs1428811	3.1062e-09	-0.101428	-2.60169e-10
9456346	rs112104896	5.60098e-10	-1.81447	-2.60169e-10
9456987	rs150376619	2.3473e-08	1.92102	-2.60169e-10
9456991	rs1896763	2.3104e-10	-1.36808	-1.33192
9457330	rs72636272	6.19058e-10	-1.66559	-0.0487988
9457600	rs1428812	2.68177e-09	-0.248353	-2.60169e-10
9457915	rs193861	9.61116e-10	-1.23493	-0.0395634
9458323	rs184336190	3.70132e-09	-1.54163e-10	0.0738601
9459120	rs117576974	9.03042e-10	-1.54163e-10	-1.33681
9459307	rs4780361	1.5753e-10	-1.82757	-1.2554
9460186	rs4781064	1.65848e-10	-1.82549	-1.20602
9460287	rs148165932	3.48625e-09	0.0139987	-2.60169e-10
9461040	rs142735343	3.97306e-09	-1.54163e-10	0.144709
9461799	rs146712036	9.02079e-10	-1.54163e-10	-1.33788
9461951	rs183659	6.19241e-10	-1.80852	0.094431
9462005	rs55883826	2.40322e-10	-1.31878	-1.34182
9462057	rs55840078	2.48415e-10	-1.28417	-1.34331
9462210	rs57044375	3.58346e-10	-1.7629	-0.498181
9462956	rs8051532	2.95754e-10	-1.84959	-0.603461
9463387	rs7199233	2.97512e-10	-1.8493	-0.597829
9463433	rs11644725	2.34088e-10	-1.36346	-1.32342
9463834	rs77837889	1.79092e-09	-1.54163e-10	-0.652098
9464476	rs17681793	3.53204e-10	-1.77475	-0.500792
9464970	rs4781071	2.20222e-10	-1.51721	-1.23074
9465032	rs142671249	5.91563e-09	0.54277	-2.60169e-10
9465382	rs12597661	1.66e-09	-1.54163e-10	-0.728012
9465430	rs12600318	1.61015e-09	-1.54163e-10	-0.758503
9465711	rs17749326	1.85589e-10	-1.63328	-1.28577
9465810	rs12596422	1.80553e-09	-1.54163e-10	-0.643972
9465845	rs17681811	2.02735e-10	-1.67932	-1.15137
9466162	rs74964581	1.67253e-09	-1.54163e-10	-0.720493
9466432	rs591717	2.77944e-10	-1.15365	-1.36152
9466490	rs8045467	1.67191e-09	-1.54163e-10	-0.720864
9466725	rs138588207	3.41996e-09	-0.00520021	-2.60169e-10
9466790	rs17681823	8.85985e-10	-1.54163e-10	-1.35588
9467811	rs171603	2.21758e-10	-1.84531	-0.895687
9468154	rs76843325	1.8611e-09	-1.54163e-10	-0.613661
9468329	rs1864157	1.88468e-09	-1.54163e-10	-0.601072
9468783	rs249302	1.95894e-10	-1.77879	-1.08622
9469225	rs13335734	3.97118e-10	-1.60396	-0.554386
9469325	rs62033596	6.86329e-10	-1.61123	-2.60169e-10
9469386	rs11075301	1.51242e-10	-1.84643	-1.27728
9469388	rs78543959	1.40578e-09	-1.54163e-10	-0.894235
9469752	rs9940332	6.4466e-10	-0.958848	-0.715012
9469907	rs249301	6.58194e-10	-0.950554	-0.702531
9469931	rs249300	4.39075e-10	-1.41325	-0.644662
9470037	rs249299	1.49191e-09	-0.235731	-0.599037
9470620	rs12596220	6.48381e-10	-0.864082	-0.804023
9470887	rs837356	2.12779e-10	-1.68513	-1.0972
9471020	rs116841258	5.88332e-10	-1.76529	-2.60169e-10
9471268	rs8063998	5.76837e-10	-0.494998	-1.29003
9471681	rs249287	4.7411e-10	-0.696825	-1.28432
9471754	rs78318748	1.46132e-09	-1.54163e-10	-0.855489
9472805	rs1864156	6.16933e-10	-1.48395	-0.23387
9472813	rs646085	6.14532e-10	-1.48395	-0.23777
9473028	rs185111	1.06825e-09	-0.397086	-0.771722
9473321	rs67498156	3.32101e-10	-1.46263	-0.874511
9473496	rs79220306	1.34324e-09	-1.54163e-10	-0.93974
9473635	rs77628546	1.34324e-09	-1.54163e-10	-0.93974
9474019	rs140354023	1.35767e-09	-1.54163e-10	-0.929059
9474056	rs12598159	2.84759e-10	-1.17658	-1.31436
9474164	rs59552315	1.28247e-09	-1.54163e-10	-0.986041
9474186	rs249288	2.63766e-10	-1.206	-1.36152
9474537	rs60821400	1.36688e-09	-1.54163e-10	-0.922301
9474549	rs111333035	1.47872e-09	-1.54163e-10	-0.843651
9474557	rs77575379	1.50841e-09	-1.54163e-10	-0.823769
9475767	rs75839149	1.62052e-09	-1.54163e-10	-0.752083
9476332	rs62033597	2.62819e-10	-1.29987	-1.27125
9476345	rs8052081	2.66237e-10	-1.84987	-0.708328
9476710	rs249289	1.6764e-10	-1.68324	-1.33753
9477177	rs73509317	5.63444e-10	-1.80852	-2.60169e-10
9477333	rs117172616	5.41189e-10	-1.84882	-2.60169e-10
9477339	rs57981099	2.41378e-10	-1.29744	-1.35878
9477431	rs249290	3.40342e-10	-0.97074	-1.34189
9477447	rs249291	8.41923e-10	-0.376269	-1.03063
9477763	rs1346560	6.54826e-10	-1.65821	-2.60169e-10
9477851	rs74008573	6.9964e-10	-1.59202	-2.60169e-10
9478263	rs7194810	6.26348e-10	-1.70268	-2.60169e-10
9478377	rs186472348	5.58126e-10	-1.818	-2.60169e-10
9478378	rs74008574	6.86848e-10	-1.61047	-2.60169e-10
9478669	rs142096818	9.16973e-10	-1.54163e-10	-1.32151
9479389	rs79597494	1.23574e-09	-1.02315	-2.60169e-10
9479931	rs145617027	1.57719e-09	-1.54163e-10	-0.779182
9479966	rs117369421	1.70319e-10	-1.76778	-1.23713
9480374	rs74008575	7.96476e-10	-1.46239	-2.60169e-10
9480805	rs182740431	7.68048e-10	-1.49873	-2.60169e-10
9481036	rs173613	3.11076e-09	0.747737	-0.847698
9481708	rs80289363	1.74287e-10	-1.75254	-1.22934
9482118	rs249281	7.50556e-10	-0.222148	-1.29962
9482943	rs249280	3.69371e-10	-0.871021	-1.35976
9483202	rs11648011	1.85064e-10	-1.79468	-1.1272
9483735	rs77052762	1.32782e-09	-0.95129	-2.60169e-10
9483968	rs837358	8.47899e-10	-0.77736	-0.622463
9484028	rs837359	1.80653e-09	-0.0130073	-0.630412
9484446	rs75838775	8.48691e-09	0.903696	-2.60169e-10
9485036	rs539300	2.9897e-09	0.67257	-0.812226
9485248	rs77975924	1.50848e-10	-1.83171	-1.29461
9485441	rs113555933	1.14345e-09	-1.10078	-2.60169e-10
9486244	rs1561134	1.64691e-09	-0.278065	-0.45786
9487222	rs12444389	5.58842e-10	-1.81672	-2.60169e-10
9487548	rs75156189	1.2216e-09	-1.03466	-2.60169e-10
9487626	rs16955371	5.51519e-10	-1.82991	-2.60169e-10
9487742	rs74008579	5.44722e-10	-1.84231	-2.60169e-10
9488641	rs76694291	1.83359e-10	-1.77552	-1.15562
9488810	rs57648453	5.4404e-10	-1.84356	-2.60169e-10
9488842	rs55718536	5.43535e-10	-1.84449	-2.60169e-10
9488898	rs12444227	1.50484e-09	0.10206	-0.928201
9488935	rs12445972	1.00491e-09	-1.54163e-10	-1.22993
9488936	rs55945734	5.43535e-10	-1.84449	-2.60169e-10
9488942	rs12444796	1.49834e-09	0.10206	-0.932532
9489047	rs4781125	1.56673e-09	0.142362	-0.928201
9489057	rs56139829	5.44642e-10	-1.84246	-2.60169e-10
9489087	rs55923039	5.44873e-10	-1.84203	-2.60169e-10
9489167	rs56142256	5.45859e-10	-1.84022	-2.60169e-10
9489211	rs56153048	5.44642e-10	-1.84246	-2.60169e-10
9489297	rs55742856	5.45235e-10	-1.84137	-2.60169e-10
9489331	rs55682420	5.45364e-10	-1.84113	-2.60169e-10
9489579	rs12149526	6.31595e-10	-1.69434	-2.60169e-10
9490398	rs146267101	1.08179e-08	1.14637	-2.60169e-10
9490467	rs117213608	1.1553e-09	-1.09046	-2.60169e-10
9490565	rs139284077	5.92155e-10	-1.75881	-2.60169e-10
9490827	rs78874533	6.24037e-10	-1.70637	-2.60169e-10
9491247	rs117025048	5.89267e-10	-1.7637	-2.60169e-10
9491502	rs56017145	6.40481e-10	-1.68036	-2.60169e-10
9491621	rs111663417	9.45281e-10	-1.2911	-2.60169e-10
9491883	rs11645040	1.90723e-09	0.254622	-0.843799
9492393	rs1366522	5.4235e-10	-1.84667	-2.60169e-10
9492446	rs1366523	5.56656e-10	-1.82064	-2.60169e-10
9492707	rs1366524	5.41989e-10	-1.84734	-2.60169e-10
9492929	rs80162472	1.01723e-09	-1.21774	-2.60169e-10
9493048	rs148252347	1.01295e-09	-1.54163e-10	-1.22197
9493967	rs12933414	1.11902e-09	-0.598838	-0.523541
9494019	rs141359497	5.415e-10	-1.84824	-2.60169e-10
9494635	rs79147017	1.1738e-09	-1.54163e-10	-1.07458
9494698	rs77796800	5.52244e-10	-1.82859	-2.60169e-10
9495594	rs76757810	1.82668e-10	-1.79193	-1.14299
9495610	rs111305815	1.09655e-09	-1.14266	-2.60169e-10
9495943	rs1992072	5.62243e-10	-1.81065	-2.60169e-10
9496078	rs117844780	5.42888e-10	-1.84568	-2.60169e-10
9496101	rs486687	9.77237e-10	-0.674108	-0.583746
9496186	rs487592	2.00205e-09	0.464537	-1.0052
9496251	rs1992073	1.39392e-09	0.176695	-1.07941
9496295	rs1992074	5.65008e-10	-1.80574	-2.60169e-10
9496339	rs4561465	1.21889e-09	-0.34799	-0.688901
9496409	rs80069240	5.62243e-10	-1.81065	-2.60169e-10
9496560	rs512304	1.87398e-09	0.423299	-1.03006
9496660	rs11643994	1.11077e-09	-0.639148	-0.490626
9496843	rs75831442	5.67806e-10	-1.8008	-2.60169e-10
9497245	rs7189608	2.22161e-09	-0.672028	0.23543
9497308	rs74008592	8.83618e-10	-1.35856	-2.60169e-10
9497388	rs77390991	5.60987e-10	-1.81289	-2.60169e-10
9497663	rs1975271	6.31158e-10	-0.653038	-1.04199
9497671	rs59546898	7.36053e-10	-1.54128	-2.60169e-10
9497720	rs1561135	5.79144e-10	-1.78103	-2.60169e-10
9497828	rs1561136	5.79144e-10	-1.78103	-2.60169e-10
9498102	rs78170742	1.04987e-09	-1.18617	-2.60169e-10
9498626	rs76309484	6.17229e-10	-1.71734	-2.60169e-10
9498732	rs142941178	1.71287e-09	-1.54163e-10	-0.696661
9498878	rs77083721	1.0496e-09	-1.18642	-2.60169e-10
9499350	rs75694432	5.52091e-10	-1.82887	-2.60169e-10
9499411	rs1436423	7.24565e-10	-1.55701	-2.60169e-10
9499497	rs58928072	7.38864e-10	-1.53747	-2.60169e-10
9499543	rs180725142	2.78448e-09	-1.54163e-10	-0.210768
9499822	rs9923634	7.44818e-10	-1.52944	-2.60169e-10
9499910	rs9939972	1.94004e-09	-0.00880199	-0.563316
9500086	rs9928268	7.37332e-10	-1.53955	-2.60169e-10
9500178	rs77611421	1.62162e-09	-1.54163e-10	-0.751405
9500234	rs9928435	7.37332e-10	-1.53955	-2.60169e-10
9500409	rs1428789	1.03464e-09	-1.20078	-2.60169e-10
9500457	rs112120196	1.19781e-09	-1.05434	-2.60169e-10
9500509	rs7186581	1.36748e-09	-0.380425	-0.541433
9500782	rs1991513	2.45718e-10	-1.78397	-0.854426
9500788	rs74008600	1.02706e-09	-1.20813	-2.60169e-10
9500901	rs57900754	5.80888e-10	-1.77803	-2.60169e-10
9501114	rs147345487	2.0019e-09	-1.54163e-10	-0.540733
9501236	rs79521687	2.55008e-10	-1.78714	-0.814155
9501275	rs78873842	1.19413e-09	-1.05741	-2.60169e-10
9501479	rs57267135	2.29352e-10	-1.84968	-0.85765
9501649	rs55807290	2.06641e-10	-1.84666	-0.964938
9502281	rs930094	1.29047e-09	-0.281093	-0.698726
9502503	rs9940196	2.03741e-10	-1.84321	-0.982519
9502513	rs9927839	2.11334e-10	-1.84967	-0.939469
9502948	rs111250350	8.87709e-10	-1.35394	-2.60169e-10
9502985	rs11644154	1.43398e-09	-0.00865385	-0.865719
9503673	rs12921106	9.82633e-10	-1.25235	-2.60169e-10
9504240	rs12051502	6.88093e-10	-0.853981	-0.754679
9504839	rs79691744	1.37675e-09	-1.54163e-10	-0.915099
9504917	rs35376	2.92685e-10	-1.20391	-1.25958
9505098	rs35377	1.87174e-10	-1.67057	-1.23998
9505352	rs77269004	1.45099e-10	-1.81493	-1.35023
9505421	rs35378	1.88871e-10	-1.66651	-1.23501
9505631	rs753408	3.60558e-10	-1.01367	-1.24126
9505855	rs149211197	8.97505e-10	-1.54163e-10	-1.34297
9505986	rs35379	2.3717e-10	-1.62836	-1.04545
9506104	rs143402865	1.91946e-09	-1.54163e-10	-0.582785
9506148	rs9931034	6.40189e-10	-1.68082	-2.60169e-10
9506445	rs77501219	1.32537e-09	-1.54163e-10	-0.953136
9506804	rs17653013	2.77174e-10	-1.4055	-1.11244
9506936	rs249294	2.39062e-10	-1.43228	-1.23358
9507063	rs139459190	9.95363e-10	-1.54163e-10	-1.23948
9507398	rs1428790	5.56663e-10	-1.82062	-2.60169e-10
9507575	rs73511306	6.90608e-10	-1.60501	-2.60169e-10
9507601	rs249295	1.58612e-10	-1.75103	-1.32509
9507613	rs249296	1.61165e-10	-1.73784	-1.32232
9507842	rs78745286	1.42108e-10	-1.8274	-1.3586
9508047	rs1545099	2.93633e-10	-1.31015	-1.1501
9508098	rs187486	1.80163e-10	-1.70964	-1.23909
9508276	rs118186897	2.16144e-08	1.83853	-2.60169e-10
9508332	rs249297	2.15181e-10	-1.53192	-1.23919
9508721	rs249298	2.16493e-10	-1.49019	-1.27484
9509197	rs9932510	5.64911e-10	-1.80592	-2.60169e-10
9509326	rs12325039	5.63116e-10	-1.8091	-2.60169e-10
9509850	rs12325488	2.42271e-10	-1.43915	-1.21338
9509918	rs142269634	1.03068e-09	-1.20461	-2.60169e-10
9510005	rs12928833	7.10854e-10	-0.757231	-0.818886
9510161	rs13330000	5.86788e-10	-1.76792	-2.60169e-10
9510354	rs168725	2.52499e-10	-1.35938	-1.2518
9510488	rs148851398	5.54372e-10	-1.82475	-2.60169e-10
9510759	rs1428791	5.80772e-10	-1.77823	-2.60169e-10
9511702	rs12931122	5.45652e-10	-0.881562	-0.959041
9511990	rs62033617	1.12012e-09	-1.1214	-2.60169e-10
9511991	rs8047184	9.82103e-10	-1.54163e-10	-1.25289
9512153	rs77358698	8.84957e-10	-1.54163e-10	-1.35705
9512218	rs727053	6.44316e-10	-1.67439	-2.60169e-10
9512260	rs694773	1.66499e-10	-1.74038	-1.28722
9512662	rs11859090	2.52497e-10	-1.39232	-1.21886
9513787	rs4399531	3.20882e-10	-1.11362	-1.25789
9513858	rs117681791	5.77715e-10	-1.7835	-2.60169e-10
9513930	rs76952208	1.24906e-09	-1.54163e-10	-1.01243
9514069	rs4257206	2.73215e-10	-1.26627	-1.26606
9514075	rs11075312	2.49779e-10	-1.27719	-1.34482
9514318	rs112156521	6.33116e-10	-1.69193	-2.60169e-10
9514370	rs73494611	6.60938e-10	-1.64892	-2.60169e-10
9514605	rs8048268	7.02221e-10	-0.226641	-1.3617
9514658	rs58317623	6.5668e-10	-1.65539	-2.60169e-10
9514707	rs60782078	6.54273e-10	-1.65906	-2.60169e-10
9515230	rs78265796	5.76582e-10	-1.78547	-2.60169e-10
9515402	rs9302525	7.82633e-10	-1.47992	-2.60169e-10
9515438	rs73494614	9.58438e-10	-1.27728	-2.60169e-10
9515678	rs249279	2.46195e-10	-1.38811	-1.24835
9515766	rs73494616	6.3887e-10	-1.68288	-2.60169e-10
9515767	rs72774248	1.72918e-09	-0.687183	-2.60169e-10
9515870	rs249278	2.40073e-10	-1.41085	-1.25079
9515927	rs8053607	5.97051e-10	-1.75058	-2.60169e-10
9516090	rs183657	1.53038e-10	-1.81282	-1.29908
9516112	rs8045718	2.01769e-10	-1.59207	-1.24339
9516115	rs62033618	1.58798e-10	-1.75841	-1.31654
9516215	rs519934	2.47357e-10	-1.37854	-1.25321
9516216	rs646932	2.44843e-10	-1.39361	-1.24835
9516315	rs8059436	2.53811e-10	-1.33493	-1.27107
9516566	rs8059935	2.36815e-10	-1.40593	-1.26938
9516640	rs249277	2.34704e-10	-1.4278	-1.25646
9516647	rs190345	1.48159e-10	-1.83613	-1.30817
9516684	rs249276	2.37351e-10	-1.4174	-1.25564
9516992	rs837351	1.49579e-10	-1.83178	-1.30298
9517053	rs4347627	3.28876e-09	0.956358	-1.00068
9517454	rs12449072	6.47405e-10	-1.66961	-2.60169e-10
9517561	rs12102909	8.0973e-10	-1.44588	-2.60169e-10
9517889	rs7187882	4.16143e-10	-0.870953	-1.2406
9518149	rs139430937	1.48205e-10	-1.78251	-1.36148
9518151	rs8047309	2.2759e-10	-1.42915	-1.28589
9518298	rs6498641	1.41242e-10	-1.83766	-1.35445
9518371	rs837352	1.45278e-10	-1.82956	-1.33437
9518493	rs837353	1.44566e-10	-1.8299	-1.33895
9518674	rs9302526	3.92235e-10	-1.1113	-1.05942
9518804	rs112694563	5.4389e-10	-1.84384	-2.60169e-10
9518962	rs76090000	1.33541e-09	-0.945589	-2.60169e-10
9519053	rs9937969	6.69422e-10	-1.63617	-2.60169e-10
9519225	rs17681985	1.42171e-10	-1.83592	-1.34963
9519608	rs35382877	3.37293e-09	0.172087	-0.191133
9519835	rs9926288	6.69442e-10	-1.63614	-2.60169e-10
9519927	rs837354	1.41448e-10	-1.84354	-1.34711
9520906	rs80139873	9.77795e-10	-1.54163e-10	-1.25728
9521234	rs560941	2.60533e-10	-1.33737	-1.24249
9521467	rs142237670	6.03093e-10	-1.74051	-2.60169e-10
9521920	rs111597948	5.5997e-10	-1.8147	-2.60169e-10
9521949	rs249282	2.46656e-10	-1.36395	-1.27064
9522052	rs2115409	3.18726e-10	-1.24698	-1.13127
9522260	rs930095	2.94664e-10	-1.3126	-1.14415
9522470	rs930096	1.44753e-10	-1.82361	-1.34395
9522589	rs61186185	1.45485e-10	-1.82145	-1.34106
9522660	rs16965238	6.58122e-10	-1.65319	-2.60169e-10
9522894	rs138226858	7.679e-10	-1.49892	-2.60169e-10
9523034	rs79936993	7.32137e-10	-1.54662	-2.60169e-10
9523217	rs12448098	1.24865e-09	-0.0583353	-0.954434
9523574	rs9937597	2.26578e-10	-1.5329	-1.1866
9523803	rs168723	2.27339e-10	-1.53417	-1.18197
9523838	rs12103206	5.99361e-10	-1.74672	-2.60169e-10
9523949	rs9931860	6.32903e-10	-1.69227	-2.60169e-10
9524025	rs552218	2.22608e-10	-1.5619	-1.17527
9524111	rs173614	2.26637e-10	-1.55079	-1.16845
9524455	rs150502247	1.65417e-09	-1.54163e-10	-0.731532
9524459	rs16965242	6.35723e-10	-1.68782	-2.60169e-10
9524614	rs956441	2.30045e-10	-1.54316	-1.16115
9524803	rs956442	2.17175e-10	-1.615	-1.14688
9524826	rs74010816	6.27708e-10	-1.70051	-2.60169e-10
9524836	rs4781164	2.31678e-10	-1.54316	-1.15408
9525056	rs168724	2.33284e-10	-1.54316	-1.14717
9525207	rs183136	2.34139e-10	-1.54316	-1.14351
9525414	rs183137	2.39086e-10	-1.52311	-1.14265
9526010	rs77332255	1.35381e-09	-0.931904	-2.60169e-10
9526180	rs118078170	6.83669e-10	-1.61511	-2.60169e-10
9526951	rs171601	2.08404e-10	-1.6487	-1.1544
9526986	rs531909	2.11752e-10	-1.65521	-1.13196
9527454	rs117903925	1.14031e-09	-1.54163e-10	-1.10353
9527478	rs9937817	1.87696e-10	-1.56349	-1.34428
9527511	rs34498567	1.45176e-10	-1.80725	-1.35739
9528277	rs1594041	2.12423e-10	-1.65265	-1.13136
9528424	rs9940644	1.90534e-10	-1.53878	-1.35397
9528946	rs66504909	1.44729e-09	0.016613	-0.881752
9529498	rs8060567	3.01057e-10	-1.32164	-1.11365
9530490	rs4448937	2.13879e-10	-1.64439	-1.13278
9530644	rs28742947	9.53438e-10	-0.520367	-0.762143
9530941	rs28573188	1.06658e-09	-0.423344	-0.747025
9531154	rs76126250	8.04149e-10	-1.4528	-2.60169e-10
9531278	rs17443769	5.97365e-10	-1.75006	-2.60169e-10
9531407	rs9937163	1.07897e-09	-0.423344	-0.735476
9531468	rs117389344	5.40622e-10	-1.84986	-2.60169e-10
9531496	rs9928914	1.05902e-09	-0.419558	-0.757926
9531639	rs12325052	2.95637e-10	-1.29671	-1.15674
9531687	rs12325497	3.00337e-10	-1.28452	-1.15316
9531694	rs34024217	1.69109e-10	-1.73732	-1.27472
9531918	rs11075334	2.90261e-10	-1.33687	-1.13494
9532096	rs59600422	1.8283e-10	-1.65741	-1.27661
9532128	rs116863325	6.75747e-10	-1.62676	-2.60169e-10
9532192	rs62033622	1.8357e-10	-1.64323	-1.28675
9532307	rs16965263	1.82635e-10	-1.6564	-1.27869
9532978	rs16965266	1.73834e-10	-1.66496	-1.31952
9533654	rs12324987	6.22462e-10	-1.7089	-2.60169e-10
9533801	rs12325502	7.68844e-10	-1.4977	-2.60169e-10
9534094	rs11075335	2.96357e-10	-1.31328	-1.13774
9534199	rs1019798	2.98441e-10	-1.30628	-1.13774
9534362	rs11647735	2.28428e-09	0.445747	-0.854525
9534405	rs1962849	3.02207e-10	-1.29373	-1.13774
9534486	rs1964340	7.45852e-10	-1.52806	-2.60169e-10
9534659	rs1561133	3.79148e-10	-0.844061	-1.3606
9535381	rs77894985	6.5083e-10	-1.66433	-2.60169e-10
9535518	rs2304474	1.7334e-10	-1.83046	-1.15686
9535715	rs1014568	2.90679e-10	-1.30116	-1.1692
9536243	rs1014569	2.83522e-10	-1.33689	-1.15841
9536471	rs9931240	2.85472e-10	-1.33004	-1.15841
9536627	rs74561415	1.5748e-09	-0.780702	-2.60169e-10
9536631	rs11640563	2.9267e-10	-1.30127	-1.16227
9536847	rs1428795	1.99877e-10	-1.49925	-1.34563
9537221	rs1428796	2.94258e-10	-1.31775	-1.14038
9537326	rs1428797	2.57174e-10	-1.45652	-1.13631
9537340	rs146267812	6.91996e-10	-1.603	-2.60169e-10
9537365	rs12597132	1.61468e-09	0.188838	-0.944532
9537385	rs12599915	2.56492e-10	-1.46667	-1.12882
9537509	rs11075336	2.54553e-10	-1.47049	-1.13258
9537683	rs9927088	2.501e-10	-1.47668	-1.14404
9537880	rs9933849	2.50105e-10	-1.47302	-1.14768
9538050	rs79973959	1.43812e-10	-1.83554	-1.33854
9538061	rs2075152	2.68318e-10	-1.41028	-1.14014
9538259	rs2075153	2.49857e-10	-1.47793	-1.14376
9538361	rs586570	1.38888e-09	-1.54163e-10	-0.906333
9538666	rs117105859	7.17462e-10	-1.56686	-2.60169e-10
9538685	rs1898230	2.52051e-10	-1.4772	-1.13575
9539103	rs79368946	9.07521e-10	-1.54163e-10	-1.33187
9539298	rs75271290	1.08862e-09	-1.14991	-2.60169e-10
9539371	rs79755237	1.42978e-09	-0.877305	-2.60169e-10
9539433	rs759316	2.30623e-10	-1.54319	-1.15861
9539438	rs759317	2.32527e-10	-1.53379	-1.15979
9539586	rs759318	2.28971e-10	-1.55625	-1.15274
9540101	rs28693854	6.89132e-10	-1.60715	-2.60169e-10
9540506	rs8045165	1.69321e-09	0.180414	-0.888617
9540762	rs741249	2.67475e-10	-1.49849	-1.05507
9541490	rs117551050	5.41239e-10	-1.84872	-2.60169e-10
9541717	rs16965282	7.2115e-10	-1.56174	-2.60169e-10
9542260	rs11641416	1.58771e-09	0.0506227	-0.823158
9542308	rs9933124	8.33939e-10	-0.113079	-1.30335
9542750	rs35795077	1.27371e-09	-1.54163e-10	-0.992895
9543439	rs149294657	7.8344e-10	-1.47889	-2.60169e-10
9543508	rs16965285	1.47003e-10	-1.82298	-1.32915
9543818	rs116913285	5.4121e-10	-1.84878	-2.60169e-10
9543921	rs139101827	8.90514e-10	-1.54163e-10	-1.35079
9544100	rs12445014	8.67014e-10	-1.37753	-2.60169e-10
9544333	rs78674899	8.39853e-10	-1.40936	-2.60169e-10
9544523	rs17541576	8.58647e-10	-1.38723	-2.60169e-10
9544635	rs141858033	9.42065e-10	-1.29451	-2.60169e-10
9544791	rs113234967	8.58647e-10	-1.38723	-2.60169e-10
9545059	rs17444451	8.75714e-10	-1.36754	-2.60169e-10
9545597	rs142081875	7.95139e-10	-1.46407	-2.60169e-10
9545776	rs17541651	8.58647e-10	-1.38723	-2.60169e-10
9545916	rs1428798	5.5854e-10	-0.571309	-1.24595
9546065	rs12103097	1.96729e-10	-1.74879	-1.11196
9546082	rs1835083	3.3404e-10	-1.13695	-1.19437
9546232	rs59323511	8.58647e-10	-1.38723	-2.60169e-10
9546532	rs116549727	7.85613e-10	-1.47612	-2.60169e-10
9546885	rs12447980	8.70134e-10	-1.37394	-2.60169e-10
9547019	rs9926242	6.03568e-10	-1.73972	-2.60169e-10
9547063	rs112907769	6.61236e-10	-1.64847	-2.60169e-10
9547265	rs111826725	8.64625e-10	-1.38029	-2.60169e-10
9547276	rs111482433	2.66858e-10	-1.41873	-1.13714
9547727	rs75935922	8.58647e-10	-1.38723	-2.60169e-10
9547786	rs12920445	6.0119e-10	-1.74367	-2.60169e-10
9547964	rs1428799	5.61501e-10	-0.579225	-1.23275
9548046	rs76961507	8.58647e-10	-1.38723	-2.60169e-10
9548231	rs75805063	8.12333e-10	-1.44267	-2.60169e-10
9548446	rs34571815	6.56413e-10	-0.479272	-1.17652
9548471	rs4530135	6.83432e-10	-0.258513	-1.35694
9548663	rs765081	2.67108e-10	-1.44285	-1.11208
9548864	rs2192636	8.75714e-10	-1.36754	-2.60169e-10
9548938	rs17444683	8.58647e-10	-1.38723	-2.60169e-10
9548959	rs1428801	3.58084e-10	-1.08815	-1.17367
9549969	rs75834304	2.83829e-10	-1.38723	-1.10699
9549975	rs62033625	1.5633e-10	-1.84297	-1.24765
9550465	rs60557824	8.81368e-10	-1.36111	-2.60169e-10
9550513	rs12102711	5.94096e-10	-1.75554	-2.60169e-10
9550666	rs139022534	2.22122e-09	-1.54163e-10	-0.436772
9550866	rs12443519	8.81368e-10	-1.36111	-2.60169e-10
9551124	rs12447560	8.75714e-10	-1.36754	-2.60169e-10
9551165	rs75644907	8.43669e-10	-1.40482	-2.60169e-10
9551169	rs12448291	8.75714e-10	-1.36754	-2.60169e-10
9551490	rs16965293	6.88561e-10	-1.60798	-2.60169e-10
9552263	rs11648190	1.1227e-09	-0.2372	-0.881895
9552304	rs12103238	5.41435e-10	-1.84836	-2.60169e-10
9552333	rs112871206	5.44018e-10	-1.8436	-2.60169e-10
9552469	rs78355663	2.83634e-10	-1.37394	-1.12096
9552796	rs78650957	2.81196e-10	-1.35738	-1.14615
9552811	rs61510925	5.87972e-10	-0.40643	-1.35947
9552852	rs1476959	2.75484e-10	-1.38029	-1.14377
9552872	rs1476960	9.50614e-10	-1.28548	-2.60169e-10
9553078	rs77655586	5.61843e-10	-1.81136	-2.60169e-10
9553465	rs72774274	6.84847e-10	-1.61339	-2.60169e-10
9553827	rs1428803	4.53769e-10	-0.810116	-1.21488
9553843	rs144491311	1.13236e-09	-1.54163e-10	-1.11052
9554101	rs1024783	9.09377e-10	-0.125329	-1.2045
9554345	rs1024784	2.96586e-10	-1.36305	-1.08719
9554820	rs1476961	9.36967e-10	-1.29994	-2.60169e-10
9555303	rs1476962	9.22081e-10	-1.31595	-2.60169e-10
9555369	rs7202570	1.54398e-10	-1.84365	-1.2594
9555464	rs7188066	1.53916e-10	-1.84454	-1.26164
9555489	rs1428804	1.61467e-10	-1.8126	-1.24568
9555704	rs2110610	2.11891e-09	0.0661178	-0.550046
9555753	rs28573187	1.20339e-09	-1.04969	-2.60169e-10
9555869	rs12445257	1.20339e-09	-1.04969	-2.60169e-10
9556015	rs12448198	9.57245e-10	-1.27852	-2.60169e-10
9556110	rs1548854	1.24723e-09	-1.0139	-2.60169e-10
9556149	rs12444727	9.50614e-10	-1.28548	-2.60169e-10
9556742	rs60274122	4.43452e-10	-1.09409	-0.953902
9556743	rs58759411	4.46598e-10	-1.08381	-0.957116
9556854	rs17445052	9.22081e-10	-1.31595	-2.60169e-10
9556913	rs9930055	3.8912e-10	-1.08477	-1.09393
9557007	rs28535094	6.67458e-10	-1.63911	-2.60169e-10
9557067	rs16965295	8.90005e-10	-1.35136	-2.60169e-10
9557240	rs28691660	6.02106e-10	-1.74215	-2.60169e-10
9557293	rs139593269	7.77682e-10	-1.48627	-2.60169e-10
9557361	rs17542333	3.82212e-10	-1.30676	-0.889851
9557542	rs1035944	1.89574e-09	0.15826	-0.753477
9557912	rs9746701	5.89223e-10	-0.796115	-0.967664
9558024	rs182834114	5.68811e-10	-1.79904	-2.60169e-10
9558039	rs7187171	4.598e-10	-1.07539	-0.936403
9558156	rs12448985	3.58096e-10	-1.30676	-0.955025
9558214	rs7187417	5.92277e-10	-1.75861	-2.60169e-10
9558289	rs28675232	6.24428e-10	-1.70575	-2.60169e-10
9558592	rs988319	4.72709e-10	-1.0583	-0.925803
9558651	rs988320	4.70203e-10	-1.0583	-0.931119
9558920	rs17445366	5.18104e-10	-0.538584	-1.35382
9559060	rs17445394	3.56296e-10	-1.32027	-0.946548
9559309	rs76126881	9.93742e-09	-1.54163e-10	1.06148
9559338	rs76808503	3.64044e-10	-1.38029	-0.865021
9559407	rs77586709	3.56893e-10	-1.32027	-0.944873
9559637	rs74373247	3.54512e-10	-1.32697	-0.944873
9559718	rs12444157	3.56893e-10	-1.32027	-0.944873
9559891	rs12444206	3.98494e-10	-1.32027	-0.834619
9559936	rs62033629	2.98922e-10	-1.83232	-0.610086
9559957	rs9933831	1.60517e-10	-1.74314	-1.32104
9559968	rs9928001	5.07747e-10	-1.0583	-0.854299
9560240	rs12443739	3.7957e-10	-1.33429	-0.869259
9560257	rs79491642	6.36221e-10	-0.645865	-1.04117
9560290	rs116912929	9.05021e-10	-1.33463	-2.60169e-10
9560523	rs80173747	3.89706e-10	-1.31354	-0.863654
9560586	rs9926063	6.0771e-10	-1.73289	-2.60169e-10
9560680	rs17445506	3.86319e-10	-1.32027	-0.865647
9560852	rs74498180	1.46576e-10	-1.81561	-1.33943
9560965	rs17445541	3.80944e-10	-1.33429	-0.865647
9560996	rs62033631	3.31332e-10	-1.84433	-0.495135
9561316	rs2075155	4.10889e-10	-0.762921	-1.36134
9561442	rs76116141	3.94956e-10	-1.31354	-0.850273
9561784	rs9302529	6.31014e-10	-1.69526	-2.60169e-10
9561806	rs9937439	5.10618e-10	-1.0583	-0.84866
9561925	rs4780421	1.51412e-10	-1.78202	-1.34057
9561952	rs78581682	2.56911e-10	-1.53971	-1.05415
9561971	rs9931265	3.39245e-10	-1.32843	-0.987431
9562002	rs13335962	6.23535e-10	-0.910952	-0.796227
9562082	rs13336012	5.91503e-10	-1.75992	-2.60169e-10
9562368	rs887948	1.77587e-10	-1.6092	-1.35392
9562524	rs4553629	3.96685e-10	-1.36907	-0.790368
9562589	rs2872712	3.76739e-10	-1.39463	-0.816401
9562601	rs76929908	9.28998e-10	-1.30848	-2.60169e-10
9562745	rs759321	3.37583e-10	-1.06716	-1.25361
9562763	rs2872713	1.4301e-10	-1.82942	-1.35025
9563065	rs74990059	1.44531e-09	-0.866503	-2.60169e-10
9563184	rs147744490	9.17515e-10	-1.54163e-10	-1.32092
9563373	rs78092611	8.87356e-10	-1.54163e-10	-1.35434
9563525	rs759322	2.09777e-10	-1.82914	-0.967401
9564175	rs1076461	2.05303e-10	-1.63115	-1.18695
9564365	rs72774283	8.84143e-10	-1.35797	-2.60169e-10
9564464	rs4781210	7.17342e-10	-1.56703	-2.60169e-10
9565084	rs2080276	2.19812e-10	-1.40266	-1.34715
9566074	rs720763	2.09617e-10	-1.8496	-0.9477
9566111	rs12935313	2.17402e-10	-1.84786	-0.91298
9566546	rs4781217	2.05727e-10	-1.85002	-0.966011
9566722	rs117361408	9.0891e-10	-1.54163e-10	-1.33034
9566793	rs4781219	1.77155e-10	-1.77401	-1.19155
9566894	rs139330663	4.76735e-09	-1.54163e-10	0.326962
9566956	rs143785994	8.80757e-10	-1.54163e-10	-1.3618
9567038	rs72774286	5.44112e-10	-1.84343	-2.60169e-10
9567493	rs4780426	1.46912e-10	-1.84968	-1.30307
9568257	rs7185210	2.38503e-10	-1.35467	-1.31353
9568265	rs7195095	1.44448e-10	-1.84429	-1.32537
9568559	rs72774287	6.34834e-10	-1.68922	-2.60169e-10
9568620	rs117581736	6.56905e-10	-1.65505	-2.60169e-10
9568649	rs12933549	1.97607e-10	-1.53888	-1.31742
9568805	rs143922116	9.54171e-10	-1.28174	-2.60169e-10
9568909	rs7499839	1.60958e-10	-1.83807	-1.22337
9569245	rs2314671	1.4608e-10	-1.84879	-1.30964
9569326	rs2314672	1.84567e-10	-1.79857	-1.126
9569710	rs113526517	5.40714e-10	-1.84969	-2.60169e-10
9569899	rs117656017	2.22842e-09	-0.433538	-2.60169e-10
9570305	rs1861207	1.97769e-10	-1.84986	-1.00563
9570335	rs139191850	6.01867e-10	-1.74255	-2.60169e-10
9570367	rs11646721	5.87457e-10	-1.76678	-2.60169e-10
9570615	rs8052528	1.88228e-10	-1.84787	-1.05706
9570666	rs8060901	1.94848e-10	-1.84922	-1.02114
9570839	rs12926052	5.89609e-10	-1.76312	-2.60169e-10
9571189	rs4780434	2.67936e-10	-1.4707	-1.08114
9571387	rs9922015	1.75663e-10	-1.78875	-1.18527
9571489	rs144901027	1.0915e-09	-1.54163e-10	-1.14727
9571838	rs12598028	2.28115e-10	-1.38049	-1.33225
9572382	rs7192625	1.76196e-10	-1.80239	-1.16859
9572401	rs7192640	1.86104e-10	-1.68129	-1.23498
9572470	rs7192794	1.89896e-10	-1.69738	-1.19873
9572489	rs7192806	1.877e-10	-1.66961	-1.23813
9572608	rs4641741	2.50221e-10	-1.2716	-1.34864
9572902	rs2314673	1.92019e-10	-1.68626	-1.19873
9573226	rs2314674	1.89754e-10	-1.66362	-1.23324
9573449	rs2314675	1.75453e-10	-1.78944	-1.18577
9573571	rs72774294	1.11697e-09	-1.12421	-2.60169e-10
9573572	rs74316036	5.46223e-10	-1.83956	-2.60169e-10
9573773	rs7190819	1.96514e-10	-1.62627	-1.23557
9574031	rs4780439	1.93433e-10	-1.69641	-1.18124
9574091	rs7204955	9.44478e-10	-1.29195	-2.60169e-10
9574228	rs7201056	1.74237e-10	-1.6337	-1.34847
9574330	rs4780440	1.9627e-10	-1.70711	-1.15598
9574375	rs12448567	1.74088e-10	-1.6337	-1.34932
9574443	rs7196617	1.93042e-10	-1.64569	-1.23399
9574513	rs9930665	1.79649e-10	-1.77634	-1.17524
9575164	rs12918098	2.04605e-10	-1.67715	-1.14435
9575704	rs4781242	2.17667e-10	-1.62542	-1.13419
9575872	rs141129388	5.51267e-10	-1.83036	-2.60169e-10
9576196	rs4780442	1.98354e-10	-1.65753	-1.195
9576439	rs8054127	1.03056e-09	-1.20472	-2.60169e-10
9576612	rs7191811	1.94169e-10	-1.84638	-1.02747
9577109	rs9932006	1.96916e-10	-1.71191	-1.1479
9577301	rs76190651	6.99834e-10	-1.59174	-2.60169e-10
9577313	rs9926415	2.02359e-10	-1.66884	-1.1637
9577506	rs62033633	2.35449e-10	-1.84614	-0.834947
9577640	rs11641141	2.05407e-10	-1.66884	-1.14875
9577788	rs117973662	5.61329e-10	-1.81228	-2.60169e-10
9577865	rs9924387	1.94579e-10	-1.69187	-1.17987
9578009	rs62033634	5.52698e-10	-1.82777	-2.60169e-10
9578254	rs4780443	2.24221e-10	-1.5574	-1.17255
9578407	rs4780444	2.01013e-10	-1.68626	-1.15295
9578557	rs737067	2.05492e-10	-1.57945	-1.23772
9578646	rs737068	2.0891e-10	-1.57046	-1.23022
9579411	rs9925721	1.95022e-10	-1.71652	-1.15295
9579714	rs2075156	2.25741e-10	-1.53225	-1.19094
9579895	rs78331391	5.35165e-09	-1.54163e-10	0.442576
9580792	rs12708823	1.84089e-10	-1.6944	-1.23276
9580803	rs79078682	4.26216e-10	-0.748076	-1.33956
9580832	rs62033635	2.34652e-10	-1.32743	-1.35705
9580865	rs12708824	1.71406e-10	-1.78005	-1.2185
9582066	rs11075362	1.84427e-10	-1.78391	-1.14142
9582216	rs113774878	5.59864e-10	-1.81489	-2.60169e-10
9582506	rs12923598	2.18558e-10	-1.64922	-1.10631
9582788	rs12927892	2.13067e-10	-1.66003	-1.12094
9583156	rs8059901	3.62117e-09	0.0519694	-2.60169e-10
9583478	rs1548855	6.30198e-10	-0.367891	-1.32866
9583568	rs72778421	1.05795e-09	-1.17849	-2.60169e-10
9583569	rs72778423	6.61606e-10	-1.64791	-2.60169e-10
9583871	rs1548856	1.80864e-10	-1.76925	-1.17559
9584357	rs77289116	8.69014e-10	-1.37522	-2.60169e-10
9584489	rs12922833	4.58341e-10	-1.41314	-0.601835
9585097	rs8054451	2.25509e-10	-1.37436	-1.34987
9585501	rs12445134	1.72149e-10	-1.82025	-1.17397
9586028	rs9925203	2.82881e-10	-1.14018	-1.35738
9586042	rs72778425	1.07979e-09	-1.15806	-2.60169e-10
9586679	rs11643865	1.67313e-10	-1.68152	-1.3412
9587026	rs2215922	1.80363e-10	-1.8253	-1.12232
9587851	rs76927196	9.07554e-10	-1.33183	-2.60169e-10
9588215	rs2872714	1.7127e-10	-1.8327	-1.16664
9588274	rs79192731	5.58394e-10	-1.81752	-2.60169e-10
9588866	rs74008607	5.77314e-10	-1.7842	-2.60169e-10
9589087	rs8055607	1.85297e-10	-1.62128	-1.29934
9589463	rs72778427	5.79674e-10	-1.78012	-2.60169e-10
9589679	rs201950455	9.01079e-10	-1.54163e-10	-1.33899
9589813	rs62033639	1.67446e-10	-1.82497	-1.19695
9589846	rs148567393	1.10823e-09	-1.13206	-2.60169e-10
9589853	rs7194083	2.4949e-10	-1.5799	-1.04327
9590026	rs7203808	2.36658e-10	-1.64147	-1.0345
9590062	rs12708825	2.43707e-10	-1.61035	-1.03627
9590378	rs17543498	5.81694e-10	-1.77664	-2.60169e-10
9590817	rs7186587	1.73001e-10	-1.84444	-1.14484
9590919	rs2215923	1.77245e-10	-1.82906	-1.13599
9590975	rs75870273	7.3536e-10	-1.54222	-2.60169e-10
9591143	rs77685483	1.297e-09	-1.54163e-10	-0.974775
9591330	rs4780470	2.08023e-10	-1.62591	-1.17902
9591382	rs759323	6.02641e-10	-1.74126	-2.60169e-10
9591703	rs759324	1.68594e-10	-1.8314	-1.18369
9591704	rs759325	5.93053e-10	-1.7573	-2.60169e-10
9591896	rs12917796	2.10904e-10	-1.60192	-1.18926
9592256	rs9925544	5.96896e-10	-1.75084	-2.60169e-10
9592599	rs2192637	2.01741e-10	-1.64675	-1.18885
9592672	rs62033640	1.81967e-10	-1.58551	-1.35324
9592756	rs2192638	2.36333e-10	-1.45848	-1.21886
9592870	rs28551103	6.03772e-10	-1.73939	-2.60169e-10
9593175	rs12934148	1.98163e-10	-1.69234	-1.16116
9593966	rs78090231	1.4688e-09	-1.54163e-10	-0.85038
9594219	rs79742964	6.26165e-10	-0.898375	-0.804595
9594672	rs62033641	6.48979e-10	-1.84999	0.182808
9595000	rs2192639	6.74684e-10	-1.81837	0.190028
9595024	rs62033642	7.25339e-10	-1.55594	-2.60169e-10
9595407	rs2314676	1.89849e-10	-1.82768	-1.06868
9596715	rs34047927	5.89255e-10	-1.76372	-2.60169e-10
9596763	rs4468620	2.3453e-10	-1.32902	-1.35598
9596998	rs117312866	8.28871e-10	-1.42252	-2.60169e-10
9597049	rs74739353	7.03209e-10	-0.869662	-0.717269
9597357	rs117063739	2.25989e-09	-0.419514	-2.60169e-10
9597412	rs9972667	2.01728e-10	-1.78745	-1.04821
9598157	rs76311756	1.17344e-09	-1.54163e-10	-1.07489
9598191	rs10492846	6.2789e-10	-1.70022	-2.60169e-10
9598471	rs4781320	5.59479e-10	-1.81278	-0.00279428
9598990	rs9921975	1.39382e-10	-1.84452	-1.36085
9599509	rs77485615	5.82537e-10	-1.77519	-2.60169e-10
9599775	rs56064458	2.16761e-10	-1.45276	-1.31102
9600418	rs56256185	2.74212e-10	-1.17514	-1.35354
9600894	rs4408544	2.05296e-10	-1.48177	-1.33636
9601204	rs72778432	5.49623e-10	-1.83335	-2.60169e-10
9602676	rs72778433	6.52771e-10	-1.66136	-2.60169e-10
9602728	rs13338752	2.99297e-10	-1.62858	-0.812566
9603312	rs12599203	2.29765e-10	-1.46828	-1.23725
9603447	rs4781331	2.58822e-10	-1.36976	-1.21668
9603517	rs76797878	5.71587e-10	-1.79417	-2.60169e-10
9603805	rs79251984	8.02184e-10	-1.45525	-2.60169e-10
9604191	rs55843129	5.46871e-10	-1.83837	-2.60169e-10
9604498	rs735758	1.98053e-10	-1.49746	-1.35659
9604814	rs7202798	2.32014e-10	-1.33673	-1.35905
9605288	rs16965400	2.39553e-10	-1.34758	-1.31623
9605355	rs7185583	2.25961e-10	-1.4822	-1.24002
9605709	rs9935776	2.61954e-10	-1.26691	-1.30751
9605932	rs72778435	6.27893e-10	-1.70021	-2.60169e-10
9606677	rs56939980	2.43077e-10	-1.30847	-1.34073
9606916	rs140783922	3.67597e-09	-1.54163e-10	0.0669891
9607822	rs74491673	5.65633e-10	-1.80464	-2.60169e-10
9607980	rs75912681	8.86423e-10	-1.54163e-10	-1.35539
9608014	rs75218371	3.21155e-10	-1.12979	-1.24087
9608178	rs9928697	2.46021e-10	-1.33356	-1.30361
9608221	rs77102118	5.46377e-10	-1.83928	-2.60169e-10
9608288	rs7187762	2.27063e-10	-1.39224	-1.32512
9608446	rs2110611	6.08095e-10	-1.73225	-2.60169e-10
9608506	rs7201988	3.25149e-10	-1.0237	-1.3346
9608770	rs7202549	3.52414e-10	-0.955626	-1.32215
9608808	rs2160173	2.21289e-10	-1.61781	-1.12531
9608879	rs2160174	2.25025e-10	-1.61598	-1.11039
9609042	rs72778438	6.58887e-10	-1.65203	-2.60169e-10
9609053	rs4781336	2.25354e-10	-1.63123	-1.09368
9609206	rs13334925	1.47196e-10	-1.80131	-1.34951
9609409	rs72778440	5.63949e-10	-1.80762	-2.60169e-10
9609724	rs72778441	5.66087e-10	-1.80384	-2.60169e-10
9609762	rs7186189	2.11322e-10	-1.42817	-1.36103
9609946	rs74008610	5.48959e-10	-1.83456	-2.60169e-10
9610082	rs9938435	1.95136e-10	-1.50709	-1.36179
9610111	rs9938444	1.95146e-10	-1.50709	-1.36174
9610326	rs8054911	2.07413e-10	-1.44683	-1.36104
9610356	rs10431898	3.01151e-10	-1.84847	-0.586505
9610404	rs117630124	8.76394e-09	-1.54163e-10	0.935817
9610548	rs55706387	1.93042e-09	-0.577092	-2.60169e-10
9610942	rs1548843	3.13833e-10	-1.8493	-0.544421
9610960	rs1548844	3.16451e-10	-1.85	-0.535421
9611002	rs1548845	3.16486e-10	-1.84989	-0.535421
9611049	rs1548846	6.25342e-10	-1.70429	-2.60169e-10
9611136	rs1548847	3.17815e-10	-1.85	-0.531118
9611237	rs8043759	2.45215e-10	-1.52278	-1.11767
9611369	rs117746424	5.40609e-10	-1.84989	-2.60169e-10
9611422	rs4780479	2.31202e-10	-1.54136	-1.15793
9611452	rs4781337	3.24689e-10	-1.84679	-0.51293
9611458	rs13333939	2.42852e-10	-1.7732	-0.876936
9611783	rs138524351	8.96174e-10	-1.54163e-10	-1.34445
9612192	rs2215924	2.22168e-10	-1.58122	-1.15793
9612252	rs7186532	1.81515e-10	-1.59284	-1.3484
9612409	rs13331241	2.32199e-10	-1.77464	-0.920347
9612510	rs8062600	1.82881e-10	-1.57673	-1.35702
9612528	rs61057575	2.63417e-10	-1.21399	-1.35486
9612804	rs78473856	2.58184e-09	-1.54163e-10	-0.286327
9612831	rs8050733	1.81173e-10	-1.84887	-1.09427
9612860	rs8063225	3.24418e-10	-1.84982	-0.510734
9613007	rs62031761	6.25197e-10	-1.70452	-2.60169e-10
9613233	rs4781338	2.19803e-10	-1.84848	-0.901371
9613309	rs4781339	1.83347e-10	-1.84921	-1.082
9613342	rs79096811	1.68582e-09	-1.54163e-10	-0.712577
9614087	rs8061049	3.33689e-10	-1.84921	-0.483167
9614203	rs8052966	2.58731e-10	-1.84887	-0.737928
9614357	rs8061545	2.27276e-10	-1.54709	-1.16933
9614807	rs75836303	1.74356e-09	-1.54163e-10	-0.678901
9615443	rs11643362	5.42338e-10	-1.84669	-2.60169e-10
9615625	rs1016300	2.01241e-10	-1.85004	-0.988034
9615636	rs8064015	2.17965e-10	-1.64512	-1.11313
9615769	rs6498758	1.97641e-10	-1.84861	-1.00752
9616073	rs1548848	1.9083e-10	-1.56645	-1.32475
9616423	rs1548849	1.85244e-10	-1.56645	-1.35446
9616478	rs28533758	1.85008e-10	-1.56645	-1.35573
9616558	rs16965433	1.78901e-10	-1.59943	-1.35632
9616644	rs16965434	1.84899e-10	-1.56645	-1.35632
9616750	rs1157853	1.8329e-10	-1.57463	-1.35688
9617008	rs1157854	2.56666e-10	-1.23353	-1.36128
9617180	rs111595973	6.61473e-10	-1.64812	-2.60169e-10
9617285	rs72778454	3.96129e-10	-0.800182	-1.36066
9617455	rs148222041	8.36124e-10	-1.41381	-2.60169e-10
9617942	rs12922857	1.97779e-10	-1.61337	-1.24207
9618064	rs7190669	1.98358e-10	-1.82792	-1.02459
9618380	rs16965442	2.14634e-10	-1.41287	-1.36078
9618439	rs16965444	2.21099e-10	-1.38371	-1.36027
9618470	rs11864489	2.27042e-10	-1.3569	-1.36055
9618594	rs11862184	2.18837e-10	-1.40518	-1.34908
9618916	rs2080277	2.27077e-10	-1.56267	-1.15463
9619041	rs72778456	5.96897e-10	-1.75084	-2.60169e-10
9619181	rs12924552	2.07715e-10	-1.80662	-0.999797
9619360	rs8055971	1.98382e-10	-1.82611	-1.02628
9619382	rs8059857	2.05894e-10	-1.84972	-0.965499
9619444	rs12149130	2.3758e-10	-1.48279	-1.18929
9619470	rs12149745	2.39867e-10	-1.47661	-1.18589
9619473	rs145226260	5.83144e-10	-1.77415	-2.60169e-10
9620110	rs145893510	1.04284e-09	-1.54163e-10	-1.19288
9620664	rs12930386	2.59565e-10	-1.37573	-1.20784
9620869	rs12930687	2.2956e-10	-1.55341	-1.15301
9621058	rs4781354	2.00237e-10	-1.82721	-1.01587
9621215	rs34788237	8.22402e-10	-1.43035	-2.60169e-10
9622151	rs75805919	1.80841e-09	-1.54163e-10	-0.642383
9622548	rs80236725	1.78339e-09	-1.54163e-10	-0.65631
9623071	rs141446991	1.09441e-09	-1.54163e-10	-1.14461
9623322	rs12927209	2.77106e-10	-1.47794	-1.04024
9623547	rs12449102	2.05627e-10	-1.45876	-1.35776
9623589	rs2872715	2.0157e-10	-1.47822	-1.35823
9623761	rs2314677	1.99931e-10	-1.48557	-1.35904
9624419	rs56316309	2.0454e-10	-1.46315	-1.35867
9624514	rs72778461	7.04781e-10	-1.5847	-2.60169e-10
9624532	rs4780486	2.39803e-10	-1.52957	-1.1332
9625421	rs4781365	2.38433e-10	-1.57176	-1.09673
9625540	rs139631787	8.46376e-10	-1.40162	-2.60169e-10
9625593	rs28413812	1.67504e-10	-1.70644	-1.31513
9626079	rs55832974	1.69772e-10	-1.65448	-1.35365
9626107	rs12927860	2.10453e-10	-1.69659	-1.09673
9626186	rs9924552	2.13289e-10	-1.75878	-1.02116
9626414	rs147579748	1.01841e-09	-1.21659	-2.60169e-10
9626482	rs12928470	2.69485e-10	-1.42828	-1.11779
9626594	rs12924805	2.34467e-10	-1.58853	-1.09673
9626736	rs12932123	1.95443e-10	-1.82279	-1.04452
9626822	rs16965477	1.96958e-10	-1.5037	-1.3559
9626961	rs12923763	2.39724e-10	-1.46899	-1.1941
9627010	rs74769981	7.05285e-10	-1.58398	-2.60169e-10
9627133	rs12444483	1.97204e-10	-1.49653	-1.36182
9627358	rs8054870	1.60161e-10	-1.73865	-1.32776
9627486	rs8060304	1.81e-10	-1.70453	-1.23955
9627561	rs8047136	2.29058e-10	-1.6082	-1.10041
9627681	rs4643316	2.02626e-10	-1.79375	-1.03747
9627761	rs4399532	2.07315e-10	-1.47617	-1.33218
9627814	rs77250951	7.78312e-10	-1.48546	-2.60169e-10
9628057	rs76013621	1.05294e-09	-1.18324	-2.60169e-10
9628119	rs118084856	1.83465e-09	-0.627975	-2.60169e-10
9628199	rs9939511	1.80708e-10	-1.79425	-1.15145
9628309	rs142840113	8.96302e-10	-1.54163e-10	-1.34431
9628512	rs113384236	7.71686e-10	-1.49401	-2.60169e-10
9628653	rs12926161	1.47532e-10	-1.82864	-1.3199
9629067	rs4141488	4.77713e-10	-0.78222	-1.19135
9629106	rs12934132	1.44985e-10	-1.8321	-1.33386
9629794	rs113347654	7.96689e-10	-1.46212	-2.60169e-10
9629884	rs16965497	8.3128e-10	-1.41962	-2.60169e-10
9629987	rs7206175	6.61463e-10	-1.64813	-2.60169e-10
9630129	rs16965500	6.95821e-10	-1.59749	-2.60169e-10
9630509	rs7198962	2.37497e-10	-1.31062	-1.36181
9630540	rs112232097	7.66062e-10	-1.50132	-2.60169e-10
9630723	rs7189658	1.60269e-10	-1.84809	-1.21764
9631181	rs7190188	1.9957e-10	-1.66566	-1.18076
9631314	rs7195174	2.05545e-10	-1.63737	-1.17955
9631362	rs4780490	1.82193e-10	-1.59627	-1.34125
9631370	rs74008617	7.62832e-10	-1.50555	-2.60169e-10
9631433	rs4780491	2.47092e-10	-1.28008	-1.35275
9631604	rs9928058	6.70857e-10	-1.63403	-2.60169e-10
9631625	rs80021332	7.15149e-10	-1.57009	-2.60169e-10
9631887	rs12927565	2.54129e-10	-1.25103	-1.35372
9631928	rs8062824	1.99958e-10	-1.67493	-1.16955
9631973	rs12934593	2.16076e-10	-1.40534	-1.36162
9632102	rs12931385	2.0527e-10	-1.45648	-1.36178
9632143	rs113097196	7.47789e-10	-1.52546	-2.60169e-10
9632213	rs12102932	2.00367e-10	-1.67493	-1.1675
9632324	rs181799418	7.46185e-10	-1.52761	-2.60169e-10
9632470	rs117159189	5.54409e-10	-1.82468	-2.60169e-10
9632480	rs12921725	2.13844e-10	-1.42435	-1.35298
9632583	rs12932112	1.60655e-10	-1.73155	-1.33178
9632625	rs56410920	4.36194e-10	-0.718922	-1.34558
9633147	rs77423475	6.618e-10	-1.64762	-2.60169e-10
9633268	rs12447102	2.9948e-10	-1.10802	-1.33251
9633308	rs12443663	3.17638e-10	-1.04666	-1.33501
9633447	rs12443711	3.29728e-10	-1.00577	-1.33854
9634281	rs4781389	1.93276e-10	-1.59329	-1.28518
9634630	rs2160170	1.64662e-10	-1.76967	-1.26902
9634717	rs144773091	1.48391e-09	-0.84015	-2.60169e-10
9634889	rs2192633	1.68418e-10	-1.79357	-1.22257
9635308	rs80139562	9.64012e-10	-1.54163e-10	-1.27148
9635657	rs74349478	7.28866e-10	-1.55109	-2.60169e-10
9636476	rs4780501	1.61074e-10	-1.84763	-1.21309
9636750	rs4781399	2.15863e-10	-1.41079	-1.35715
9637229	rs16965532	2.7325e-10	-1.1841	-1.3481
9637271	rs4781403	1.97772e-10	-1.55135	-1.30412
9637516	rs9938381	4.22858e-10	-0.741228	-1.35432
9637519	rs9930062	4.74615e-10	-0.65424	-1.32584
9637543	rs72778464	7.43824e-10	-1.53078	-2.60169e-10
9638312	rs4780504	2.4645e-10	-1.43327	-1.20216
9638318	rs4780505	2.95037e-10	-1.36812	-1.08736
9638410	rs12447558	2.00724e-10	-1.48396	-1.3567
9638456	rs12449266	1.94374e-10	-1.55317	-1.31963
9638517	rs28599829	2.86531e-10	-1.27391	-1.21083
9638587	rs4781405	2.57769e-10	-1.3629	-1.22762
9638655	rs4780506	2.55311e-10	-1.39242	-1.20768
9639287	rs8044432	2.41194e-10	-1.45973	-1.19725
9639288	rs8044434	2.39647e-10	-1.45973	-1.20369
9639478	rs12446581	1.77073e-10	-1.67759	-1.28844
9640119	rs117287659	5.55812e-10	-1.82215	-2.60169e-10
9640123	rs1861200	2.28563e-10	-1.42173	-1.28905
9640537	rs61269849	9.77726e-10	-1.54163e-10	-1.25735
9640737	rs12447454	1.99345e-10	-1.55301	-1.29453
9640780	rs56905144	1.76764e-10	-1.65433	-1.31344
9641152	rs8055953	6.16161e-10	-1.34803	-0.371046
9641385	rs12597733	3.39328e-10	-1.2456	-1.07002
9641562	rs111764445	6.64504e-10	-1.64354	-2.60169e-10
9641789	rs16965555	1.72489e-10	-1.80929	-1.18296
9642019	rs8054026	1.72285e-10	-1.67539	-1.31805
9642320	rs74806444	5.55327e-10	-1.82303	-2.60169e-10
9642477	rs7190913	2.05227e-10	-1.82279	-0.995673
9642504	rs7196566	5.93449e-10	-1.36937	-0.387258
9642620	rs12598431	5.5744e-10	-1.4048	-0.414429
9642930	rs8050995	5.06077e-10	-1.4897	-0.426197
9643272	rs187040276	5.59124e-10	-1.81621	-2.60169e-10
9643363	rs12447511	3.52626e-10	-1.27028	-1.0069
9643373	rs72778468	2.92221e-10	-1.60535	-0.859729
9643628	rs34593232	5.16222e-10	-1.52881	-0.367233
9644659	rs77530524	9.33904e-10	-1.30321	-2.60169e-10
9644891	rs740065	1.39846e-10	-1.84141	-1.36063
9645166	rs79962182	1.22961e-09	-1.54163e-10	-1.02814
9645225	rs9928458	4.87891e-10	-1.62524	-0.327251
9645390	rs9932623	6.30196e-10	-1.65052	-0.0460288
9645424	rs17546809	1.38953e-10	-1.84689	-1.36156
9645458	rs74489268	1.51667e-10	-1.76698	-1.35392
9645677	rs9932870	6.20239e-10	-1.66645	-0.0460288
9646218	rs759313	5.29501e-10	-1.76885	-0.101796
9646349	rs2110606	5.36279e-10	-1.72636	-0.131564
9646978	rs74008620	5.49787e-10	-1.83305	-2.60169e-10
9646999	rs2314678	1.49882e-10	-1.77426	-1.35848
9647268	rs74432494	1.2378e-09	-1.54163e-10	-1.02149
9647454	rs74503976	5.44721e-10	-1.84231	-2.60169e-10
9647725	rs72778472	1.50685e-10	-1.7809	-1.34649
9648009	rs12443695	1.67661e-10	-1.68094	-1.3397
9648327	rs75667642	4.80245e-10	-1.23232	-0.735966
9648807	rs77673224	3.6735e-09	-1.54163e-10	0.0663171
9648986	rs117572845	1.61659e-09	-0.754511	-2.60169e-10
9649461	rs118189260	5.41954e-10	-1.8474	-2.60169e-10
9649596	rs76275355	2.37126e-10	-1.74146	-0.932536
9650291	rs2192634	1.45191e-10	-1.81736	-1.34717
9650813	rs7191870	1.43861e-10	-1.81458	-1.35916
9651823	rs12149759	1.54169e-10	-1.77741	-1.32712
9652250	rs74250842	1.76554e-10	-1.77711	-1.19184
9652982	rs78245540	9.55458e-10	-1.54163e-10	-1.28039
9653071	rs74527958	1.30825e-09	-0.966137	-2.60169e-10
9653405	rs12149001	1.54377e-10	-1.78906	-1.31413
9653458	rs16965571	1.51492e-10	-1.83979	-1.28226
9653739	rs74730056	5.87407e-10	-1.76687	-2.60169e-10
9653968	rs917955	1.62322e-10	-1.74567	-1.30733
9654056	rs1074042	1.72646e-10	-1.69518	-1.29616
9654287	rs56189750	1.69456e-10	-1.71958	-1.29042
9654353	rs12149023	1.43079e-10	-1.82672	-1.35247
9654359	rs76772272	5.49314e-10	-1.83391	-2.60169e-10
9654667	rs11075405	1.74876e-10	-1.68715	-1.29135
9655194	rs12598738	1.78629e-10	-1.65833	-1.29894
9655344	rs140208481	2.08092e-09	-1.54163e-10	-0.50202
9655579	rs8045553	1.76965e-10	-1.65121	-1.31542
9655649	rs60813631	1.73991e-10	-1.66962	-1.31395
9655857	rs8054142	1.77634e-10	-1.65917	-1.30369
9655874	rs8046099	1.41304e-10	-1.82986	-1.36182
9656057	rs9928358	2.19939e-10	-1.79144	-0.957799
9656240	rs17547192	1.56852e-10	-1.79734	-1.28994
9656430	rs62031774	4.03009e-10	-1.47014	-0.67349
9656611	rs78144838	3.34896e-10	-1.55129	-0.77747
9656746	rs16965580	1.31529e-08	-1.54163e-10	1.34182
9657247	rs9932565	3.36181e-10	-1.82302	-0.501917
9657316	rs72778478	7.89084e-10	-1.47171	-2.60169e-10
9657725	rs72778480	7.26689e-10	-1.55408	-2.60169e-10
9657770	rs9939589	3.91756e-10	-1.78913	-0.382819
9657897	rs9939690	3.79514e-10	-1.82553	-0.378168
9657958	rs9921476	3.93965e-10	-1.78913	-0.377195
9658813	rs8045831	4.04543e-10	-1.8	-0.339823
9658861	rs11075406	3.82455e-10	-1.81603	-0.379949
9659584	rs2080273	1.5676e-10	-1.84031	-1.24756
9659763	rs4322664	1.42441e-10	-1.84948	-1.33417
9660158	rs4781447	1.58372e-09	-1.54163e-10	-0.775053
9660233	rs741248	3.75208e-10	-1.32893	-0.886177
9661110	rs8048813	5.68523e-10	-0.911889	-0.887653
9661244	rs12922619	1.57547e-10	-1.77539	-1.30747
9661713	rs17547339	1.78097e-10	-1.80946	-1.15079
9661845	rs79274787	1.34409e-09	-1.54163e-10	-0.939111
9661861	rs16965604	3.9154e-10	-1.20578	-0.966717
9662802	rs7197558	2.19719e-10	-1.54131	-1.20892
9662803	rs11864130	3.8252e-10	-1.18492	-1.01088
9662814	rs184727884	1.24607e-09	-1.54163e-10	-1.01483
9662935	rs11075407	3.32828e-10	-1.27674	-1.05822
9663255	rs117666389	1.23272e-09	-1.54163e-10	-1.02561
9663275	rs1861201	1.67227e-10	-1.76253	-1.2607
9663655	rs1468769	1.62367e-10	-1.80639	-1.24634
9664486	rs79377503	5.52481e-10	-1.82817	-2.60169e-10
9664529	rs1541555	2.10656e-10	-1.5411	-1.25126
9664731	rs16965625	1.63596e-10	-1.84952	-1.19567
9665051	rs4781449	1.54032e-10	-1.80031	-1.30511
9665229	rs79099186	7.91113e-10	-1.46914	-2.60169e-10
9665714	rs13332916	4.23812e-09	0.20929	-2.60169e-10
9665743	rs74008632	3.1491e-10	-1.03079	-1.35951
9665924	rs11862591	1.93802e-10	-1.54977	-1.32598
9665931	rs115377190	4.16935e-09	0.192932	-2.60169e-10
9666134	rs2110607	1.41702e-10	-1.84372	-1.34514
9666228	rs9938142	4.41932e-09	0.251158	-2.60169e-10
9666281	rs79223401	2.21046e-10	-1.39947	-1.34474
9666440	rs8058047	8.35487e-10	-1.41457	-2.60169e-10
9666528	rs74962564	6.39128e-10	-1.68248	-2.60169e-10
9666710	rs59723249	2.01403e-10	-1.54977	-1.28751
9667058	rs6498771	1.79889e-10	-1.64604	-1.30421
9667367	rs7186821	2.18886e-10	-1.44344	-1.31059
9667629	rs12599746	3.76835e-10	-0.856507	-1.35427
9667792	rs72778482	9.6409e-10	-1.2714	-2.60169e-10
9668250	rs11862118	1.45779e-10	-1.80954	-1.35096
9668426	rs11867064	5.4155e-10	-1.84815	-2.60169e-10
9668433	rs12925224	1.43502e-10	-1.85005	-1.32619
9668688	rs8064140	1.4799e-10	-1.80592	-1.33952
9668884	rs11646897	1.42884e-10	-1.85005	-1.3305
9669359	rs28698542	1.43081e-09	-0.876587	-2.60169e-10
9669404	rs28620493	1.47046e-09	-0.849253	-2.60169e-10
9669924	rs117962203	5.51986e-10	-1.82906	-2.60169e-10
9669993	rs8062972	1.8557e-10	-1.57995	-1.3392
9670009	rs8057776	1.85353e-10	-1.57995	-1.34037
9670057	rs7190845	1.74333e-09	-0.67903	-2.60169e-10
9670619	rs80059319	5.60047e-10	-1.81456	-2.60169e-10
9670669	rs12927978	1.42704e-10	-1.82861	-1.3532
9670895	rs12924475	1.43578e-10	-1.82377	-1.35193
9671495	rs7198062	1.45443e-10	-1.81625	-1.34655
9671534	rs55909009	2.71342e-10	-1.18551	-1.35369
9672098	rs9931937	3.17326e-10	-1.03344	-1.34922
9672476	rs11649233	1.50904e-10	-1.81462	-1.31132
9672917	rs7191552	1.6205e-10	-1.69652	-1.35815
9672935	rs7196163	1.55343e-10	-1.81172	-1.28522
9672998	rs1861202	2.25701e-10	-1.61177	-1.11161
9673203	rs1861204	3.66001e-10	-1.10059	-1.13936
9673416	rs116855785	6.52509e-10	-1.66176	-2.60169e-10
9673430	rs1861205	3.84665e-10	-0.848123	-1.34209
9674366	rs16965714	4.00555e-10	-1.07159	-1.07814
9674681	rs11865912	3.63051e-10	-1.15451	-1.09353
9675246	rs12325410	3.28485e-10	-1.18433	-1.16377
9675268	rs74787028	9.52535e-10	-0.150201	-1.13326
9675277	rs1035113	3.93258e-10	-1.11309	-1.05503
9675282	rs12325411	3.53113e-10	-1.12663	-1.14916
9675308	rs11649432	2.18386e-10	-1.84226	-0.914062
9676203	rs8051870	4.05379e-10	-0.959168	-1.17859
9676678	rs1014277	1.09453e-09	-0.46725	-0.677255
9676689	rs16965717	4.05058e-10	-0.932169	-1.20639
9677078	rs4781492	2.79304e-10	-1.6352	-0.875084
9677083	rs6498785	1.04255e-09	-0.50424	-0.688919
9677184	rs4781493	2.83612e-10	-1.64814	-0.846834
9677470	rs144372694	5.57457e-10	-1.8192	-2.60169e-10
9677503	rs1006733	1.22827e-09	-0.320267	-0.708956
9677533	rs17450929	7.16925e-10	-1.56761	-2.60169e-10
9677797	rs12444198	3.47909e-10	-1.22757	-1.06307
9677897	rs9939858	5.4427e-10	-1.05948	-0.783654
9678024	rs2024389	1.13245e-09	-0.49299	-0.617454
9678196	rs74008670	2.88006e-10	-1.61421	-0.865391
9678239	rs9673982	1.59963e-10	-1.83665	-1.23099
9684173	rs145473911	2.60895e-09	-1.54163e-10	-0.275879
9684353	rs146485001	2.25826e-10	-1.84297	-0.879847
9684354	rs2080274	5.91635e-10	-1.04729	-0.712407
9684362	rs148986720	1.44745e-09	-0.865023	-2.60169e-10
9684372	rs2080275	6.07449e-10	-1.03299	-0.700326
9684712	rs7194473	1.96968e-10	-1.63037	-1.22917
9684737	rs4514675	2.26762e-10	-1.84201	-0.876671
9684775	rs12921634	3.7822e-10	-1.12327	-1.08384
9684985	rs8052454	3.88295e-10	-0.908518	-1.2723
9685414	rs12919014	9.64239e-10	-0.117406	-1.15384
9685493	rs147548843	1.05072e-09	-1.18535	-2.60169e-10
9685760	rs10521036	2.72659e-10	-1.24287	-1.29149
9686052	rs1035114	1.84059e-10	-1.68568	-1.24164
9686343	rs1476958	7.2596e-10	-0.22551	-1.32958
9686619	rs57599202	9.99073e-10	-1.23576	-2.60169e-10
9687263	rs189127215	2.06229e-08	1.79157	-2.60169e-10
9688055	rs11642070	7.35565e-10	-0.709921	-0.832023
9688148	rs78116309	5.72125e-10	-1.79323	-2.60169e-10
9688479	rs78592683	1.54591e-10	-1.75632	-1.34548
9688487	rs9635472	6.75481e-10	-0.333378	-1.29378
9688817	rs12445104	4.08359e-10	-0.881861	-1.24858
9688820	rs17548402	2.72775e-10	-1.7856	-0.748331
9688985	rs16965745	2.70117e-10	-1.84878	-0.694948
9689261	rs4141487	1.78758e-10	-1.68643	-1.27012
9689474	rs1468770	7.6111e-10	-0.225831	-1.28198
9689566	rs151193311	5.40539e-10	-1.85002	-2.60169e-10
9689844	rs2314681	2.80582e-10	-1.78928	-0.716441
9689933	rs2215920	1.7612e-10	-1.67593	-1.29549
9690029	rs2192635	1.76635e-10	-1.67593	-1.29257
9690209	rs16965760	1.53851e-10	-1.74755	-1.35905
9690357	rs1468771	2.46172e-10	-1.68305	-0.953502
9690464	rs58982799	2.87285e-10	-1.84576	-0.636345
9690735	rs74008692	3.62871e-10	-1.64447	-0.604072
9691336	rs62031798	5.50869e-10	-0.515738	-1.31535
9691539	rs11074333	1.56832e-10	-1.73679	-1.35062
9691677	rs112886410	1.54311e-10	-1.75443	-1.34919
9691873	rs4265804	1.70007e-10	-1.74537	-1.26138
9691893	rs16965779	3.8237e-10	-1.60128	-0.594916
9691999	rs1035109	4.95461e-10	-0.610813	-1.32628
9692842	rs721843	6.0665e-10	-0.874568	-0.860065
9692894	rs11074334	7.68434e-10	-0.186941	-1.31129
9693074	rs145489511	9.00177e-10	-1.54163e-10	-1.33999
9693676	rs10521037	1.59675e-10	-1.7486	-1.32085
9693730	rs74008693	3.49673e-10	-1.5778	-0.707781
9693953	rs1035110	5.42122e-10	-0.556944	-1.29015
9693963	rs74008694	6.75926e-10	-1.23753	-0.388971
9693997	rs8044433	5.24721e-10	-0.6384	-1.24132
9694249	rs16965790	1.62032e-10	-1.72718	-1.32761
9694891	rs112524733	7.93656e-10	-1.46593	-2.60169e-10
9694961	rs188561584	6.15927e-10	-1.71945	-2.60169e-10
9695066	rs193089991	8.82284e-10	-1.54163e-10	-1.36007
9695723	rs716084	2.22306e-10	-1.6409	-1.09763
9695803	rs2315010	4.10973e-10	-0.903387	-1.22067
9696079	rs62031799	3.24201e-10	-1.5407	-0.820515
9696172	rs74926149	6.0957e-10	-1.72983	-2.60169e-10
9696632	rs8057992	4.05302e-10	-0.916186	-1.22176
9696840	rs79929907	1.62996e-10	-1.78348	-1.26537
9697117	rs72778499	1.18787e-09	-1.06267	-2.60169e-10
9697333	rs2215921	4.216e-10	-1.34969	-0.748839
9697501	rs9937082	5.01682e-10	-1.35149	-0.573131
9697817	rs13332316	8.34111e-10	-1.17037	-0.245845
9697868	rs12928902	4.01513e-10	-1.29959	-0.847749
9698556	rs59090908	4.64461e-10	-1.37911	-0.622594
9698745	rs59995194	6.18493e-10	-1.7153	-2.60169e-10
9699086	rs8062382	2.17056e-10	-1.42479	-1.33764
9699252	rs8062754	1.72887e-10	-1.67641	-1.31354
9699631	rs8044547	3.02382e-10	-1.09598	-1.33491
9699655	rs62031800	2.81515e-10	-1.2498	-1.2526
9699838	rs62031801	2.44918e-10	-1.33686	-1.3048
9699894	rs72778501	2.26903e-10	-1.38356	-1.3345
9700084	rs8053772	1.61471e-10	-1.72308	-1.33518
9700485	rs2314978	8.64101e-10	-1.38089	-2.60169e-10
9700563	rs8049672	1.78246e-10	-1.61899	-1.34043
9700905	rs8050224	2.11762e-10	-1.42551	-1.36161
9701179	rs117523510	1.57282e-09	-1.54163e-10	-0.781959
9701288	rs13337988	7.11703e-10	-1.57492	-2.60169e-10
9702028	rs77806330	7.04645e-10	-1.58489	-2.60169e-10
9702350	rs75484489	1.03324e-09	-1.20213	-2.60169e-10
9702388	rs8061640	2.24065e-10	-1.36934	-1.36131
9702437	rs79509082	1.01035e-09	-1.22453	-2.60169e-10
9702688	rs79441742	1.01035e-09	-1.22454	-2.60169e-10
9702917	rs8060684	3.00818e-10	-1.08987	-1.34621
9702989	rs722008	1.85397e-10	-1.56219	-1.35789
9703111	rs75363673	5.4398e-10	-1.84367	-2.60169e-10
9703237	rs4780540	1.91078e-10	-1.53557	-1.35433
9703336	rs7187547	1.81953e-10	-1.57703	-1.36181
9703523	rs78631552	6.71227e-10	-1.63348	-2.60169e-10
9703561	rs7192817	2.01881e-10	-1.47477	-1.36014
9703656	rs8045440	2.21465e-10	-1.61783	-1.12449
9703875	rs73506963	6.2839e-10	-1.69942	-2.60169e-10
9703985	rs118042027	6.59253e-10	-1.65148	-2.60169e-10
9704048	rs76699476	9.47236e-10	-1.28904	-2.60169e-10
9704083	rs28462008	3.48592e-10	-1.08936	-1.19932
9704206	rs8052271	1.82087e-10	-1.57684	-1.36127
9704419	rs8050819	1.86138e-10	-1.55661	-1.35949
9704541	rs9939126	1.86338e-10	-1.55661	-1.35841
9704707	rs78744889	7.06462e-10	-1.58231	-2.60169e-10
9705017	rs115754488	1.24553e-09	-1.01527	-2.60169e-10
9705354	rs118177752	8.86169e-10	-1.54163e-10	-1.35568
9705361	rs13333400	1.56751e-10	-1.74654	-1.34139
9705575	rs117547240	6.94681e-10	-1.59913	-2.60169e-10
9705583	rs55893489	4.4089e-10	-0.723208	-1.33058
9705606	rs4780542	1.91966e-10	-1.52363	-1.36163
9706289	rs184797594	8.87082e-10	-1.54163e-10	-1.35465
9706290	rs190719944	8.87082e-10	-1.54163e-10	-1.35465
9706816	rs75612735	7.59583e-10	-1.50981	-2.60169e-10
9707188	rs117912874	7.6571e-10	-1.50178	-2.60169e-10
9707246	rs78387222	5.5676e-10	-1.82045	-2.60169e-10
9707265	rs12919665	1.52112e-10	-1.758	-1.35996
9707304	rs117888035	9.12899e-10	-1.54163e-10	-1.32596
9707444	rs12919967	1.46181e-10	-1.80388	-1.35386
9707491	rs4781549	1.97646e-10	-1.49666	-1.35945
9707856	rs4781550	2.01673e-10	-1.47458	-1.36136
9708039	rs144908926	1.84031e-09	-1.54163e-10	-0.624894
9708268	rs718396	1.55379e-10	-1.73948	-1.35724
9708472	rs118038275	6.79398e-10	-1.62138	-2.60169e-10
9708708	rs60886290	2.14772e-10	-1.41348	-1.35953
9708956	rs35724461	1.3948e-09	-0.902079	-2.60169e-10
9709076	rs145035382	8.81688e-10	-1.54163e-10	-1.36075
9709236	rs6497300	1.786e-10	-1.59962	-1.35781
9709323	rs28710468	5.52442e-10	-1.82824	-2.60169e-10
9709446	rs8049219	2.71728e-10	-1.18375	-1.35403
9709447	rs6497303	5.52704e-10	-1.82776	-2.60169e-10
9709454	rs28676846	5.53084e-10	-1.82707	-2.60169e-10
9709527	rs8051282	1.57312e-10	-1.75827	-1.32608
9709811	rs12373038	2.31306e-10	-1.3402	-1.35865
9709866	rs118129099	6.5996e-10	-1.6504	-2.60169e-10
9709885	rs116868881	6.88556e-10	-1.60799	-2.60169e-10
9710232	rs77523351	6.52006e-10	-1.66253	-2.60169e-10
9710361	rs12448543	2.80003e-10	-1.15253	-1.35525
9710505	rs12445455	2.42876e-10	-1.29335	-1.35668
9710524	rs12445475	2.44613e-10	-1.28253	-1.36037
9710798	rs146760323	8.84508e-10	-1.54163e-10	-1.35755
9711199	rs117757591	6.34602e-10	-1.68959	-2.60169e-10
9711296	rs117061754	6.32347e-10	-1.69315	-2.60169e-10
9711539	rs118181179	6.3347e-10	-1.69137	-2.60169e-10
9711561	rs117134064	6.28916e-10	-1.69859	-2.60169e-10
9712202	rs117665827	6.3347e-10	-1.69137	-2.60169e-10
9712864	rs7194496	2.62567e-10	-1.21669	-1.35538
9713129	rs188695355	8.96522e-10	-1.54163e-10	-1.34406
9713194	rs12927792	2.73321e-10	-1.18696	-1.34497
9713204	rs6497311	2.7503e-10	-1.1958	-1.3299
9713228	rs4781557	2.0108e-10	-1.52122	-1.31766
9713320	rs77845809	1.32572e-09	-1.54163e-10	-0.952872
9713331	rs71379029	1.6641e-10	-1.68579	-1.34234
9713428	rs62031808	2.59199e-10	-1.23125	-1.35373
9713463	rs6497312	2.73283e-10	-1.2215	-1.31057
9713688	rs1990573	1.80896e-10	-1.65174	-1.29292
9713866	rs73506974	6.33508e-10	-1.69131	-2.60169e-10
9713889	rs117307442	1.06499e-09	-1.54163e-10	-1.17186
9714383	rs8057579	1.95585e-10	-1.53455	-1.33204
9714794	rs79931855	2.27305e-10	-1.38334	-1.33295
9715140	rs117935907	1.01623e-09	-1.54163e-10	-1.21873
9715167	rs16965837	3.18198e-10	-1.0552	-1.32471
9715212	rs142328145	8.81903e-10	-1.54163e-10	-1.3605
9715247	rs117018781	6.49538e-10	-1.66632	-2.60169e-10
9715460	rs7190267	2.21552e-10	-1.42189	-1.32003
9715712	rs7190668	2.28076e-10	-1.39128	-1.32162
9715727	rs76592603	1.58741e-10	-1.80576	-1.26955
9716045	rs8048089	2.29065e-10	-1.38321	-1.32537
9716265	rs13336820	8.82043e-10	-1.54163e-10	-1.36034
9716381	rs6497315	2.33616e-10	-1.3631	-1.3258
9716408	rs6497316	2.35793e-10	-1.35234	-1.32729
9716669	rs34207167	6.48099e-10	-1.66854	-2.60169e-10
9716865	rs12444815	1.84145e-10	-1.66712	-1.25974
9716899	rs9925666	1.49069e-10	-1.831	-1.30717
9717195	rs10444985	2.15678e-10	-1.43332	-1.33547
9717236	rs74548294	5.86851e-10	-1.76781	-2.60169e-10
9717369	rs10444986	1.92662e-10	-1.52652	-1.35512
9717408	rs2315080	8.18851e-10	-1.43468	-2.60169e-10
9717715	rs76893874	1.93672e-09	-0.57383	-2.60169e-10
9717862	rs79046349	1.98272e-09	-0.550361	-2.60169e-10
9717908	rs75989238	7.9486e-10	-1.46442	-2.60169e-10
9718203	rs80049164	1.70835e-09	-0.699298	-2.60169e-10
9718238	rs75014418	8.41927e-10	-1.40689	-2.60169e-10
9718294	rs114757406	8.86231e-10	-1.54163e-10	-1.35561
9718601	rs117935809	5.81267e-10	-1.77737	-2.60169e-10
9718608	rs7193592	3.09162e-10	-1.05837	-1.35035
9718668	rs117420688	5.80491e-10	-1.77871	-2.60169e-10
9718732	rs9935833	8.80749e-10	-1.54163e-10	-1.36181
9719378	rs7204565	8.09255e-10	-1.44647	-2.60169e-10
9720026	rs78901835	1.79628e-10	-1.71395	-1.23775
9720130	rs8062638	2.49413e-10	-1.36398	-1.2595
9720346	rs8063583	1.8724e-10	-1.7904	-1.1198
9720586	rs72780519	5.48908e-10	-1.83465	-2.60169e-10
9720593	rs79511307	8.80805e-10	-1.54163e-10	-1.36175
9720616	rs11074350	2.64744e-10	-1.32834	-1.23548
9720761	rs114808080	5.58766e-10	-1.81685	-2.60169e-10
9720874	rs16965852	8.81793e-10	-1.54163e-10	-1.36063
9720982	rs11646265	3.0637e-10	-1.19042	-1.22737
9721078	rs8046384	1.53662e-10	-1.74834	-1.35949
9721301	rs11074352	1.46782e-10	-1.79182	-1.36181
9721516	rs17452464	1.53004e-10	-1.75263	-1.35949
9721637	rs11865545	6.66583e-10	-1.64042	-2.60169e-10
9721951	rs16965860	1.1058e-09	-1.13426	-2.60169e-10
9722018	rs11642494	1.4018e-10	-1.84017	-1.35949
9722180	rs12928640	5.7741e-10	-0.472911	-1.31112
9722367	rs12708620	1.71447e-10	-1.6408	-1.35751
9722399	rs16965869	1.63384e-10	-1.82686	-1.21962
9723004	rs11074354	1.74883e-10	-1.61952	-1.35895
9723082	rs16965877	8.8084e-10	-1.54163e-10	-1.36171
9723238	rs7200343	1.80913e-10	-1.58276	-1.36181
9723576	rs13339396	8.80751e-10	-1.54163e-10	-1.36181
9724532	rs11074357	1.93223e-10	-1.62136	-1.25738
9724562	rs117096315	5.5566e-10	-1.82243	-2.60169e-10
9724750	rs977540	1.693e-10	-1.79985	-1.21106
9724773	rs17549925	5.92152e-10	-1.75882	-2.60169e-10
9725423	rs117187737	5.52482e-10	-1.82816	-2.60169e-10
9725605	rs9926196	1.84605e-10	-1.56948	-1.35488
9725805	rs117668330	8.82474e-10	-1.54163e-10	-1.35985
9725828	rs74638417	6.36298e-10	-1.68692	-2.60169e-10
9725967	rs117330541	5.51402e-10	-1.83012	-2.60169e-10
9725996	rs12930632	6.80846e-10	-1.61925	-2.60169e-10
9726130	rs113319455	6.26536e-10	-1.70238	-2.60169e-10
9726216	rs11863025	1.60362e-10	-1.71606	-1.34909
9726249	rs28361967	2.19478e-10	-1.40238	-1.34896
9726347	rs117760761	5.49367e-10	-1.83382	-2.60169e-10
9726413	rs117065100	5.49367e-10	-1.83382	-2.60169e-10
9726514	rs984264	6.5414e-10	-1.65926	-2.60169e-10
9726567	rs984265	1.51105e-10	-1.76299	-1.36162
9726739	rs57348328	9.97016e-10	-1.23782	-2.60169e-10
9726941	rs117479757	5.5001e-10	-1.83265	-2.60169e-10
9727166	rs7198715	1.70243e-10	-1.83199	-1.17337
9727526	rs76917052	5.49137e-10	-1.83424	-2.60169e-10
9727620	rs76277441	1.21189e-09	-1.04265	-2.60169e-10
9727705	rs7404406	2.27645e-10	-1.43895	-1.27584
9727827	rs74709318	1.21189e-09	-1.04265	-2.60169e-10
9727952	rs182626	2.31778e-10	-1.33508	-1.36173
9728066	rs36043600	1.83863e-10	-1.56796	-1.36043
9728129	rs11648880	3.45431e-10	-0.975724	-1.32207
9728330	rs79560390	1.72576e-10	-1.83199	-1.15976
9728952	rs316368	8.11835e-10	-1.44329	-2.60169e-10
9728962	rs316369	2.39231e-10	-1.48691	-1.17825
9729149	rs4780550	1.90818e-10	-1.83007	-1.06119
9729205	rs115892046	5.42328e-10	-1.84671	-2.60169e-10
9729722	rs150702626	5.45961e-10	-1.84004	-2.60169e-10
9729771	rs7184492	1.7992e-10	-1.58849	-1.36158
9729988	rs35727059	2.20456e-10	-1.39127	-1.35562
9730114	rs183406	8.46735e-10	-1.4012	-2.60169e-10
9730250	rs75872820	1.41798e-10	-1.84703	-1.34115
9730276	rs62031811	1.71579e-09	-0.694956	-2.60169e-10
9730295	rs73508816	1.43942e-10	-1.81242	-1.36075
9730427	rs316370	1.67099e-10	-1.66689	-1.35711
9730827	rs722875	2.56318e-10	-1.75457	-0.841594
9731217	rs4780551	1.77205e-10	-1.85002	-1.11526
9731243	rs172728	2.48692e-10	-1.49546	-1.13091
9731362	rs145739766	1.45112e-10	-1.81349	-1.35159
9731366	rs7195203	2.27338e-10	-1.84181	-0.87434
9731843	rs7500146	2.90938e-10	-1.4688	-1.00067
9731888	rs16965942	6.49333e-10	-1.66664	-2.60169e-10
9731909	rs7499827	2.55012e-10	-1.47386	-1.12742
9732049	rs16965946	1.25547e-09	-1.00732	-2.60169e-10
9732480	rs7201885	2.32125e-10	-1.60987	-1.08543
9732549	rs7202071	1.68604e-10	-1.65897	-1.35606
9732749	rs12934393	1.39013e-10	-1.84951	-1.35851
9732958	rs2908706	2.38174e-10	-1.69153	-0.978054
9733198	rs34432608	1.685e-10	-1.65897	-1.35667
9733274	rs11640322	4.88612e-10	-0.632904	-1.31811
9733731	rs35014268	7.24587e-10	-0.199428	-1.35755
9733853	rs7187670	1.64954e-10	-1.68611	-1.35081
9733934	rs75559656	4.3344e-10	-1.78818	-0.28265
9733967	rs77426694	4.35422e-10	-1.79097	-0.275294
9734266	rs12102524	5.88368e-10	-0.48717	-1.27806
9734312	rs7192950	3.89041e-10	-1.6404	-0.538501
9734491	rs1548850	4.76728e-10	-0.695326	-1.28031
9734492	rs1548851	4.77499e-10	-0.695326	-1.2787
9734551	rs12927348	1.46401e-10	-1.84162	-1.31462
9734564	rs2908707	4.74955e-10	-1.10455	-0.874819
9734654	rs1548852	5.49538e-10	-0.555445	-1.27806
9734782	rs1548853	4.1746e-10	-0.848557	-1.25984
9735246	rs138724370	5.54398e-10	-1.8247	-2.60169e-10
9735254	rs117870154	5.54398e-10	-1.8247	-2.60169e-10
9735840	rs117762469	9.54625e-10	-1.54163e-10	-1.28127
9735857	rs316371	2.77721e-10	-1.29604	-1.21992
9735870	rs118086839	5.55206e-10	-1.82324	-2.60169e-10
9735957	rs116866911	5.5566e-10	-1.82243	-2.60169e-10
9736132	rs17453083	3.23442e-10	-1.07955	-1.28402
9736148	rs16965952	3.28892e-10	-1.84118	-0.505671
9736328	rs316372	5.448e-10	-0.820075	-1.02209
9736540	rs316373	5.76186e-10	-1.78615	-2.60169e-10
9736623	rs8062835	3.34699e-10	-1.84585	-0.483504
9736652	rs117921586	1.07321e-09	-1.16418	-2.60169e-10
9736712	rs178400	5.58924e-10	-0.806631	-1.00994
9736756	rs170289	5.86762e-10	-0.779484	-0.988481
9736881	rs2908708	5.39222e-10	-0.863976	-0.988481
9736917	rs9796775	4.03592e-10	-1.29293	-0.849249
9737027	rs7199126	1.45341e-10	-1.8242	-1.33931
9737738	rs78472566	5.5857e-10	-1.8172	-2.60169e-10
9737880	rs11863767	3.73508e-10	-1.26598	-0.953663
9737921	rs11859195	4.64039e-10	-1.10711	-0.895502
9738486	rs9922023	1.41193e-10	-1.84556	-1.3469
9738833	rs7498340	5.01246e-10	-0.953384	-0.972104
9738961	rs316374	3.48247e-10	-1.80683	-0.482842
9739045	rs316375	4.67536e-10	-1.01856	-0.976544
9739204	rs316376	1.97972e-10	-1.64919	-1.20527
9739473	rs11074370	4.33407e-10	-1.00437	-1.06653
9739502	rs1420041	1.46941e-10	-1.83583	-1.31672
9740239	rs2908709	3.34162e-10	-1.61772	-0.713237
9740408	rs138893121	6.65179e-10	-1.64253	-2.60169e-10
9740421	rs72779817	1.4865e-10	-1.78624	-1.35475
9740540	rs865670	4.69417e-10	-0.67154	-1.31955
9740714	rs117403580	5.54262e-10	-1.82495	-2.60169e-10
9741343	rs17550406	1.98425e-10	-1.49977	-1.3524
9741412	rs16965984	2.03774e-10	-1.46892	-1.35665
9741655	rs2908705	7.5152e-10	-1.52049	-2.60169e-10
9741773	rs16965986	2.08498e-10	-1.53995	-1.2627
9742078	rs6497340	1.03435e-09	-1.20106	-2.60169e-10
9742295	rs71379030	9.62998e-10	-1.27253	-2.60169e-10
9742298	rs316377	6.68235e-10	-1.10578	-0.53216
9742492	rs316378	1.03435e-09	-1.20106	-2.60169e-10
9742790	rs11642363	1.93656e-10	-1.52132	-1.35518
9743056	rs117281768	1.31181e-09	-0.963423	-2.60169e-10
9743117	rs11647032	1.57219e-10	-1.72462	-1.36033
9743283	rs1080134	5.15449e-10	-0.569187	-1.32836
9743444	rs117245699	5.61743e-10	-1.81154	-2.60169e-10
9743465	rs72779819	1.58328e-10	-1.72402	-1.35389
9743499	rs1080133	4.76156e-10	-0.636351	-1.34049
9743591	rs72779821	2.40258e-10	-1.31259	-1.34828
9743769	rs187090595	5.98401e-10	-1.74832	-2.60169e-10
9743787	rs62031825	1.8352e-10	-1.62746	-1.3028
9743858	rs2540160	1.04817e-09	0.161897	-1.34968
9744041	rs861389	5.93717e-10	-0.404618	-1.35156
9744095	rs17550532	2.46256e-10	-1.2928	-1.34341
9744244	rs184354	1.48808e-09	0.521105	-1.35845
9744496	rs172729	1.20717e-09	0.306839	-1.35339
9744511	rs316379	1.10107e-09	0.216711	-1.35526
9744538	rs2540161	1.12898e-09	0.240311	-1.35383
9744814	rs189778	1.10145e-09	0.216711	-1.35491
9744873	rs117940833	5.43197e-10	-1.84511	-2.60169e-10
9744898	rs71379031	9.89587e-10	-1.2453	-2.60169e-10
9744956	rs145925094	5.75244e-10	-1.78779	-2.60169e-10
9744964	rs72779823	1.76277e-10	-1.63356	-1.33696
9745154	rs167575	6.36725e-10	-0.327728	-1.35852
9745217	rs34191746	9.77348e-10	-1.25774	-2.60169e-10
9745682	rs116939705	5.40521e-10	-1.85005	-2.60169e-10
9745953	rs12925073	8.54662e-10	-1.39188	-2.60169e-10
9746248	rs316380	9.29674e-10	0.00862853	-1.31638
9746288	rs316381	9.35115e-10	0.00862853	-1.31054
9746531	rs78636241	9.60094e-10	-1.27555	-2.60169e-10
9746610	rs149011980	9.3885e-10	-1.54163e-10	-1.29793
9746630	rs2540165	1.05507e-09	0.135461	-1.31668
9746696	rs116979408	1.39483e-09	-0.902059	-2.60169e-10
9746855	rs2540162	1.10357e-09	0.179527	-1.3158
9746903	rs75142036	5.98277e-10	-1.74853	-2.60169e-10
9746962	rs117936688	1.68961e-09	-0.710331	-2.60169e-10
9747297	rs12921102	9.54127e-10	-1.28179	-2.60169e-10
9747325	rs178401	5.02868e-10	-0.603554	-1.3187
9748058	rs2098335	2.42024e-09	-0.35096	-2.60169e-10
9748201	rs170290	1.10619e-09	-1.13391	-2.60169e-10
9749086	rs16966016	7.71443e-10	-1.49432	-2.60169e-10
9749229	rs2908710	1.24802e-09	-1.01327	-2.60169e-10
9749826	rs58919840	2.01557e-10	-1.47585	-1.36066
9750040	rs151251488	8.83338e-10	-1.54163e-10	-1.35888
9750080	rs10438522	6.58919e-10	-1.65198	-2.60169e-10
9750989	rs79115214	5.4082e-10	-1.8495	-2.60169e-10
9751206	rs865939	1.07552e-09	-1.16202	-2.60169e-10
9751676	rs1861206	1.06188e-09	-1.17479	-2.60169e-10
9752073	rs759319	3.1031e-10	-1.08244	-1.32257
9752096	rs62031832	6.54737e-10	-1.65835	-2.60169e-10
9752187	rs140297887	4.16494e-09	-1.54163e-10	0.191874
9752487	rs759320	1.52629e-09	0.300107	-1.11209
9752550	rs2908711	1.71693e-09	0.502361	-1.19665
9752886	rs117807951	6.18076e-10	-1.71597	-2.60169e-10
9753113	rs316382	7.60394e-10	-0.160616	-1.34813
9753182	rs76027999	6.64689e-10	-1.64326	-2.60169e-10
9753260	rs62031834	2.8536e-10	-1.13099	-1.35785
9753299	rs78027109	6.66771e-10	-1.64014	-2.60169e-10
9753323	rs72779827	2.76778e-10	-1.16054	-1.35883
9753347	rs316383	7.51121e-10	-0.200114	-1.3209
9753518	rs62031835	6.71862e-10	-1.63253	-2.60169e-10
9753536	rs17568419	2.15058e-10	-1.40988	-1.3618
9753777	rs62031836	2.97602e-10	-1.16112	-1.2857
9753928	rs72779829	1.92642e-10	-1.53136	-1.35038
9754054	rs34055979	2.217e-10	-1.38222	-1.35904
9754061	rs28655074	2.08566e-10	-1.73071	-1.07162
9754062	rs112210037	5.44327e-10	-1.84303	-2.60169e-10
9754138	rs35146603	2.95173e-10	-1.5565	-0.898519
9754332	rs316384	2.40792e-10	-1.39076	-1.2679
9754361	rs143173859	5.69411e-10	-1.79798	-2.60169e-10
9754369	rs167577	1.55584e-10	-1.81622	-1.27918
9754379	rs167578	2.13602e-10	-1.43012	-1.34835
9754693	rs111584287	5.4402e-10	-1.8436	-2.60169e-10
9754737	rs1861193	1.70301e-10	-1.70355	-1.30146
9754738	rs4781592	6.5386e-09	0.642894	-2.60169e-10
9754812	rs6416608	2.8541e-10	-1.77534	-0.713318
9754898	rs7186415	1.67675e-10	-1.84868	-1.17188
9755239	rs4781593	3.08684e-10	-1.68675	-0.723518
9755455	rs78746523	1.12285e-08	1.18363	-2.60169e-10
9755469	rs11646985	1.59197e-10	-1.84832	-1.22412
9755481	rs17568440	1.94318e-10	-1.77198	-1.1011
9755517	rs8049659	1.42275e-10	-1.83007	-1.35475
9755716	rs75789072	1.23888e-08	1.28196	-2.60169e-10
9756908	rs62031838	9.6378e-10	-1.27172	-2.60169e-10
9757306	rs11642164	8.3479e-09	2.21583	-1.32865
9757356	rs35393762	1.67283e-10	-1.85005	-1.17284
9757571	rs11865432	1.58885e-10	-1.83877	-1.23563
9757590	rs62031839	9.34135e-10	-1.30296	-2.60169e-10
9757699	rs4781599	1.06327e-08	1.12911	-2.60169e-10
9758015	rs17653153	2.88724e-09	-0.174529	-2.60169e-10
9758827	rs138839143	5.45892e-10	-1.84016	-2.60169e-10
9759204	rs142236313	1.03852e-09	-1.54163e-10	-1.19703
9759488	rs17653172	1.91434e-10	-1.84211	-1.04593
9760163	rs11646070	2.08193e-10	-1.8023	-1.00182
9760346	rs58585508	1.49758e-10	-1.84356	-1.29
9760527	rs77855348	1.4269e-08	1.42326	-2.60169e-10
9761770	rs4781605	3.33021e-10	-1.84091	-0.493464
9761813	rs72779836	1.15279e-09	0.17322	-1.26586
9762185	rs9930663	3.30752e-10	-1.84079	-0.500424
9762190	rs9940563	1.80283e-10	-1.8062	-1.14185
9762297	rs9940642	1.74075e-10	-1.82485	-1.15825
9762983	rs9922961	1.84463e-10	-1.78238	-1.14275
9763381	rs62031841	1.03947e-09	-1.19612	-2.60169e-10
9763429	rs144994821	1.16055e-08	-1.54163e-10	1.21665
9763624	rs66756322	2.00323e-10	-1.77809	-1.06456
9763978	rs16966073	1.04308e-09	-1.19265	-2.60169e-10
9764085	rs62031842	9.96264e-10	-1.23857	-2.60169e-10
9764365	rs9925504	1.91401e-10	-1.83478	-1.05344
9764530	rs9925661	6.50854e-10	-1.68048	0.0161837
9764960	rs11074395	1.52274e-10	-1.80347	-1.31343
9765047	rs111404378	6.48443e-10	-1.74366	0.0756458
9765072	rs62031843	9.86849e-10	-1.24807	-2.60169e-10
9767755	rs142252565	7.61721e-09	0.795582	-2.60169e-10
9767835	rs147878214	7.39817e-09	0.766404	-2.60169e-10
9768196	rs28878619	5.88598e-10	-1.47066	-0.294179
9768604	rs11639966	5.90033e-10	-1.48795	-0.274452
9768723	rs137906819	1.81851e-10	-1.78116	-1.15824
9768750	rs11646718	6.13982e-10	-1.48795	-0.234664
9768940	rs12924780	6.87484e-10	-1.48795	-0.121592
9768998	rs4781621	1.04402e-08	1.11084	-2.60169e-10
9769042	rs12924924	6.82213e-10	-1.35545	-0.261796
9769466	rs55931449	5.60816e-10	-1.55699	-0.256204
9769541	rs147737705	6.05576e-10	-1.7364	-2.60169e-10
9769579	rs62031854	6.65278e-10	-1.49687	-0.145511
9769657	rs56157128	6.72403e-10	-1.50567	-0.126055
9769674	rs112123778	1.85328e-10	-1.76407	-1.15639
9769687	rs113855112	1.80475e-10	-1.78795	-1.15904
9769729	rs57895900	6.39113e-10	-1.49687	-0.185635
9769758	rs57252432	6.71298e-10	-1.50567	-0.127699
9770625	rs140917353	1.0113e-08	1.079	-2.60169e-10
9770652	rs144567613	1.0373e-08	1.10438	-2.60169e-10
9771126	rs11639502	1.64126e-10	-1.84927	-1.19268
9771275	rs60158444	3.04579e-10	-1.83005	-0.5936
9771335	rs62034165	1.15586e-09	-1.08998	-2.60169e-10
9771404	rs75408885	1.09938e-08	1.1625	-2.60169e-10
9771444	rs12918122	1.84171e-10	-1.77443	-1.15229
9771545	rs17653204	1.62156e-10	-1.84842	-1.20561
9771686	rs63676160	6.29861e-10	-1.54886	-0.148229
9771732	rs11644374	6.36303e-10	-1.52387	-0.163042
9771815	rs139769491	9.16879e-09	0.980976	-2.60169e-10
9771901	rs11644717	6.3945e-10	-1.54865	-0.133329
9772106	rs11645816	5.35766e-10	-1.83084	-0.0280482
9772128	rs11645543	6.47958e-10	-1.55759	-0.111172
9772132	rs75919351	1.783e-10	-1.79809	-1.16103
9772170	rs62034166	1.05959e-09	-1.17695	-2.60169e-10
9772334	rs60736942	7.15212e-10	-1.53382	-0.0361814
9772425	rs16966096	7.33907e-10	-1.50805	-0.0361553
9772515	rs4483841	7.45387e-10	-1.50805	-0.0206335
9772529	rs3968868	7.13779e-10	-1.55138	-0.0206335
9772573	rs4063490	7.26419e-10	-1.53382	-0.0206335
9772633	rs3968869	5.85036e-10	-1.80246	0.0315463
9772731	rs11642311	1.77125e-10	-1.75976	-1.20597
9773246	rs17682064	4.88647e-10	-0.601674	-1.34927
9773469	rs62034169	9.16801e-10	-1.32169	-2.60169e-10
9773504	rs12708626	1.8425e-10	-1.85005	-1.07624
9773954	rs12599805	8.8092e-10	-1.54163e-10	-1.36162
9774001	rs74563698	1.05242e-09	-1.18374	-2.60169e-10
9774211	rs55760802	1.66859e-10	-1.79082	-1.23461
9774435	rs11866237	1.858e-10	-1.81449	-1.10342
9774610	rs11074404	5.54042e-10	-1.62858	-0.19676
9774678	rs77395329	5.50206e-09	0.470294	-2.60169e-10
9774775	rs11645132	3.5224e-10	-1.84748	-0.430789
9774788	rs17568614	3.56236e-10	-1.84664	-0.420355
9774871	rs7201482	1.56787e-10	-1.83424	-1.25346
9775055	rs16966121	1.24356e-09	-1.01685	-2.60169e-10
9775160	rs11639989	3.69571e-10	-1.83352	-0.396718
9775181	rs11639697	4.50338e-10	-1.84994	-0.182644
9775196	rs1420046	1.52278e-10	-1.80029	-1.31658
9775197	rs117668430	8.22552e-10	-1.43017	-2.60169e-10
9775235	rs11645272	4.71891e-10	-1.84337	-0.142463
9775326	rs16966127	1.90227e-10	-1.77711	-1.11726
9775347	rs62034171	9.83421e-10	-1.25155	-2.60169e-10
9775703	rs11646563	5.29513e-10	-1.83684	-0.0337867
9776003	rs112993011	1.1078e-09	-1.13245	-2.60169e-10
9776054	rs112714439	1.10131e-09	-1.13833	-2.60169e-10
9776082	rs112454106	1.1151e-09	-1.12589	-2.60169e-10
9776135	rs55692111	1.57997e-10	-1.79813	-1.28187
9776136	rs57135958	1.58108e-10	-1.79813	-1.28117
9776582	rs62034174	6.34789e-10	-1.68929	-2.60169e-10
9776728	rs11646975	4.4679e-10	-1.65808	-0.382411
9776900	rs55908583	2.81433e-08	2.10248	-2.60169e-10
9777172	rs12325334	4.71312e-10	-1.63132	-0.355749
9777759	rs6497392	3.83937e-10	-1.84293	-0.349174
9777776	rs80196406	1.07323e-09	-1.16416	-2.60169e-10
9777856	rs4781659	5.46156e-10	-1.83968	-2.60169e-10
9778020	rs4781660	1.05905e-09	-1.17745	-2.60169e-10
9778041	rs1894852	4.10906e-10	-1.84478	-0.279441
9778053	rs62034175	9.65379e-10	-1.27006	-2.60169e-10
9780993	rs10852232	2.04197e-10	-1.61576	-1.20773
9781000	rs61276246	4.6112e-10	-1.61453	-0.394391
9781171	rs62034199	9.10877e-10	-1.32818	-2.60169e-10
9781250	rs75134801	5.60799e-10	-1.81322	-2.60169e-10
9781253	rs148481313	1.64622e-09	-0.736346	-2.60169e-10
9781375	rs1362323	2.05048e-10	-1.61576	-1.20357
9781428	rs1362324	5.40933e-10	-1.85001	0.000725167
9781447	rs75547768	9.1477e-10	-1.32391	-2.60169e-10
9781473	rs1362325	5.45719e-10	-1.85001	0.00953309
9781606	rs74569016	5.58116e-10	-1.81802	-2.60169e-10
9781736	rs1345289	9.57656e-10	-1.2781	-2.60169e-10
9781846	rs1345290	4.18615e-10	-1.67621	-0.42942
9781848	rs72779846	3.1214e-10	-1.84212	-0.557009
9781899	rs11641351	2.10866e-10	-1.66691	-1.12445
9781940	rs72779848	3.01058e-10	-1.83164	-0.60364
9782136	rs17568718	3.05356e-10	-1.8246	-0.596506
9782251	rs77304217	5.59432e-10	-1.81566	-2.60169e-10
9782662	rs62034200	9.27727e-10	-1.30985	-2.60169e-10
9782928	rs4063479	3.9305e-10	-1.65592	-0.512725
9782945	rs4063480	3.75905e-10	-1.65592	-0.557327
9783169	rs4063481	3.90438e-10	-1.66259	-0.512725
9783290	rs4063482	3.79158e-10	-1.67621	-0.528419
9783361	rs1420047	5.70269e-10	-1.84983	0.0533509
9783593	rs77390607	5.54465e-10	-1.82458	-2.60169e-10
9784163	rs11644994	4.83009e-10	-1.84557	-0.116976
9784183	rs11640400	3.91843e-10	-1.66259	-0.509133
9784426	rs11645129	2.84876e-10	-1.84075	-0.649784
9784445	rs11645442	2.853e-10	-1.83926	-0.649784
9784522	rs11645485	2.853e-10	-1.83926	-0.649784
9784720	rs2160167	3.83858e-10	-1.66259	-0.529724
9784803	rs2080270	1.92155e-10	-1.59333	-1.29096
9784877	rs1345291	3.67406e-10	-1.84902	-0.387093
9784993	rs1345292	3.81772e-10	-1.66259	-0.535172
9785099	rs2160168	3.7542e-10	-1.66259	-0.55195
9785420	rs4781667	1.92721e-10	-1.59245	-1.28889
9785722	rs8051221	3.8044e-10	-1.64224	-0.559016
9786053	rs8056418	4.84992e-10	-1.84937	-0.10908
9786170	rs8061088	3.82098e-10	-1.64914	-0.547769
9786359	rs12325557	2.85611e-10	-1.82682	-0.661133
9786473	rs12325195	3.84743e-10	-1.64224	-0.547769
9786482	rs12325270	3.85568e-10	-1.63523	-0.552641
9786720	rs142744111	5.58321e-10	-1.81765	-2.60169e-10
9786740	rs72779853	2.74257e-10	-1.83221	-0.696309
9786977	rs55688657	3.79558e-10	-1.62809	-0.57548
9787094	rs62034204	1.0072e-09	-1.22765	-2.60169e-10
9787468	rs74970438	5.90617e-10	-1.76142	-2.60169e-10
9787743	rs77273810	5.56129e-10	-1.82158	-2.60169e-10
9787937	rs12923310	3.62457e-10	-1.63523	-0.614454
9788051	rs148958978	6.63568e-09	0.657633	-2.60169e-10
9788403	rs117416951	9.15628e-10	-1.54163e-10	-1.32297
9788429	rs12925197	2.14516e-10	-1.64415	-1.13004
9788660	rs112783055	5.50746e-10	-1.83131	-2.60169e-10
9788725	rs8050921	3.05578e-10	-1.8493	-0.571078
9788880	rs137963459	8.85961e-10	-1.54163e-10	-1.35591
9788904	rs35188800	2.01137e-10	-1.60145	-1.23715
9789066	rs8053582	4.08544e-10	-1.58048	-0.549505
9789248	rs1420048	2.6893e-10	-1.84042	-0.707714
9789531	rs62034207	1.06254e-09	-1.17416	-2.60169e-10
9790022	rs77246152	7.28412e-10	-1.55172	-2.60169e-10
9790347	rs78863882	5.42894e-10	-1.84567	-2.60169e-10
9790691	rs8061848	2.7983e-10	-1.84163	-0.666776
9791358	rs13330694	1.59552e-10	-1.78024	-1.28997
9791714	rs1420049	9.59506e-10	-1.27617	-2.60169e-10
9791716	rs117353067	5.41681e-10	-1.84791	-2.60169e-10
9791745	rs62034208	1.14885e-09	-1.09607	-2.60169e-10
9791801	rs62034209	1.13296e-09	-1.10999	-2.60169e-10
9791902	rs62034210	1.29685e-09	-0.974892	-2.60169e-10
9792235	rs78066660	1.4891e-09	-0.836657	-2.60169e-10
9792504	rs112914295	5.47465e-10	-1.83729	-2.60169e-10
9792542	rs4781670	1.73313e-10	-1.72311	-1.26437
9792781	rs77976303	5.72014e-10	-1.79342	-2.60169e-10
9793382	rs1476954	1.76712e-10	-1.73346	-1.23461
9794595	rs877030	1.21509e-09	-1.04001	-2.60169e-10
9794693	rs877031	5.58192e-10	-1.81788	-2.60169e-10
9794943	rs4781671	3.92778e-10	-1.03359	-1.13575
9794960	rs1972577	6.30127e-10	-1.84061	0.143943
9795074	rs1972578	8.51453e-10	-1.74376	0.348123
9795084	rs77636953	8.80932e-10	-1.54163e-10	-1.3616
9795190	rs1107478	1.614e-09	-0.983253	0.227138
9795201	rs140287563	1.76024e-09	-0.669377	-2.60169e-10
9795387	rs1107477	8.4454e-10	-1.71862	0.314827
9795522	rs11646319	2.9074e-10	-1.70741	-0.762747
9795582	rs1107475	1.43147e-09	-0.876128	-2.60169e-10
9795629	rs71379044	5.40576e-09	0.452637	-2.60169e-10
9795873	rs1861195	2.73545e-10	-1.67611	-0.855004
9795888	rs1861196	2.78509e-10	-1.65813	-0.855004
9796073	rs1861197	6.35515e-10	-1.78376	0.0956099
9796344	rs7196544	2.80188e-10	-1.67089	-0.836229
9796400	rs62034211	1.58213e-09	-0.776054	-2.60169e-10
9796479	rs12928901	7.2028e-10	-0.756943	-0.806001
9796514	rs62033335	1.47658e-09	-0.845101	-2.60169e-10
9796531	rs62033336	1.46686e-09	-0.851703	-2.60169e-10
9796638	rs143095836	1.36043e-09	-0.927028	-2.60169e-10
9796727	rs12325509	2.68392e-10	-1.67089	-0.879243
9797124	rs12325066	2.5325e-10	-1.69329	-0.914915
9797421	rs12930446	2.3335e-10	-1.84794	-0.842105
9797530	rs56064109	6.2096e-10	-0.832735	-0.878583
9797569	rs1362326	6.08498e-10	-1.76099	0.0293971
9797639	rs1362327	2.51626e-10	-1.66457	-0.950074
9798087	rs1543889	2.72731e-10	-1.66988	-0.864221
9798173	rs1543890	2.45837e-10	-1.66333	-0.974588
9798539	rs8055473	2.91979e-10	-1.62648	-0.839422
9798708	rs55988614	1.64017e-10	-1.83827	-1.20434
9798956	rs62033338	1.38839e-09	-0.906684	-2.60169e-10
9798986	rs7203936	1.4569e-10	-1.80023	-1.36087
9799012	rs7202531	3.12416e-10	-1.04408	-1.35417
9799263	rs7204471	1.41308e-10	-1.84998	-1.34166
9799341	rs11074409	2.17794e-10	-1.57152	-1.18751
9799419	rs1968164	2.7366e-09	1.13274	-1.36085
9799495	rs62033339	1.15885e-09	-1.0874	-2.60169e-10
9799620	rs62033340	1.64274e-08	1.56412	-2.60169e-10
9799641	rs1476955	8.71761e-10	-1.5118	0.139736
9799697	rs1476956	2.27276e-09	0.0464424	-0.460278
9799707	rs1476957	1.24386e-09	-0.34707	-0.669539
9799940	rs79323600	1.15003e-08	1.20754	-2.60169e-10
9800052	rs35842284	2.8105e-09	0.711195	-0.912663
9800127	rs185943735	5.50929e-10	-1.83098	-2.60169e-10
9800376	rs8048082	3.63483e-09	1.11046	-1.05473
9800444	rs4780572	2.22719e-10	-1.43265	-1.30402
9800497	rs4780573	2.44391e-10	-1.3389	-1.30491
9800554	rs4780574	2.15535e-10	-1.41638	-1.35308
9800580	rs4781675	1.80415e-10	-1.61519	-1.33214
9800774	rs4780575	2.25774e-10	-1.38359	-1.33945
9800807	rs4780576	1.78895e-08	3.00325	-1.35386
9800846	rs7189919	2.7793e-10	-1.42986	-1.08536
9801034	rs76648256	1.34587e-09	-1.54163e-10	-0.937788
9801207	rs12928053	2.00771e-08	3.11897	-1.35421
9801646	rs76564383	9.1043e-10	-1.54163e-10	-1.32867
9801864	rs7201288	3.55774e-10	-1.13186	-1.13643
9801990	rs55818046	1.92473e-08	3.08307	-1.36053
9802169	rs35786714	5.86091e-09	1.89514	-1.36166
9802251	rs11645057	4.05105e-10	-0.953024	-1.18541
9802369	rs150828767	6.89698e-10	-1.60633	-2.60169e-10
9802457	rs11645147	2.91895e-10	-1.14694	-1.31925
9802741	rs10852233	3.011e-10	-1.12012	-1.31502
9802763	rs10852234	2.58846e-10	-1.2269	-1.35946
9803354	rs10852235	4.23834e-08	3.824	-1.31207
9803469	rs4063483	4.1723e-10	-0.901522	-1.20742
9803601	rs2315083	4.3228e-10	-0.879237	-1.19427
9803756	rs2315084	3.11988e-10	-1.03804	-1.36158
9803846	rs1833162	3.5444e-10	-0.935435	-1.33661
9803848	rs1833163	3.54076e-10	-0.935435	-1.33764
9803982	rs1833164	3.48766e-10	-0.950545	-1.33764
9804068	rs4063484	3.22669e-10	-1.02935	-1.33661
9804132	rs4063485	3.5372e-10	-0.935435	-1.33864
9804133	rs4063486	3.53371e-10	-0.935435	-1.33963
9804340	rs8055120	6.32889e-09	1.63571	-1.02541
9804472	rs11648074	3.93124e-10	-0.877988	-1.29047
9804576	rs74602942	1.09133e-09	-1.54163e-10	-1.14743
9804829	rs10852236	2.49889e-08	3.34383	-1.36023
9804915	rs7192944	3.62469e-10	-0.889342	-1.3603
9804925	rs7197528	3.62227e-10	-0.889342	-1.36097
9805108	rs7197096	3.6196e-10	-0.890281	-1.36077
9805130	rs7197938	3.67897e-10	-0.873722	-1.36106
9805469	rs7198535	3.21055e-10	-1.01123	-1.35974
9805640	rs11649611	3.16991e-10	-1.02274	-1.36097
9805659	rs11643235	3.21507e-10	-1.00826	-1.36131
9805710	rs11642936	3.16803e-10	-1.02274	-1.36156
9805740	rs11643280	3.16803e-10	-1.02274	-1.36156
9805819	rs11642978	2.26356e-08	3.20275	-1.31806
9805836	rs114071256	1.35818e-09	-1.54163e-10	-0.928686
9805919	rs11639516	2.58361e-09	1.075	-1.36065
9805940	rs58924703	1.34394e-09	-0.281029	-0.658196
9806312	rs12934551	1.64866e-09	0.500815	-1.23568
9806362	rs12934700	1.6358e-09	0.597596	-1.34029
9806364	rs12935821	1.66575e-09	0.616139	-1.34069
9806375	rs12918151	1.61603e-09	0.579121	-1.33398
9806465	rs12922253	1.64521e-09	0.590304	-1.32727
9806501	rs80290405	1.03058e-09	-1.54163e-10	-1.2047
9806527	rs12917871	1.64455e-09	0.593955	-1.33132
9806751	rs28372311	1.67001e-09	0.614902	-1.3369
9806761	rs111768804	5.92073e-10	-1.75895	-2.60169e-10
9806902	rs28648867	1.64297e-09	0.593955	-1.33228
9807024	rs143506321	1.42127e-09	-0.883279	-2.60169e-10
9807217	rs62033357	5.62838e-10	-1.80959	-2.60169e-10
9807418	rs9939150	1.43618e-09	-1.54163e-10	-0.872845
9807524	rs9938705	5.67718e-10	-0.606245	-1.19471
9807577	rs11648730	9.58769e-10	0.0252739	-1.30221
9807609	rs181299003	1.19443e-09	-1.05716	-2.60169e-10
9807616	rs9939321	1.50995e-09	0.483772	-1.30652
9807787	rs17749681	1.66382e-09	0.439302	-1.16501
9807889	rs115667467	1.15827e-09	-1.54163e-10	-1.0879
9807991	rs11074416	1.82463e-09	0.513999	-1.14745
9808262	rs28645840	1.5796e-09	0.521079	-1.29874
9808352	rs1833165	7.92007e-10	-0.315571	-1.15244
9808382	rs1833166	1.70953e-09	0.486534	-1.18515
9808429	rs3859122	1.99904e-09	0.61898	-1.16114
9808497	rs8062216	1.7179e-09	0.598459	-1.29219
9808819	rs3906323	2.12057e-09	0.671349	-1.15449
9808827	rs3906324	2.03056e-09	0.64385	-1.17037
9808900	rs6497419	1.54494e-09	0.502389	-1.30223
9808954	rs6497420	1.55252e-09	0.502389	-1.29734
9808976	rs6497421	1.5123e-09	0.483772	-1.30497
9809020	rs6497422	1.51131e-09	0.483772	-1.30563
9809110	rs6497423	1.50537e-09	0.483772	-1.30956
9809135	rs6497424	1.50348e-09	0.483772	-1.31082
9809151	rs6497425	1.41285e-09	-1.54163e-10	-0.889219
9809230	rs6497426	1.61937e-09	0.560561	-1.31335
9809356	rs6497429	1.49421e-09	0.483772	-1.317
9809395	rs8047193	1.45306e-09	0.321706	-1.18287
9809446	rs72781923	1.02409e-09	-1.21102	-2.60169e-10
9809923	rs1815981	1.51572e-09	0.521079	-1.34002
9810103	rs1815982	1.99363e-09	0.611285	-1.15616
9810237	rs1815983	1.95363e-09	0.586574	-1.15171
9810614	rs9926943	2.15345e-09	0.688668	-1.15643
9810636	rs12445226	1.8707e-10	-1.71792	-1.19319
9810664	rs74814436	1.28499e-09	-1.54163e-10	-0.984079
9810763	rs9927106	1.54112e-09	0.54172	-1.34404
9810877	rs2110604	1.56985e-09	0.560561	-1.34441
9810940	rs4063487	1.62984e-09	0.598459	-1.34481
9811209	rs113511397	5.96957e-10	-1.75074	-2.60169e-10
9811245	rs13334240	1.37602e-09	-1.54163e-10	-0.915634
9811265	rs149808694	9.04458e-10	-1.54163e-10	-1.33525
9811480	rs4327045	1.63954e-09	0.598459	-1.33888
9811535	rs4404069	1.23429e-09	0.31588	-1.34021
9811569	rs4356478	1.20047e-09	0.296216	-1.34833
9811583	rs4587975	1.15857e-09	0.260687	-1.34833
9811679	rs2215919	5.87105e-10	-0.405614	-1.36177
9811723	rs1420050	5.87084e-10	-0.405614	-1.3618
9811859	rs1420051	7.96551e-10	-0.222812	-1.23948
9812065	rs1894853	7.9044e-10	-0.252606	-1.21739
9812077	rs7206827	8.44369e-10	-0.175196	-1.2288
9812111	rs1420052	5.1654e-10	-0.533801	-1.36163
9812126	rs9302383	5.24938e-10	-0.517537	-1.36177
9812286	rs10153090	7.32548e-08	4.38559	-1.32647
9812292	rs1894854	1.61676e-09	0.574347	-1.32875
9812664	rs67526463	3.6809e-09	1.05444	-0.986112
9812768	rs68065145	3.92e-09	1.10645	-0.975192
9812780	rs66821934	3.88298e-09	1.10645	-0.984679
9812832	rs66610576	4.19188e-09	1.18071	-0.982389
9812847	rs71379048	4.27922e-09	1.20376	-0.984816
9812974	rs144610977	6.12565e-10	-1.72493	-2.60169e-10
9812996	rs6497432	3.98119e-10	-0.794053	-1.36178
9813052	rs8049359	4.09871e-09	1.19099	-1.01514
9813072	rs8049376	4.54165e-09	1.29252	-1.01406
9813115	rs8050652	4.67279e-09	1.19099	-0.884061
9813134	rs8049527	1.70158e-10	-1.8344	-1.17146
9813247	rs8049726	1.12894e-09	-1.54163e-10	-1.11355
9813339	rs80126641	1.61306e-09	-0.756696	-2.60169e-10
9813472	rs145328383	6.13251e-10	-1.72381	-2.60169e-10
9813549	rs8051496	4.43358e-09	1.20376	-0.94938
9813816	rs8050646	3.91046e-09	1.09555	-0.966726
9813906	rs8050824	4.30504e-09	1.20376	-0.978799
9814154	rs144961303	5.29295e-09	0.431547	-2.60169e-10
9814314	rs12445772	1.82272e-09	0.683891	-1.31839
9814388	rs13338492	3.96349e-09	1.13902	-0.996725
9814482	rs7199691	4.03508e-10	-0.857158	-1.28523
9815772	rs143935088	1.35619e-09	-0.930148	-2.60169e-10
9815773	rs150442603	8.035e-10	-1.45361	-2.60169e-10
9817002	rs78992608	1.03562e-09	-1.19983	-2.60169e-10
9817830	rs8045024	4.49946e-10	-0.743443	-1.29001
9818385	rs111356684	6.28346e-10	-1.69949	-2.60169e-10
9818545	rs189890592	5.55493e-10	-1.82273	-2.60169e-10
9818792	rs56075304	2.0142e-09	0.64385	-1.17846
9818859	rs66955308	4.02788e-09	1.26251	-1.1041
9818922	rs112165503	6.32681e-10	-1.69262	-2.60169e-10
9818927	rs116303209	1.10865e-09	-1.54163e-10	-1.13168
9819020	rs74944331	9.09749e-10	-1.54163e-10	-1.32942
9819036	rs71379050	4.2277e-09	1.29279	-1.08596
9819217	rs113658601	6.33478e-10	-1.69136	-2.60169e-10
9819707	rs113182565	6.35164e-10	-1.6887	-2.60169e-10
9819905	rs11647968	4.0829e-10	-0.785551	-1.34506
9821070	rs8050823	1.54332e-09	0.397056	-1.19795
9821145	rs112337402	6.42768e-10	-1.6768	-2.60169e-10
9821373	rs1420053	3.20428e-10	-1.06078	-1.31214
9821421	rs111294063	6.06481e-10	-1.73491	-2.60169e-10
9821641	rs1833167	2.596e-10	-1.22487	-1.35857
9821903	rs1833168	1.78391e-09	0.650136	-1.30616
9821938	rs1833169	1.93188e-09	0.729666	-1.306
9822011	rs1833170	1.83935e-09	0.682446	-1.30786
9822300	rs8056965	5.01801e-10	-0.607443	-1.31694
9822448	rs11642249	1.75173e-09	0.642645	-1.31687
9825827	rs8054816	1.08979e-09	-1.54163e-10	-1.14884
9826339	rs74211856	1.08037e-09	-1.54163e-10	-1.15753
9826360	rs36067177	5.59689e-10	-1.8152	-2.60169e-10
9826830	rs75357107	1.28614e-09	-1.54163e-10	-0.983186
9826972	rs17749740	1.2657e-09	-1.54163e-10	-0.999201
9828007	rs36022447	6.86914e-09	2.0518	-1.35959
9828532	rs58945076	2.81214e-10	-1.36391	-1.13956
9829030	rs7204549	1.30849e-09	-1.54163e-10	-0.965954
9829093	rs7202529	1.30537e-09	-1.54163e-10	-0.96834
9829107	rs7204592	1.10508e-09	-1.54163e-10	-1.13491
9829454	rs7205350	1.30701e-09	-1.54163e-10	-0.967088
9829501	rs955743	1.50456e-08	2.4015	-0.925243
9829848	rs6497441	2.20749e-09	0.781794	-1.22477
9830040	rs1080205	3.14631e-09	1.21554	-1.30414
9830150	rs72781925	1.01662e-09	-1.21835	-2.60169e-10
9830359	rs112404607	6.60971e-10	-1.64887	-2.60169e-10
9831031	rs1861189	7.23568e-09	2.10594	-1.36174
9831068	rs7193933	1.29951e-09	-1.54163e-10	-0.972841
9831143	rs1861190	3.98103e-09	1.4731	-1.32639
9831948	rs76603030	8.09604e-09	2.2179	-1.36135
9832138	rs13338855	3.72216e-09	1.39889	-1.31942
9832299	rs62034904	2.06945e-08	3.10443	-1.30939
9832645	rs8043804	3.70939e-10	-0.889865	-1.33668
9832680	rs72781928	6.8294e-10	-1.61618	-2.60169e-10
9832796	rs9930355	3.03351e-09	1.09095	-1.21606
9833154	rs6497442	2.59854e-10	-1.31654	-1.26592
9833193	rs17749793	3.47575e-09	1.28806	-1.27708
9834471	rs7189902	1.73778e-07	5.19664	-1.2737
9834697	rs140769310	9.14128e-10	-1.54163e-10	-1.32461
9834731	rs7192527	6.00704e-09	1.64443	-1.08633
9836145	rs8060068	1.80411e-10	-1.84943	-1.09791
9836567	rs12148939	6.25021e-09	1.86798	-1.2702
9836725	rs4371155	5.59569e-10	-1.81542	-2.60169e-10
9836814	rs187492731	6.84788e-10	-1.61347	-2.60169e-10
9836917	rs111277283	6.32512e-10	-1.69289	-2.60169e-10
9838106	rs117399262	5.46284e-10	-1.83944	-2.60169e-10
9838767	rs7184228	2.44116e-07	5.57446	-1.31165
9838841	rs147314890	1.91782e-09	-0.583641	-2.60169e-10
9839160	rs4122228	4.30104e-10	-0.842107	-1.23645
9839252	rs149823860	6.40508e-10	-1.68032	-2.60169e-10
9839668	rs79437825	6.5198e-10	-1.66257	-2.60169e-10
9839760	rs76114751	6.50185e-10	-1.66533	-2.60169e-10
9839821	rs11641150	1.49913e-10	-1.7992	-1.33333
9839986	rs112840149	1.16932e-09	-1.54163e-10	-1.07841
9841105	rs78773883	6.43418e-10	-1.67579	-2.60169e-10
9841572	rs111731495	7.01557e-10	-1.58928	-2.60169e-10
9841576	rs7203165	1.28339e-09	-1.54163e-10	-0.985324
9841660	rs75496581	1.3238e-09	-1.54163e-10	-0.954323
9841977	rs11074443	1.51482e-07	5.11496	-1.32932
9842072	rs58139995	6.18752e-09	1.84909	-1.26138
9842084	rs59301504	6.19937e-09	1.84909	-1.25947
9842437	rs78334628	6.86382e-10	-1.61115	-2.60169e-10
9842606	rs74798113	8.91593e-10	-1.54163e-10	-1.34957
9842752	rs9925720	5.25162e-10	-0.667038	-1.21184
9843568	rs8051929	6.96036e-10	-1.59718	-2.60169e-10
9844131	rs116976338	1.60728e-09	-1.54163e-10	-0.760284
9844138	rs62034909	5.80196e-09	1.80518	-1.28181
9844685	rs1819823	4.71613e-10	-0.688953	-1.29747
9844757	rs60682140	2.8181e-10	-1.73893	-0.762424
9845006	rs11639519	1.59725e-10	-1.73799	-1.33114
9845234	rs80350728	6.65748e-10	-1.64167	-2.60169e-10
9845468	rs77248135	7.07321e-10	-1.5811	-2.60169e-10
9845741	rs117417352	1.30533e-09	-1.54163e-10	-0.968372
9845944	rs75052339	8.96161e-09	2.31626	-1.35814
9846516	rs76047272	5.44452e-10	-1.8428	-2.60169e-10
9847681	rs117836220	1.2891e-09	-1.54163e-10	-0.980882
9848028	rs79818496	6.98531e-10	-1.5936	-2.60169e-10
9850100	rs17791953	6.44976e-10	-1.67337	-2.60169e-10
9850397	rs1420040	1.70964e-08	2.96257	-1.35853
9850461	rs59394706	9.34631e-10	-1.54163e-10	-1.30243
9850562	rs149410193	7.55323e-10	-1.51544	-2.60169e-10
9850857	rs9940680	1.60883e-08	2.90483	-1.36157
9850878	rs9933624	1.38409e-08	2.75376	-1.36097
9851122	rs8045712	8.67232e-09	2.27614	-1.35083
9851188	rs8044472	2.90561e-10	-1.1096	-1.36117
9851230	rs78296872	1.62795e-10	-1.78723	-1.26286
9851961	rs148967966	8.7368e-10	-1.36987	-2.60169e-10
9852087	rs79849427	7.35518e-10	-1.54201	-2.60169e-10
9852267	rs111346223	6.95032e-10	-1.59863	-2.60169e-10
9853253	rs78426284	5.96048e-10	-1.75226	-2.60169e-10
9854082	rs77580194	1.64761e-09	-0.735504	-2.60169e-10
9854203	rs16966263	6.13366e-10	-1.72362	-2.60169e-10
9854389	rs62034910	5.48029e-09	1.8264	-1.36007
9854989	rs112151383	6.91119e-10	-1.60427	-2.60169e-10
9855621	rs113843373	6.56762e-10	-1.65526	-2.60169e-10
9855794	rs1014531	1.67012e-07	5.24231	-1.35908
9859086	rs148657716	1.27045e-09	-1.54163e-10	-0.995458
9859416	rs7202950	2.79861e-07	5.74984	-1.35038
9859423	rs80229587	5.88686e-10	-1.76469	-2.60169e-10
9859692	rs12935281	1.11594e-08	2.48982	-1.31237
9860450	rs112248426	6.76787e-10	-1.62523	-2.60169e-10
9861330	rs12597176	7.2784e-09	2.09897	-1.34889
9861527	rs79228662	8.83954e-10	-1.54163e-10	-1.35818
9861942	rs111379398	6.98531e-10	-1.5936	-2.60169e-10
9862023	rs28706820	7.00356e-10	-1.591	-2.60169e-10
9862236	rs2284236	8.66462e-09	2.27248	-1.34806
9862556	rs11866328	8.04342e-08	4.50964	-1.35703
9863193	rs2872825	3.18425e-09	1.28338	-1.36
9863324	rs12708632	3.60346e-10	-1.08947	-1.16605
9863675	rs9922040	2.56852e-10	-1.24265	-1.35143
9863984	rs78280782	7.91384e-10	-1.4688	-2.60169e-10
9864130	rs75281074	7.80276e-10	-1.48294	-2.60169e-10
9864286	rs142577669	1.19291e-09	-1.54163e-10	-1.05843
9864375	rs36001692	1.87513e-08	3.02044	-1.324
9864418	rs7190895	8.40502e-08	4.52907	-1.33248
9864419	rs76866328	7.70595e-10	-1.49542	-2.60169e-10
9864495	rs7191784	3.08532e-10	-1.08167	-1.32909
9864534	rs7191241	2.98613e-10	-1.09196	-1.35148
9864557	rs7189899	2.92819e-10	-1.11233	-1.3507
9864569	rs7196797	8.8352e-08	4.571	-1.3245
9864579	rs150840307	8.84508e-10	-1.54163e-10	-1.35755
9864666	rs78831367	7.74109e-10	-1.49087	-2.60169e-10
9864777	rs112318374	7.81797e-10	-1.48099	-2.60169e-10
9864811	rs113270029	7.443e-10	-1.53014	-2.60169e-10
9865007	rs7197214	8.90253e-08	4.52907	-1.27498
9865094	rs74602452	7.86557e-10	-1.47492	-2.60169e-10
9865147	rs114348928	7.88262e-10	-1.47275	-2.60169e-10
9865154	rs7196878	1.05718e-07	4.69341	-1.26747
9865189	rs115656512	7.88262e-10	-1.47275	-2.60169e-10
9865557	rs79742915	8.0972e-10	-1.4459	-2.60169e-10
9865637	rs77976232	7.99632e-10	-1.45843	-2.60169e-10
9865701	rs9941043	8.55334e-10	-1.39109	-2.60169e-10
9865959	rs2267770	1.03477e-07	4.66323	-1.25871
9865960	rs76986518	8.8436e-10	-1.35772	-2.60169e-10
9866056	rs78674519	8.13035e-10	-1.44181	-2.60169e-10
9866180	rs2267771	9.33992e-10	-1.54163e-10	-1.30312
9866186	rs11644075	2.69443e-08	3.32566	-1.26672
9866353	rs112731615	7.84772e-10	-1.47719	-2.60169e-10
9866367	rs111373467	8.56508e-10	-1.38972	-2.60169e-10
9866511	rs111323179	8.56264e-10	-1.39001	-2.60169e-10
9866512	rs112873223	8.58106e-10	-1.38786	-2.60169e-10
9866546	rs78622421	8.63178e-10	-1.38196	-2.60169e-10
9866590	rs12598139	5.05988e-09	1.33221	-0.945698
9866969	rs113253890	8.48333e-10	-1.39931	-2.60169e-10
9867011	rs142929766	7.0404e-09	0.716837	-2.60169e-10
9867387	rs2267772	5.74734e-08	4.1783	-1.36181
9867621	rs112552365	8.95519e-10	-1.34518	-2.60169e-10
9867817	rs9938745	3.19508e-10	-1.17996	-1.19584
9867842	rs2267774	1.92499e-10	-1.85004	-1.03246
9868034	rs11639614	7.25331e-09	1.59868	-0.852055
9868364	rs4781787	4.94661e-10	-0.781636	-1.15708
9868758	rs10492827	2.58177e-08	3.20211	-1.18588
9869042	rs117310140	1.15953e-09	-1.08681	-2.60169e-10
9869140	rs116542849	4.07977e-09	0.171212	-2.60169e-10
9870086	rs1362319	1.79412e-08	2.40055	-0.74828
9870199	rs1362320	2.58347e-10	-1.76579	-0.822492
9870221	rs113133453	8.95911e-10	-1.34474	-2.60169e-10
9870244	rs1362321	2.57613e-10	-1.77729	-0.813834
9870433	rs75426353	1.00257e-09	-1.54163e-10	-1.23227
9871035	rs2267776	1.8064e-08	2.41313	-0.754038
9871068	rs61191505	1.00164e-09	-1.54163e-10	-1.23319
9871196	rs2267777	2.18787e-10	-1.76972	-0.98477
9871298	rs2267778	2.4638e-10	-1.77355	-0.862158
9871468	rs2267779	2.58508e-10	-1.75345	-0.834212
9871496	rs2267780	1.60567e-08	2.41313	-0.871831
9871933	rs2267781	1.85621e-08	2.41901	-0.732717
9872135	rs2267782	9.76015e-10	-1.54163e-10	-1.25911
9872330	rs78429153	6.93544e-10	-1.60077	-2.60169e-10
9872498	rs2267783	2.30695e-10	-1.76588	-0.935607
9872526	rs2267784	2.10806e-10	-1.765	-1.02664
9872717	rs971034	2.21597e-10	-1.75354	-0.988181
9872851	rs111328947	9.67959e-10	-1.26739	-2.60169e-10
9873117	rs971035	2.16993e-10	-1.76981	-0.992915
9873219	rs971036	2.09453e-10	-1.82477	-0.973315
9873264	rs2267786	2.05388e-10	-1.82477	-0.992915
9873319	rs11646587	2.06906e-10	-1.8269	-0.983417
9873386	rs139843674	1.02677e-09	-1.54163e-10	-1.20841
9873465	rs7190785	1.05553e-07	4.74165	-1.31726
9873612	rs55881913	2.47852e-10	-1.65883	-0.970927
9873939	rs8060992	3.10494e-07	5.66843	-1.16509
9874699	rs11648559	1.80723e-07	5.22135	-1.25921
9874911	rs28756835	2.70778e-09	0.657161	-0.895862
9875513	rs7205117	0.000242197	12.5048	-1.34211
9875839	rs11859262	0.000868081	13.7694	-1.33015
9876122	rs1362322	0.00067485	13.4933	-1.3059
9876312	rs765288	0.000530535	13.2742	-1.32739
9876382	rs765287	0.000542867	13.2928	-1.32299
9876430	rs765286	0.000474398	13.1527	-1.31775
9877609	rs981880	0.000187953	12.1232	-1.21408
9877679	rs981881	0.000211469	12.2508	-1.22375
9880294	rs16966327	0.00143907	14.1039	-1.15926
9880658	rs76723385	1.89918e-09	-1.54163e-10	-0.593406
9880781	rs2077923	0.00313062	14.8212	-1.09932
9880936	rs117502580	1.26308e-09	-1.00128	-2.60169e-10
9881953	rs16966337	0.00416319	14.8801	-0.873147
9882255	rs9938782	0.00416319	14.8801	-0.873147
9882303	rs28510258	0.00386747	14.8212	-0.887946
9882515	rs7193977	0.003881	14.8801	-0.943335
9882544	rs7194140	0.0036258	14.8212	-0.952471
9882686	rs7192284	0.00368894	14.8212	-0.935208
9882854	rs7194040	0.00313264	14.6836	-0.961054
9882856	rs145245784	9.79037e-10	-1.54163e-10	-1.25601
9883002	rs11639526	0.0032746	14.6973	-0.930402
9883537	rs2267787	0.00298784	14.8351	-1.15983
9884314	rs2299933	0.00333559	14.9905	-1.20514
9885027	rs1833161	0.00265676	14.7547	-1.19693
9885195	rs117085642	1.42829e-09	-1.54163e-10	-0.878349
9885807	rs7195942	0.00242896	14.6955	-1.22732
9885832	rs7196095	0.00226597	14.6656	-1.26691
9886248	rs145046113	2.19217e-09	-0.449934	-2.60169e-10
9886303	rs7195835	0.00276142	14.8329	-1.23647
9886777	rs9972709	0.00238025	14.7314	-1.28349
9886831	rs7196962	0.00297341	14.9283	-1.2579
9886907	rs7197004	0.00283401	14.8802	-1.25781
9886960	rs7186955	0.00282028	14.8802	-1.26267
9886992	rs7202848	0.00277855	14.8802	-1.27757
9887111	rs9972744	0.00306621	14.9826	-1.28148
9887244	rs1544604	0.00318533	15.0061	-1.26691
9887431	rs72638270	7.90189e-10	-0.28722	-1.18309
9887455	rs1544605	0.00286894	14.9464	-1.31179
9887653	rs1544606	0.00284696	14.9163	-1.28937
9887664	rs1544607	5.62393e-10	-1.81038	-2.60169e-10
9887760	rs12919420	1.27311e-09	-0.993362	-2.60169e-10
9887946	rs79018726	5.84956e-10	-1.77105	-2.60169e-10
9888879	rs74774527	5.42015e-10	-1.84729	-2.60169e-10
9889541	rs77419062	1.43076e-09	-1.54163e-10	-0.876621
9890717	rs2267790	0.00134971	14.1635	-1.2829
9890776	rs2267791	0.00206298	14.6345	-1.32971
9890958	rs2267792	0.00136294	14.2229	-1.3326
9891130	rs11640235	0.000294707	12.4138	-1.05491
9892800	rs11648283	0.00202965	14.6369	-1.34832
9892939	rs11642729	0.0021809	14.7207	-1.36027
9893343	rs11643173	0.00146227	14.3157	-1.355
9893684	rs11643000	0.000377217	12.5936	-0.987854
9894133	rs6497517	0.00446236	15.4154	-1.33906
9894146	rs34220554	1.85171e-09	-0.618721	-2.60169e-10
9894264	rs138765607	1.3775e-09	-0.914561	-2.60169e-10
9894522	rs16966381	0.00421269	15.2568	-1.23799
9895061	rs80098953	8.84395e-10	-1.54163e-10	-1.35768
9896348	rs8053689	0.0026394	14.7928	-1.24152
9896410	rs143842645	1.7988e-09	-0.647711	-2.60169e-10
9896426	rs8053228	0.00214911	14.6689	-1.32317
9896460	rs2299934	0.00167428	14.4227	-1.32659
9896937	rs7188905	0.00251427	14.8286	-1.32594
9896990	rs2299935	0.00295773	14.9531	-1.28797
9897329	rs6497518	0.00286648	14.9531	-1.31931
9898450	rs2284237	0.00296229	14.9978	-1.33112
9898454	rs143687847	1.88225e-09	-0.602359	-2.60169e-10
9899226	rs9930307	0.0327874	17.4138	-1.34312
9899301	rs9940856	0.0025046	14.8135	-1.31464
9900057	rs7191183	0.0593149	17.9771	-1.31355
9900279	rs190561736	1.91006e-09	-0.587694	-2.60169e-10
9900484	rs7191999	0.0299139	17.2956	-1.31662
9900846	rs34976363	0.0103393	16.2163	-1.29969
9900914	rs62034938	2.06414e-10	-1.46698	-1.34572
9901990	rs139853056	1.32155e-09	-0.956025	-2.60169e-10
9902520	rs12932412	0.000264165	11.2347	0.0148387
9902810	rs34606734	0.00074021	11.928	0.351873
9903152	rs141357957	2.26339e-09	-0.417966	-2.60169e-10
9903223	rs11649635	0.000778171	12.0172	0.312716
9903445	rs76800423	7.73061e-10	-1.49223	-2.60169e-10
9903460	rs9932138	0.00111013	12.4433	0.241856
9903884	rs3765648	1.12866e-09	-1.54163e-10	-1.1138
9904150	rs7188841	0.0106285	14.7786	0.165627
9904728	rs77599898	9.07926e-10	-1.33142	-2.60169e-10
9904824	rs78151680	9.03912e-10	-1.54163e-10	-1.33585
9905107	rs10468237	0.0133979	14.7703	0.4055
9905193	rs80049283	9.02336e-10	-1.54163e-10	-1.3376
9905841	rs9938265	0.00258305	12.8585	0.671157
9905982	rs7184107	0.0191922	15.0008	0.534409
9906082	rs7184325	0.0202561	15.0008	0.58836
9906218	rs6497520	0.0170044	14.9159	0.498302
9906234	rs148966238	5.40549e-10	-1.85	-2.60169e-10
9906483	rs34980400	0.00677705	14.0259	0.468313
9906519	rs116981317	9.06066e-10	-1.54163e-10	-1.33347
9906856	rs17204778	0.00663665	14.0278	0.445447
9907064	rs7197278	0.0178952	14.9788	0.486369
9907399	rs142703148	1.77773e-09	-0.65949	-2.60169e-10
9907660	rs10468229	0.0184756	15.0925	0.40459
9907759	rs117572631	5.50159e-10	-1.83238	-2.60169e-10
9908066	rs1861191	0.0173442	14.97	0.463907
9908091	rs1861192	0.0122932	15.1209	-0.0311675
9908376	rs12934281	0.0176464	15.0576	0.39359
9908509	rs17793917	0.0073253	14.2392	0.332855
9908513	rs145250958	1.89541e-09	-0.595393	-2.60169e-10
9908808	rs11649466	0.0119169	14.8267	0.231932
9909123	rs9674103	0.0280702	15.6509	0.264469
9909536	rs187913905	2.00851e-09	-0.537434	-2.60169e-10
9909934	rs7193625	0.00294718	13.221	0.440579
9909974	rs139754250	1.63592e-09	-0.742621	-2.60169e-10
9910348	rs8052950	0.00184305	13.0515	0.140599
9911362	rs8058276	0.0137063	15.2189	-0.0204103
9911386	rs8058295	0.0125322	15.0926	0.0164237
9912157	rs79179643	6.37157e-10	-1.68557	-2.60169e-10
9912281	rs141267292	2.39382e-09	-0.361939	-2.60169e-10
9912643	rs11645219	0.0123845	14.9784	0.11871
9912798	rs34321431	7.35583e-10	-1.54192	-2.60169e-10
9913360	rs35788173	0.0159162	15.2189	0.129073
9913384	rs149294961	2.2691e-09	-1.54163e-10	-0.415447
9914014	rs1420042	0.0150193	15.1555	0.134542
9914095	rs11647877	0.0110675	14.9567	0.0280255
9914401	rs7196708	0.0111266	14.8913	0.0987007
9914419	rs1420045	0.0128034	15.011	0.119377
9915013	rs6497523	0.00116679	12.5192	0.215729
9915437	rs17794122	8.35907e-10	-1.41407	-2.60169e-10
9915712	rs2072450	2.3559e-10	-1.37318	-1.30731
9916204	rs9806806	0.00936205	14.6462	0.171183
9916317	rs35524162	5.56231e-10	-1.8214	-2.60169e-10
9916543	rs142572165	7.36306e-10	-1.54094	-2.60169e-10
9918260	rs138131206	6.70785e-10	-1.63413	-2.60169e-10
9919335	rs6497524	0.00188805	12.986	0.230189
9920898	rs12708640	0.012368	15.0419	0.0538819
9921302	rs77193069	1.47812e-09	-0.844059	-2.60169e-10
9921464	rs13336666	0.00902064	14.7463	0.0338732
9921502	rs2284239	0.00951157	14.8046	0.0286328
9922503	rs2315271	0.00644289	14.3072	0.136465
9922615	rs9938300	0.0121117	15.0509	0.0239253
9923179	rs11642764	0.00715842	14.5088	0.0401328
9924416	rs72781975	2.71211e-08	2.06548	-2.60169e-10
9924797	rs16966448	0.00028141	11.2049	0.107829
9926348	rs7199910	0.000399396	11.4015	0.26136
9926966	rs11647445	0.000219027	11.1552	-0.0931033
9927016	rs57255286	9.68276e-10	0.0253485	-1.29242
9927554	rs11646626	1.20115e-09	0.117008	-1.16856
9928329	rs79454775	7.01699e-10	-0.429999	-1.15908
9928363	rs141577963	5.40688e-10	-1.84974	-2.60169e-10
9928866	rs78174306	1.08417e-09	-1.54163e-10	-1.15402
9930505	rs17205996	4.26295e-10	-0.740287	-1.34716
9930580	rs8050843	0.0010909	12.6486	0.0190406
9931087	rs113398153	5.49382e-10	-1.83379	-2.60169e-10
9931900	rs9936542	0.00705738	14.3098	0.224943
9932054	rs9938117	0.00294051	13.6026	0.0566341
9932960	rs113247865	5.59789e-10	-1.81502	-2.60169e-10
9933562	rs117844795	4.99519e-07	4.97882	-2.60169e-10
9933692	rs72481070	8.91387e-10	-1.54163e-10	-1.34981
9935066	rs6497540	3.84309e-05	9.53361	-0.211822
9936040	rs75339517	1.12192e-09	0.171816	-1.29161
9936781	rs55943631	0.0154518	14.933	0.38544
9936852	rs55864908	0.033092	15.685	0.394934
9936860	rs60213435	0.0249355	15.4114	0.385552
9937268	rs8055791	3.7118e-05	9.36465	-0.0776267
9937578	rs11648156	0.000101305	10.2213	0.0697592
9937980	rs12920919	0.000194812	11.0881	-0.143158
9938230	rs2267793	2.66335e-10	-1.21259	-1.34524
9938796	rs2215718	0.000227214	11.2866	-0.187768
9939750	rs12596342	2.66874e-10	-1.21585	-1.33996
9939960	rs9926049	0.0404943	16.3324	-0.0505149
9939964	rs35440248	0.00424762	13.9086	0.118466
9940293	rs9926303	0.0371552	16.2653	-0.0695552
9942377	rs4327046	0.0318772	16.1609	-0.118374
9943432	rs9934477	0.00591443	14.445	-0.086921
9943471	rs56155349	3.35807e-08	2.27912	-2.60169e-10
9943666	rs2229193	0.000471425	11.7684	0.0603079
9943995	rs8054791	0.00518742	14.2646	-0.0376506
9944829	rs3785187	9.62859e-10	-1.54163e-10	-1.27268
9944836	rs80033244	5.37592e-10	-0.533918	-1.32157
9945139	rs35082360	0.000410828	11.6602	0.0308672
9945240	rs9940694	0.000503214	11.68	0.213928
9945378	rs74250849	5.32895e-10	-0.540117	-1.32414
9945628	rs56280857	5.47418e-10	-0.516479	-1.32089
9945704	rs55861434	5.51989e-10	-0.510222	-1.31883
9945720	rs55985649	4.36961e-10	-0.72904	-1.3337
9945919	rs41356645	0.00446903	14.0087	0.0691418
9946252	rs78790215	4.53732e-10	-0.691234	-1.33384
9946275	rs77335867	3.69362e-10	-1.81418	-0.416624
9946319	rs9922678	0.0361663	16.2521	-0.0832507
9946871	rs78511119	4.83602e-10	-0.620882	-1.34044
9946976	rs74729488	1.53444e-08	1.49592	-2.60169e-10
9947474	rs74250850	4.36121e-10	-0.718385	-1.34628
9947581	rs8063193	0.00305772	13.9338	-0.235432
9948137	rs72781988	4.42953e-08	2.55605	-2.60169e-10
9948472	rs75006214	4.39734e-10	-0.707678	-1.34874
9948634	rs9933832	0.00458556	14.2644	-0.16078
9948754	rs111417434	5.61731e-10	-1.81156	-2.60169e-10
9948997	rs74490183	4.44158e-10	-0.696918	-1.34949
9949163	rs1004936	0.000478691	11.7002	0.143816
9949261	rs2267794	1.33278e-09	-1.54163e-10	-0.947562
9949427	rs67346571	0.00309405	13.7784	-0.0682142
9949936	rs8058978	2.41383e-08	1.94897	-2.60169e-10
9950026	rs74857180	5.16329e-10	-0.570951	-1.32489
9950374	rs6497549	1.11478e-08	2.01709	-0.840679
9950407	rs181128429	6.13731e-10	-1.72303	-2.60169e-10
9950619	rs187219545	8.82767e-10	-1.35952	-2.60169e-10
9952169	rs113098756	6.21275e-10	-1.71081	-2.60169e-10
9953399	rs2010691	0.000229082	10.6642	0.442762
9953672	rs17800861	2.13382e-08	1.82567	-2.60169e-10
9954384	rs76988395	9.01551e-10	-1.54163e-10	-1.33847
9954963	rs80161475	8.81118e-10	-1.54163e-10	-1.36139
9955298	rs72781990	6.28675e-10	-1.69897	-2.60169e-10
9955564	rs727605	0.00192122	13.1737	0.0599813
9955938	rs5003769	0.0027749	13.3212	0.280074
9956191	rs7199375	0.00256993	13.2916	0.232987
9956420	rs72781991	1.92878e-08	1.72465	-2.60169e-10
9956519	rs2159908	0.00297329	13.41	0.26038
9956524	rs2159909	0.00276491	13.3171	0.280613
9957256	rs55666830	0.00514502	14.1258	0.0928644
9957410	rs7187984	0.00604118	14.3119	0.0673664
9957648	rs72781992	1.82322e-08	1.66836	-2.60169e-10
9957680	rs7189901	0.00570205	14.2476	0.0738818
9957951	rs76057384	1.06325e-09	-1.1735	-2.60169e-10
9957963	rs74956101	8.87309e-10	-1.35439	-2.60169e-10
9958107	rs35946436	0.00475309	14.0415	0.0980086
9958109	rs9939815	0.00517944	14.0639	0.161448
9958112	rs9939817	0.00642701	14.1957	0.245485
9958189	rs7196023	0.00572768	14.2476	0.0783664
9958655	rs7201930	0.00773834	14.3942	0.232641
9958823	rs56276962	4.3012e-10	-0.745202	-1.33332
9959007	rs56146838	4.3788e-10	-0.72904	-1.3316
9959121	rs16966529	0.00606348	14.2476	0.13534
9959601	rs72781993	1.73051e-08	1.61617	-2.60169e-10
9960149	rs77714230	9.33844e-10	-1.54163e-10	-1.30327
9960879	rs917834	0.00662898	14.1737	0.298399
9961397	rs2284240	1.27341e-09	-0.499655	-0.493472
9961623	rs79810256	6.43997e-10	-0.430259	-1.24463
9962679	rs7204928	8.25821e-05	9.55924	0.527476
9962899	rs7199724	1.55522e-05	7.60362	0.81351
9963016	rs7203082	1.42992e-05	7.69767	0.635462
9964451	rs56301937	3.92632e-10	-0.864044	-1.30567
9964491	rs71379059	5.80956e-10	-0.417168	-1.36074
9965410	rs78915678	3.96672e-10	-0.854036	-1.30544
9965554	rs77473744	4.39703e-10	-0.787618	-1.26887
9965600	rs12929074	1.70956e-05	7.85294	0.658814
9965659	rs12928163	1.845e-05	7.92856	0.659424
9965712	rs12928192	1.79083e-05	7.88752	0.670677
9966070	rs9989382	1.78078e-05	7.88752	0.665046
9966071	rs9989383	1.72192e-05	7.84201	0.676943
9966139	rs9989388	1.72192e-05	7.84201	0.676943
9966179	rs9989430	1.8123e-05	7.88752	0.682591
9966207	rs1548808	1.82905e-09	-0.123207	-0.507826
9966348	rs9989389	1.80209e-05	7.88752	0.676943
9966390	rs34004832	1.82258e-05	7.88752	0.688247
9966418	rs35342588	1.8123e-05	7.88752	0.682591
9966707	rs34030466	1.86562e-05	7.88752	0.711589
9966773	rs68096450	2.50942e-05	8.14902	0.746547
9966784	rs67763423	2.37844e-05	8.10749	0.734469
9966867	rs34076677	2.47916e-05	8.10749	0.775944
9966880	rs35999853	2.63123e-05	8.14902	0.793945
9966910	rs34814878	2.49513e-05	8.10749	0.782364
9967127	rs36021820	1.92181e-05	7.92856	0.700216
9967152	rs35513489	1.78263e-05	7.84201	0.711589
9967373	rs34635902	1.84452e-05	7.88752	0.700216
9967646	rs9302396	0.000130962	9.8171	0.730741
9967786	rs79880296	4.10969e-10	-0.848747	-1.27532
9967827	rs9302397	0.000103926	9.69639	0.620212
9968503	rs7204266	4.21078e-06	7.53317	-0.422599
9968771	rs56218635	5.21429e-07	5.65574	-0.633998
9969102	rs2315272	3.51487e-06	7.42895	-0.499022
9969343	rs145221094	7.37911e-10	-1.53876	-2.60169e-10
9969412	rs13337070	3.53306e-06	7.42895	-0.493859
9969612	rs9934124	3.9316e-06	7.5178	-0.475826
9969667	rs9934198	3.75178e-06	7.47098	-0.475826
9969929	rs9925966	3.75178e-06	7.47098	-0.475826
9970013	rs142297298	8.87389e-10	-1.54163e-10	-1.3543
9970227	rs7191799	4.51367e-05	9.09385	0.388771
9970419	rs7198943	3.24031e-06	7.2678	-0.419209
9970517	rs7194284	4.40926e-06	7.65426	-0.49763
9970519	rs7199147	4.40926e-06	7.65426	-0.49763
9970609	rs75011961	9.95496e-10	-1.23934	-2.60169e-10
9970875	rs2267795	3.76313e-06	7.40227	-0.404094
9971066	rs9928908	3.29486e-06	7.3359	-0.470611
9971184	rs9921420	3.78361e-06	7.40227	-0.398665
9971429	rs16951624	4.37742e-06	7.53317	-0.383789
9971824	rs76122068	8.84758e-10	-1.54163e-10	-1.35727
9972753	rs7184289	1.86446e-05	7.98003	0.618451
9974025	rs143357649	8.85128e-10	-1.54163e-10	-1.35685
9974055	rs140160654	8.85128e-10	-1.54163e-10	-1.35685
9974207	rs11643965	1.81386e-05	7.92603	0.644939
9974261	rs56088751	4.63111e-10	-0.782996	-1.22162
9974366	rs968301	2.18017e-09	0.060041	-0.515469
9975236	rs7203349	2.25996e-05	7.9995	0.791362
9975584	rs7203981	8.77124e-07	5.96181	-0.41999
9975593	rs7203268	1.93894e-05	7.91262	0.725032
9976000	rs8043813	1.39226e-05	7.75586	0.550584
9976713	rs2267796	2.62748e-05	7.97168	0.96985
9976970	rs11863007	2.22182e-05	7.80946	0.96438
9977314	rs3785186	1.2374e-09	-0.871693	-0.150126
9978552	rs7189130	2.66473e-05	7.9743	0.981317
9979663	rs76817839	2.60281e-09	-0.278238	-2.60169e-10
9980216	rs9931983	1.8921e-05	7.95699	0.656211
9980571	rs62034945	5.71867e-10	-1.79368	-2.60169e-10
9980688	rs8060093	1.64955e-05	7.82484	0.65118
9980933	rs8062828	1.39541e-05	7.67497	0.633731
9981670	rs12920653	1.57296e-05	7.79474	0.633731
9982868	rs77987099	1.00978e-09	-1.54163e-10	-1.2251
9983194	rs117740669	1.00838e-09	-1.54163e-10	-1.22648
9983617	rs12325652	1.88902e-05	7.76373	0.847837
9984523	rs9931155	2.1031e-05	7.64593	1.07299
9985421	rs8047589	1.00146e-09	-0.899551	-0.33382
9985464	rs8051986	2.53436e-05	7.68411	1.22134
9985813	rs9926546	2.5058e-05	7.6391	1.25502
9985854	rs141402252	8.92653e-10	-1.54163e-10	-1.34839
9986849	rs2052186	1.84501e-05	7.29948	1.28852
9986993	rs11640274	1.3249e-05	7.34966	0.907186
9987342	rs9941069	2.3794e-05	7.52044	1.32192
9987615	rs11644368	9.19835e-06	7.1245	0.767453
9988564	rs12922641	9.84005e-10	-0.88175	-0.369202
9988827	rs35018449	3.51472e-09	0.0221298	-2.60169e-10
9989352	rs16966627	2.71901e-05	7.52044	1.45534
9989431	rs16966628	2.81402e-05	7.52044	1.48968
9989521	rs16966631	2.64535e-05	7.52044	1.42787
9989549	rs67368559	2.56583e-05	7.47584	1.44196
9989647	rs16966634	6.62287e-07	5.28444	-0.0235724
9989840	rs11647369	1.61334e-05	7.05326	1.40056
9989855	rs12927741	2.98031e-05	7.6055	1.46204
9989989	rs11648462	1.05517e-05	6.74406	1.28515
9989991	rs11644572	1.48619e-05	6.84083	1.5309
9990060	rs11648509	2.8026e-05	7.6055	1.40056
9990299	rs11648614	2.00552e-05	7.34711	1.32431
9990632	rs67502878	2.44818e-05	7.52044	1.35041
9990791	rs13338500	2.40539e-05	7.47584	1.37739
9990851	rs16966650	1.65041e-05	7.37417	1.10236
9991307	rs117569255	1.33032e-09	-1.54163e-10	-0.949408
9991511	rs7188892	1.55114e-05	7.14065	1.27385
9991572	rs61569971	1.68285e-10	-1.69002	-1.32691
9991762	rs9921541	1.26922e-05	7.01435	1.19957
9991882	rs139445001	9.54679e-10	-1.54163e-10	-1.28121
9992370	rs34764457	1.56061e-05	7.18441	1.23617
9992433	rs35467874	1.3577e-05	7.05779	1.22351
9992449	rs34795833	1.53124e-05	7.17175	1.22984
9992617	rs16966658	1.81186e-05	7.30755	1.26231
9993266	rs11649106	1.37536e-05	6.91218	1.38205
9993394	rs8054982	1.08989e-05	6.87659	1.185
9994104	rs145969107	7.88686e-10	-1.47222	-2.60169e-10
9994288	rs7200835	1.59802e-05	6.87209	1.57219
9994906	rs116970852	4.2402e-09	-1.54163e-10	0.209782
9994990	rs9925170	1.3385e-05	6.993	1.27406
9995057	rs9925243	1.41071e-05	6.993	1.3266
9995177	rs9923240	1.37437e-05	6.95404	1.33947
9996060	rs2315274	7.90839e-06	6.68501	1.05584
9996120	rs2872876	7.67582e-06	6.60514	1.10586
9996178	rs138353269	6.82976e-10	-1.61612	-2.60169e-10
9996285	rs79197571	6.3232e-10	-1.69319	-2.60169e-10
9996468	rs11642197	6.23161e-06	6.40511	1.09745
9996485	rs11643234	9.39507e-06	6.57908	1.33403
9996580	rs11642239	1.48532e-06	5.34215	0.726406
9996860	rs35971415	7.71469e-06	6.79197	0.924088
9996953	rs117885776	1.15844e-08	1.21483	-2.60169e-10
9996990	rs10400978	8.17348e-06	6.8435	0.930325
9997017	rs185089645	7.97962e-10	-1.46052	-2.60169e-10
9997068	rs9923524	9.87524e-06	6.79767	1.16528
9997171	rs7192805	8.7174e-06	6.9288	0.909444
9997178	rs7187264	9.2248e-06	6.96733	0.927488
9997628	rs11074500	2.80091e-10	-1.83432	-0.673153
9997641	rs75528578	2.30513e-09	-0.39969	-2.60169e-10
9999731	rs16966689	1.14955e-09	-1.54163e-10	-1.09545
9999825	rs72783927	1.88261e-08	1.70041	-2.60169e-10
10000946	rs118052045	7.69372e-10	-1.22412	-0.272888
10001609	rs117799129	5.84303e-10	-1.77216	-2.60169e-10
10002419	rs9938172	6.31838e-09	-0.458368	1.067
10002809	rs17208905	9.34488e-10	-1.47003	0.167448
10002862	rs12598073	2.18132e-10	-1.8477	-0.90978
10003192	rs2008342	1.82488e-10	-1.70065	-1.23525
10003331	rs146890657	6.0887e-10	-1.73098	-2.60169e-10
10003875	rs79796373	5.40524e-10	-1.85004	-2.60169e-10
10004583	rs140758242	1.64737e-09	-1.54163e-10	-0.735647
10005447	rs4371153	5.74729e-10	-1.78869	-2.60169e-10
10006129	rs79988738	1.2797e-09	-0.988201	-2.60169e-10
10006134	rs57085415	1.19864e-09	-1.54163e-10	-1.05364
10006967	rs4782039	1.64723e-10	-1.84007	-1.19825
10007065	rs28498332	5.70531e-09	0.506569	-2.60169e-10
10007239	rs16966702	1.06777e-08	-1.83683	2.97016
10008703	rs118148030	5.41159e-10	-1.84887	-2.60169e-10
10008820	rs111524243	1.14475e-09	-1.09964	-2.60169e-10
10008921	rs62034949	8.44476e-10	-1.83466	0.43079
10009132	rs9921963	1.67682e-10	-1.84973	-1.17079
10009791	rs12925829	1.11758e-09	-1.83656	0.7129
10009831	rs76227426	5.54085e-10	-1.82527	-2.60169e-10
10009966	rs75753260	2.69712e-08	2.05994	-2.60169e-10
10010123	rs4782040	2.71052e-09	-1.74249	1.5048
10010471	rs117796116	5.4055e-10	-1.85	-2.60169e-10
10010819	rs78929179	8.69476e-10	-1.37469	-2.60169e-10
10010961	rs143179758	6.29254e-10	-1.69805	-2.60169e-10
10012719	rs113709333	8.70575e-10	-1.37343	-2.60169e-10
10012792	rs7206115	2.96283e-09	-1.58349	1.4348
10013066	rs147502633	2.27527e-09	-0.412729	-2.60169e-10
10013478	rs77365185	8.2694e-10	-1.42485	-2.60169e-10
10013493	rs61672049	9.03393e-10	-1.54163e-10	-1.33643
10014551	rs117216007	3.43982e-09	-1.7662	1.76679
10015196	rs76158340	5.46506e-10	-1.83904	-2.60169e-10
10016904	rs4782041	1.28137e-09	-1.80557	0.818673
10017157	rs7203026	1.20216e-09	-1.85001	0.799299
10018335	rs36009301	1.43222e-10	-1.83037	-1.34782
10018706	rs117010794	5.84303e-10	-1.77216	-2.60169e-10
10018993	rs72772124	2.06649e-09	-0.508978	-2.60169e-10
10019319	rs117691315	6.25761e-10	-1.70362	-2.60169e-10
10019884	rs4782042	2.55344e-09	-1.54163e-10	-0.297387
10019899	rs11647336	1.4174e-10	-1.83969	-1.3489
10020380	rs13334810	1.4822e-10	-1.80014	-1.34375
10020441	rs117040560	1.55836e-09	-0.791198	-2.60169e-10
10020591	rs2315510	1.29424e-09	-0.976905	-2.60169e-10
10021650	rs143508514	1.01095e-09	-1.54163e-10	-1.22394
10021894	rs35089339	1.30054e-09	-0.972048	-2.60169e-10
10022683	rs17569226	6.46472e-10	-1.84894	0.177889
10022719	rs11074502	6.11622e-10	-1.83603	0.10956
10022979	rs11074503	1.40719e-10	-1.84065	-1.35518
10023038	rs138308719	7.80081e-10	-1.48319	-2.60169e-10
10024408	rs11649430	1.49072e-10	-1.77843	-1.35973
10024957	rs35056140	1.41007e-10	-1.83817	-1.35561
10025215	rs11645465	8.83283e-10	-1.85001	0.491074
10025315	rs4782053	6.06721e-10	-1.85003	0.115517
10025345	rs77670936	3.09885e-09	-0.103798	-2.60169e-10
10026868	rs7198814	1.38556e-10	-1.85001	-1.3613
10027116	rs4628972	8.28528e-10	-1.85005	0.427113
10027281	rs4780717	1.38623e-10	-1.84936	-1.36147
10027712	rs117473575	6.27208e-10	-1.70131	-2.60169e-10
10028208	rs75677902	1.09229e-09	-1.14655	-2.60169e-10
10028871	rs11861152	1.38713e-10	-1.84936	-1.36082
10029479	rs12149367	1.39253e-10	-1.84725	-1.35904
10029724	rs79742345	5.11506e-10	-1.73438	-0.170841
10030115	rs118028980	6.25761e-10	-1.70362	-2.60169e-10
10031205	rs57834668	1.62224e-09	-1.54163e-10	-0.751021
10031348	rs117950699	6.23744e-09	-1.8355	2.43124
10031388	rs1979849	1.37559e-09	-1.4673	0.551354
10032502	rs78636937	2.16707e-09	-1.54163e-10	-0.461451
10032717	rs11648171	1.45172e-10	-1.8173	-1.34736
10033161	rs79541800	1.20858e-09	-1.04538	-2.60169e-10
10034276	rs11074504	9.71014e-10	-1.83559	0.571348
10035062	rs72772131	1.12232e-09	-1.11943	-2.60169e-10
10035240	rs12708644	1.26205e-09	-1.62238	0.620289
10035483	rs75423851	8.36971e-10	-1.41279	-2.60169e-10
10036264	rs80212741	4.80822e-09	0.335499	-2.60169e-10
10036325	rs34761943	1.0941e-09	-1.83478	0.689881
10036698	rs146051062	6.65336e-10	-1.64229	-2.60169e-10
10037011	rs78150346	8.45127e-10	-1.4031	-2.60169e-10
10037218	rs78982215	8.45127e-10	-1.4031	-2.60169e-10
10037322	rs9937214	1.48771e-10	-1.77886	-1.36131
10037323	rs35891185	7.58751e-10	-1.51091	-2.60169e-10
10037474	rs10500369	1.39527e-10	-1.84791	-1.35642
10037652	rs74457674	9.65612e-10	-1.54163e-10	-1.26982
10038054	rs1875209	1.05968e-09	-1.49088	0.314017
10038232	rs12598394	7.49958e-10	-1.80777	0.285203
10038322	rs57576479	1.1913e-09	-1.05978	-2.60169e-10
10038640	rs78014934	1.12948e-09	-1.11308	-2.60169e-10
10039280	rs79100984	1.13519e-09	-1.10803	-2.60169e-10
10039337	rs9933069	3.13924e-09	-0.729944	0.639095
10039357	rs9933075	1.20825e-09	-1.04566	-2.60169e-10
10040083	rs73504638	1.21896e-09	-1.03683	-2.60169e-10
10040270	rs112509150	1.12011e-09	-1.1214	-2.60169e-10
10040459	rs55941262	1.02111e-09	-1.81128	0.597342
10040501	rs74341156	5.88017e-10	-1.76583	-2.60169e-10
10040722	rs76205397	1.12571e-09	-1.11641	-2.60169e-10
10040745	rs111828670	1.11588e-09	-1.12519	-2.60169e-10
10041159	rs76026370	1.12077e-09	-1.12081	-2.60169e-10
10041407	rs117768477	1.35643e-09	-0.929976	-2.60169e-10
10041419	rs9938875	2.30068e-09	-0.401623	-2.60169e-10
10041746	rs79150548	7.04298e-10	-1.58538	-2.60169e-10
10041823	rs17670276	1.40095e-10	-1.83895	-1.36132
10042401	rs12446245	1.51891e-09	-1.32563	0.508795
10042496	rs76418333	8.31445e-10	-1.41942	-2.60169e-10
10042761	rs141939995	8.83702e-10	-1.54163e-10	-1.35846
10043092	rs9923995	8.76503e-10	-1.36664	-2.60169e-10
10043177	rs7187694	8.85528e-10	-1.3564	-2.60169e-10
10043327	rs75880905	8.23573e-10	-1.42893	-2.60169e-10
10043334	rs78848609	8.23573e-10	-1.42893	-2.60169e-10
10043523	rs11642327	6.07303e-10	-1.73356	-2.60169e-10
10043715	rs11646198	2.05879e-09	-1.64952	1.13681
10044651	rs79193508	8.28712e-10	-1.42271	-2.60169e-10
10044700	rs4782080	1.42209e-10	-1.83534	-1.34995
10045317	rs78202005	8.81635e-10	-1.54163e-10	-1.36081
10045463	rs75313724	8.1824e-10	-1.43543	-2.60169e-10
10046022	rs77102499	8.15865e-10	-1.43834	-2.60169e-10
10046693	rs59775432	1.0811e-09	-1.15685	-2.60169e-10
10046813	rs17569386	1.4948e-10	-1.83478	-1.30065
10046968	rs1875210	1.15396e-09	-1.63853	0.5469
10047016	rs79951389	1.09286e-09	-1.14603	-2.60169e-10
10047212	rs35371822	4.68523e-10	-0.633265	-1.35973
10047485	rs77468674	1.32049e-09	-0.956825	-2.60169e-10
10047617	rs117425843	5.58892e-10	-1.81663	-2.60169e-10
10047932	rs4782090	1.92313e-10	-1.84984	-1.03362
10048583	rs7192121	1.07326e-09	-1.16413	-2.60169e-10
10049188	rs118180629	5.82092e-10	-1.77596	-2.60169e-10
10049651	rs111730062	8.88244e-10	-1.35334	-2.60169e-10
10049902	rs17670318	9.75693e-10	-1.25944	-2.60169e-10
10050159	rs117682692	5.73604e-10	-1.79065	-2.60169e-10
10051581	rs17569414	4.67944e-10	-0.662528	-1.33171
10052349	rs13331097	7.96636e-10	-1.8085	0.346314
10052440	rs16966731	1.1309e-09	-1.26278	0.15097
10052782	rs78061793	1.14389e-09	-1.1004	-2.60169e-10
10052960	rs2133755	1.08998e-09	-1.19594	0.0472686
10053190	rs2173685	1.07312e-09	-1.19594	0.0316828
10053531	rs12928240	1.39063e-09	-1.03001	0.12494
10054080	rs75971326	6.19417e-10	-1.71381	-2.60169e-10
10054773	rs34998449	1.48672e-09	-1.29142	0.453165
10054912	rs2315511	1.62803e-10	-1.76927	-1.28077
10055036	rs118055677	4.76963e-09	0.327441	-2.60169e-10
10055353	rs60834670	1.56902e-09	-1.24871	0.464331
10055461	rs9925439	9.21069e-10	-1.31705	-2.60169e-10
10055564	rs78186053	9.99794e-10	-1.54163e-10	-1.23503
10055858	rs145470911	5.83622e-10	-1.77333	-2.60169e-10
10057591	rs4782108	1.49786e-10	-1.83771	-1.29566
10057710	rs4782109	1.4332e-10	-1.81862	-1.35888
10057913	rs75185279	1.08843e-09	-1.15009	-2.60169e-10
10058002	rs9926117	1.62003e-10	-1.75409	-1.30088
10058350	rs11648615	7.73415e-10	-1.78305	0.291278
10058574	rs11642346	9.53076e-10	-1.46769	0.184804
10058650	rs1875208	7.18266e-10	-1.80027	0.234528
10058991	rs1875207	1.67725e-10	-1.71345	-1.30681
10059007	rs1875206	1.67921e-10	-1.70898	-1.31011
10059144	rs9939667	1.69494e-10	-1.69628	-1.31348
10059165	rs9929154	1.77079e-10	-1.66883	-1.29716
10059322	rs17670396	1.06289e-09	-1.17384	-2.60169e-10
10059779	rs884917	2.05451e-10	-1.71543	-1.10195
10059788	rs868398	1.63676e-10	-1.70784	-1.33686
10059826	rs884918	2.31158e-10	-1.70642	-0.993059
10060108	rs1875205	2.0588e-10	-1.8484	-0.966895
10060254	rs1875204	1.81399e-10	-1.63585	-1.30603
10060294	rs1875203	1.77786e-10	-1.65597	-1.30603
10060468	rs112312965	6.80766e-10	-1.61937	-2.60169e-10
10060585	rs4273038	1.67759e-10	-1.69628	-1.32377
10060750	rs9788880	2.24796e-10	-1.61053	-1.11686
10060795	rs7190175	1.69409e-10	-1.68428	-1.32599
10060920	rs75695733	1.42401e-09	-1.82972	0.948362
10060921	rs7188069	1.73574e-10	-1.66543	-1.32055
10061287	rs12923508	1.73184e-10	-1.65827	-1.32996
10061648	rs34310826	1.74626e-10	-1.65164	-1.3283
10061711	rs34361031	1.41225e-10	-1.83065	-1.36158
10062231	rs12934062	5.41372e-10	-1.83396	-0.0145212
10062390	rs150342969	1.48172e-09	-0.841625	-2.60169e-10
10062558	rs2315512	1.92031e-10	-1.56255	-1.32238
10062615	rs7197048	1.19392e-09	-1.05759	-2.60169e-10
10062917	rs4780744	1.49352e-10	-1.782	-1.35428
10062924	rs4780745	2.71732e-10	-1.21873	-1.31904
10062927	rs4782113	1.46888e-10	-1.79618	-1.35673
10063086	rs4780746	5.65279e-10	-0.602188	-1.20308
10063127	rs75428699	1.09703e-09	-1.14222	-2.60169e-10
10063339	rs16966757	1.7798e-10	-1.64514	-1.31577
10063398	rs9933159	3.77778e-10	-0.883832	-1.32445
10063529	rs72772153	1.25718e-09	-1.00596	-2.60169e-10
10063593	rs12102827	7.09386e-10	-0.216377	-1.36181
10063966	rs3105686	1.49563e-08	0.00715355	1.46315
10063969	rs3105687	6.12993e-10	-1.57532	-0.148906
10064780	rs3105688	5.05647e-08	0.883795	1.80463
10064786	rs3104702	1.32317e-09	-1.19829	0.243495
10064806	rs8045558	1.29168e-09	-0.978882	-2.60169e-10
10065136	rs3104703	3.91645e-08	0.610065	1.82288
10065140	rs79128520	1.03496e-09	-1.54163e-10	-1.20047
10065193	rs12927371	4.5982e-08	0.660041	1.93338
10065333	rs28402995	4.93958e-08	0.687738	1.9773
10065680	rs2650433	2.27581e-09	-1.41279	1.0003
10065958	rs72772155	1.30313e-09	-0.970058	-2.60169e-10
10066021	rs12932206	3.23172e-09	-1.27772	1.2159
10066411	rs57497843	1.36604e-09	-0.922916	-2.60169e-10
10066643	rs117583711	1.13672e-09	-1.10669	-2.60169e-10
10067000	rs12932095	6.77366e-10	-0.853199	-0.771174
10067039	rs3105689	5.23959e-09	-0.301237	0.722651
10067543	rs12928694	2.60103e-10	-1.50733	-1.07418
10067653	rs72772157	1.34138e-09	-0.941127	-2.60169e-10
10067952	rs3104704	3.47156e-10	-1.52233	-0.770477
10067989	rs4780751	2.13207e-10	-1.65666	-1.12366
10068725	rs11644233	1.05231e-09	-0.555083	-0.628753
10068817	rs75885358	1.00997e-09	-1.22491	-2.60169e-10
10068934	rs78864487	2.58235e-10	-1.83132	-0.757394
10069081	rs2650432	4.39622e-10	-1.37015	-0.686517
10069175	rs75971642	9.61203e-10	-1.2744	-2.60169e-10
10069180	rs34888134	4.22236e-10	-1.07094	-1.02608
10069290	rs3104705	2.67528e-10	-1.66135	-0.892007
10069306	rs79370403	9.93212e-10	-1.24164	-2.60169e-10
10069408	rs117775188	5.43814e-10	-1.84398	-2.60169e-10
10069793	rs6497599	1.99466e-10	-1.72051	-1.12643
10070285	rs12924396	2.05114e-10	-1.72051	-1.09851
10070545	rs4998386	1.20384e-09	-1.04931	-2.60169e-10
10070578	rs7191736	1.20384e-09	-1.04931	-2.60169e-10
10070739	rs7190716	1.20384e-09	-1.04931	-2.60169e-10
10070895	rs3859123	6.64533e-10	-1.44694	-0.196555
10071007	rs11642681	5.79108e-10	-1.78109	-2.60169e-10
10071070	rs4254328	1.22551e-09	-1.03147	-2.60169e-10
10071193	rs3104708	2.47322e-10	-1.6939	-0.937999
10071498	rs3848323	1.99132e-10	-1.73232	-1.1163
10071527	rs72772164	1.43284e-09	-0.875168	-2.60169e-10
10071604	rs2650431	6.70767e-10	-1.76246	0.128298
10071789	rs17569609	1.08994e-09	-1.14871	-2.60169e-10
10071912	rs75689358	1.44117e-10	-1.83572	-1.33624
10071972	rs3848324	1.88083e-10	-1.78946	-1.11625
10072137	rs8045893	5.13652e-10	-0.873699	-1.02734
10072170	rs3848325	8.86602e-10	-0.694666	-0.660521
10072629	rs3897996	1.32904e-09	-0.950374	-2.60169e-10
10073101	rs72772166	1.14532e-09	-1.09914	-2.60169e-10
10073412	rs11074516	2.45952e-10	-1.84065	-0.796798
10073767	rs11642373	9.63813e-10	-0.11683	-1.15486
10073844	rs72772167	1.31879e-09	-0.958114	-2.60169e-10
10074523	rs140473626	1.04505e-09	-1.19076	-2.60169e-10
10075115	rs72772168	1.11375e-09	-1.12709	-2.60169e-10
10075362	rs12919357	5.50013e-10	-1.83264	-2.60169e-10
10075417	rs72772169	1.13229e-09	-1.11059	-2.60169e-10
10075795	rs148141710	9.15283e-10	-1.54163e-10	-1.32335
10075832	rs141662030	5.43562e-10	-1.84444	-2.60169e-10
10075858	rs111248073	6.90502e-10	-1.60517	-2.60169e-10
10075933	rs117531616	1.07005e-09	-1.54163e-10	-1.16712
10075994	rs17670509	1.15162e-09	-1.09366	-2.60169e-10
10076313	rs3105690	2.52685e-10	-1.57238	-1.03806
10076318	rs138526355	9.31771e-10	-1.54163e-10	-1.3055
10076370	rs72772172	6.94141e-10	-1.59991	-2.60169e-10
10076583	rs74502510	7.19759e-10	-1.56367	-2.60169e-10
10076624	rs77069171	8.33706e-10	-1.4167	-2.60169e-10
10076656	rs11074517	5.7965e-10	-1.14092	-0.639236
10076904	rs1213323	2.40559e-10	-1.84994	-0.809679
10077188	rs117602909	5.73421e-10	-1.79096	-2.60169e-10
10077202	rs72772175	1.09509e-09	-1.14399	-2.60169e-10
10077526	rs1213322	3.17035e-10	-1.53272	-0.850851
10077586	rs1213321	7.85112e-10	-1.78761	0.310849
10077871	rs4782149	2.2651e-10	-1.81735	-0.902448
10078393	rs72774030	2.01583e-09	-0.533798	-2.60169e-10
10078695	rs8044626	1.13229e-09	-1.11059	-2.60169e-10
10078898	rs1213320	3.46639e-10	-1.55129	-0.743007
10078901	rs4782150	4.58005e-10	-1.29454	-0.721161
10078903	rs11640899	6.01951e-10	-1.74241	-2.60169e-10
10078990	rs112019818	1.07994e-09	-1.15792	-2.60169e-10
10079050	rs117568616	1.17735e-09	-1.54163e-10	-1.07156
10079124	rs7190619	1.11375e-09	-1.12709	-2.60169e-10
10079208	rs1213319	1.72775e-09	-1.77201	1.08401
10079528	rs3105691	7.798e-10	-1.77483	0.291283
10079553	rs79701169	9.51429e-10	-1.28462	-2.60169e-10
10079897	rs55750638	1.52385e-10	-1.84571	-1.27047
10080032	rs17670544	1.37028e-09	-0.919816	-2.60169e-10
10080185	rs17569693	1.35686e-09	-0.929657	-2.60169e-10
10080362	rs1213318	1.58474e-09	-1.76446	0.990053
10080748	rs1213317	6.03886e-10	-0.900915	-0.838283
10080969	rs7203184	7.25057e-10	-0.678847	-0.877486
10081076	rs7204776	2.29163e-10	-1.79238	-0.915766
10081770	rs34278992	1.46887e-10	-1.84763	-1.30529
10081772	rs7188895	2.24902e-10	-1.75209	-0.974826
10081975	rs7186839	2.35612e-10	-1.78444	-0.895961
10081979	rs7193738	2.3539e-10	-1.78027	-0.901065
10082174	rs1532932	2.26276e-10	-1.831	-0.889827
10082751	rs11641062	2.56265e-10	-1.79238	-0.803987
10082866	rs2650434	1.85112e-09	-1.77483	1.15579
10083033	rs12927298	1.47904e-10	-1.84763	-1.2984
10083720	rs111391980	1.03417e-09	-1.20123	-2.60169e-10
10083780	rs116940906	7.3386e-10	-1.54427	-2.60169e-10
10083883	rs28789085	1.41497e-09	-1.79612	0.908402
10084086	rs12933451	6.12127e-10	-0.491895	-1.23375
10084120	rs78106676	1.12943e-09	-1.11311	-2.60169e-10
10084188	rs78668837	1.04036e-09	-1.19526	-2.60169e-10
10084250	rs34628263	9.96913e-10	-1.23792	-2.60169e-10
10085261	rs75188793	5.44026e-10	-1.84359	-2.60169e-10
10085798	rs144364656	1.06788e-09	-1.54163e-10	-1.16915
10085830	rs12444835	4.85116e-10	-1.26506	-0.693137
10085883	rs2729592	1.65662e-09	-1.54163e-10	-0.730051
10086241	rs141176803	9.11185e-10	-1.54163e-10	-1.32784
10086738	rs117104372	5.41767e-10	-1.84775	-2.60169e-10
10086811	rs113630899	5.41761e-10	-1.84776	-2.60169e-10
10086928	rs12597701	1.11671e-09	-1.12444	-2.60169e-10
10087143	rs72774041	9.70118e-10	-1.26517	-2.60169e-10
10087145	rs150133212	6.8764e-10	-1.60932	-2.60169e-10
10087712	rs35872729	5.21706e-10	-0.527407	-1.35807
10087764	rs77944543	7.9357e-10	-1.46604	-2.60169e-10
10087790	rs17750179	1.96615e-09	-1.82692	1.26817
10087933	rs78705251	6.87045e-10	-1.61018	-2.60169e-10
10087961	rs3848326	9.96071e-10	-1.23877	-2.60169e-10
10088063	rs3859124	2.38049e-10	-1.83263	-0.837477
10088149	rs2243716	2.91796e-10	-1.55235	-0.914185
10088431	rs142009120	9.77052e-10	-1.25804	-2.60169e-10
10088442	rs2729593	2.14092e-09	-1.82874	1.35514
10088447	rs8044744	5.46622e-10	-1.22685	-0.611978
10088460	rs2650422	2.91545e-10	-1.51837	-0.949015
10088563	rs60547225	1.00036e-09	-1.23447	-2.60169e-10
10088831	rs117887928	5.41825e-10	-1.84764	-2.60169e-10
10089000	rs117237190	9.14379e-10	-1.54163e-10	-1.32434
10089062	rs112027034	9.73945e-10	-1.26123	-2.60169e-10
10089194	rs117770228	4.51068e-08	2.57421	-2.60169e-10
10089287	rs79108531	8.20163e-10	-1.43308	-2.60169e-10
10089296	rs78466681	6.98154e-10	-1.59414	-2.60169e-10
10089521	rs4417547	6.51103e-10	-1.66392	-2.60169e-10
10090695	rs3913375	1.76126e-09	-1.83525	1.16645
10091159	rs2650423	2.65948e-10	-1.55436	-1.00492
10091594	rs117936044	1.3029e-09	-0.970237	-2.60169e-10
10091753	rs2650424	1.26517e-09	-1.61122	0.611596
10092002	rs17750208	1.14954e-09	-1.57176	0.476292
10092187	rs34960573	8.18585e-10	-1.24029	-0.194713
10092363	rs72774046	1.3025e-09	-0.97054	-2.60169e-10
10092549	rs3859125	1.0765e-09	-1.61939	0.458277
10092564	rs118181673	5.44885e-10	-1.84201	-2.60169e-10
10092798	rs72774047	1.36434e-09	-0.924159	-2.60169e-10
10093264	rs140952756	1.82928e-09	-0.630906	-2.60169e-10
10093441	rs72774048	1.38997e-09	-0.905544	-2.60169e-10
10093581	rs116903689	1.32601e-09	-0.952654	-2.60169e-10
10093864	rs117121855	5.42996e-10	-1.84548	-2.60169e-10
10093958	rs72774051	1.32601e-09	-0.952654	-2.60169e-10
10094138	rs3105692	2.78877e-10	-1.58351	-0.928302
10094546	rs7200719	1.63196e-09	-0.745048	-2.60169e-10
10094645	rs3848327	3.64938e-10	-1.56979	-0.673065
10094708	rs144154527	1.27062e-09	-0.995323	-2.60169e-10
10095199	rs4107019	1.36434e-09	-0.924159	-2.60169e-10
10095387	rs3848328	2.84721e-10	-1.59851	-0.892567
10095448	rs3859126	1.26963e-09	-1.59498	0.598875
10095503	rs8043728	1.314e-09	-0.961753	-2.60169e-10
10096340	rs17670627	5.72207e-10	-1.79308	-2.60169e-10
10096870	rs1237957	9.41553e-10	-0.468444	-0.82661
10097473	rs17670650	3.60893e-10	-1.57658	-0.677426
10097928	rs72774055	1.31694e-09	-0.959518	-2.60169e-10
10097944	rs3104709	8.9606e-10	-0.52685	-0.817726
10098005	rs185862422	9.05759e-10	-1.54163e-10	-1.33381
10098091	rs533439952	5.53539e-10	-1.82625	-2.60169e-10
10098639	rs4580161	4.76294e-10	-1.58489	-0.391657
10098932	rs1213316	1.14304e-09	-1.58508	0.483944
10099086	rs7203512	1.37706e-09	-0.914874	-2.60169e-10
10099095	rs7198528	1.53423e-09	-0.806802	-2.60169e-10
10099228	rs837687	9.01049e-10	-1.54163e-10	-1.33902
10099265	rs149801010	2.01884e-09	-1.54163e-10	-0.532304
10099351	rs78942272	5.74238e-10	-1.78954	-2.60169e-10
10099483	rs62033386	4.59622e-10	-1.62453	-0.387653
10099543	rs837688	5.32832e-10	-1.58688	-0.277494
10100369	rs837689	2.15593e-10	-1.831	-0.938189
10100862	rs139958362	1.37706e-09	-0.914874	-2.60169e-10
10101152	rs72774059	1.46033e-09	-0.856163	-2.60169e-10
10102072	rs74963073	6.41242e-10	-1.67918	-2.60169e-10
10102416	rs117490483	1.87366e-09	-1.54163e-10	-0.606933
10102906	rs844395	5.88246e-10	-1.849	0.0835579
10102969	rs10500370	2.37611e-09	-1.62116	1.2518
10103058	rs7201574	2.74091e-10	-1.83609	-0.693037
10103158	rs3848329	1.96669e-10	-1.69543	-1.16563
10103435	rs863283	3.37942e-09	-0.268425	0.2513
10103689	rs17750303	2.48738e-09	-1.62116	1.29756
10103724	rs837690	3.40107e-09	-0.310856	0.300118
10103799	rs78151447	9.15143e-10	-1.54163e-10	-1.3235
10103830	rs16956781	1.25035e-09	-1.01141	-2.60169e-10
10103918	rs79270282	2.5172e-09	-1.62116	1.30948
10104189	rs12920291	1.74609e-10	-1.62487	-1.35516
10104243	rs865101	5.82062e-09	-0.602541	1.12912
10104257	rs3104710	5.62665e-09	-0.626905	1.11959
10104419	rs151335523	5.50291e-10	-1.83214	-2.60169e-10
10105143	rs837691	5.41892e-09	-0.737103	1.19217
10105460	rs9788936	2.88508e-09	-1.62726	1.45198
10105626	rs3905836	1.80852e-10	-1.58531	-1.3596
10105906	rs9788939	1.81446e-09	-1.63921	1.00017
10106177	rs35317587	3.12556e-10	-1.6452	-0.752597
10106274	rs865678	5.39538e-10	-1.82746	-0.0244108
10106522	rs116912141	1.091e-09	-1.14774	-2.60169e-10
10106763	rs78852925	1.86196e-09	-1.63921	1.02601
10106767	rs71379063	5.49022e-10	-1.83445	-2.60169e-10
10107669	rs10500371	3.65384e-09	-1.55917	1.62012
10108658	rs11866385	3.38877e-10	-1.54615	-0.770802
10108744	rs11862557	3.45001e-10	-1.52823	-0.770802
10108788	rs837692	7.26656e-10	-1.83363	0.279499
10108995	rs79123884	3.67663e-09	-1.55917	1.62634
10109906	rs837693	3.01205e-10	-1.85003	-0.584767
10110040	rs837694	2.63414e-10	-1.84824	-0.720614
10110285	rs2315514	1.44336e-09	-0.867854	-2.60169e-10
10110299	rs35719595	2.70194e-10	-1.6674	-0.876042
10110567	rs75076752	5.25729e-10	-1.23301	-0.644792
10110627	rs720717	5.29341e-10	-1.77512	-0.0958339
10110691	rs12923661	2.80374e-10	-1.63256	-0.873895
10110901	rs34543204	2.77798e-10	-1.64787	-0.86782
10111134	rs68004512	2.79807e-10	-1.64283	-0.865656
10111206	rs706000	5.77096e-10	-1.78271	-0.00187022
10111902	rs837696	8.11169e-10	-1.38776	-0.0563435
10112025	rs12932835	2.70687e-10	-1.69918	-0.842442
10112199	rs837697	5.75189e-10	-1.77894	-0.00894214
10112259	rs837698	1.66973e-09	-0.199943	-0.522224
10112308	rs8060239	1.57247e-09	-0.782183	-2.60169e-10
10112512	rs55807912	2.89276e-10	-1.67363	-0.801571
10112540	rs116911455	2.66747e-09	-0.2537	-2.60169e-10
10112564	rs837701	5.71163e-10	-1.79304	-0.00187022
10112640	rs837702	5.66946e-10	-1.79304	-0.00928167
10112939	rs36169339	2.95053e-10	-1.67363	-0.781795
10113038	rs118123311	5.44479e-10	-1.84275	-2.60169e-10
10113234	rs837703	5.92641e-10	-1.7851	0.0271041
10113281	rs35973694	2.99079e-10	-1.67824	-0.763634
10113313	rs837704	5.9231e-10	-1.7851	0.0265458
10113376	rs837705	6.22838e-10	-1.78104	0.0727438
10113425	rs17670766	1.49619e-09	-0.83191	-2.60169e-10
10113741	rs837706	6.04516e-10	-1.79184	0.0536829
10113796	rs34413887	3.39344e-10	-1.5534	-0.762165
10113821	rs837707	3.28523e-10	-1.84869	-0.499281
10113825	rs189364027	6.2118e-10	-1.71096	-2.60169e-10
10113858	rs837708	8.07223e-10	-1.47476	0.0257715
10113895	rs35724428	3.31492e-10	-1.5706	-0.768382
10113952	rs837709	8.00949e-10	-1.48256	0.0257715
10114339	rs17569940	1.43837e-09	-0.871319	-2.60169e-10
10114486	rs77403542	3.91301e-09	-1.54163e-10	0.129477
10114558	rs2650427	3.38089e-10	-1.84922	-0.470058
10114640	rs28678768	5.8867e-10	-1.06975	-0.69497
10115101	rs34055325	2.82002e-10	-1.73252	-0.768145
10115263	rs117998690	5.61218e-10	-1.81247	-2.60169e-10
10115364	rs1827197	1.24319e-09	-1.01715	-2.60169e-10
10115488	rs8057394	7.16739e-10	-1.80332	0.235451
10115851	rs77547364	1.10146e-09	-1.1382	-2.60169e-10
10115872	rs2937028	8.32109e-10	-1.517	0.0983803
10116004	rs2937029	8.31187e-10	-1.53097	0.111236
10116440	rs74815463	1.90286e-09	-0.591469	-2.60169e-10
10116477	rs117681357	5.62006e-10	-1.81107	-2.60169e-10
10116699	rs9921906	9.91395e-09	-1.18071	2.23983
10116705	rs78305124	1.01538e-09	-1.54163e-10	-1.21956
10117070	rs2133754	1.85177e-09	-1.70993	1.09124
10117099	rs76339890	4.25685e-10	-1.39272	-0.696162
10117137	rs1969060	1.5952e-09	-1.7008	0.932972
10117537	rs3848332	3.04181e-10	-1.67716	-0.747801
10117555	rs3848333	2.98199e-10	-1.70381	-0.741015
10117627	rs72774081	1.26649e-09	-0.998581	-2.60169e-10
10117680	rs2594541	8.15629e-10	-1.56365	0.125023
10117992	rs4363863	4.16085e-09	-1.52291	1.7138
10118108	rs2352750	2.34702e-09	-1.64383	1.26215
10118161	rs2594542	8.46112e-10	-1.55675	0.154814
10118317	rs9932353	3.92386e-10	-1.46639	-0.703951
10118363	rs2650426	8.74308e-10	-1.55675	0.187595
10118667	rs34824974	2.87266e-10	-1.68176	-0.800418
10118904	rs11863580	3.96161e-10	-1.4404	-0.720367
10119067	rs2937030	9.37566e-10	-1.55291	0.25361
10119321	rs2937032	9.5273e-10	-1.54652	0.263268
10119438	rs76506260	5.05041e-10	-1.44636	-0.471582
10119504	rs2937033	9.58897e-10	-1.54007	0.263268
10119736	rs8050385	2.25111e-09	-1.71649	1.29308
10120023	rs2650428	9.6615e-10	-1.55291	0.283642
10120121	rs4780762	2.18778e-09	-1.73752	1.28558
10120232	rs116809124	5.04305e-10	-1.46544	-0.453965
10120381	rs4780763	2.15916e-09	-1.72084	1.25573
10120473	rs17682922	6.24346e-09	-1.50686	2.10356
10120713	rs3848334	2.19646e-09	-1.72932	1.28134
10120718	rs78713354	6.14708e-10	-1.23593	-0.485506
10120807	rs3905837	2.17853e-09	-1.73752	1.28134
10120890	rs11644461	4.33865e-10	-1.42065	-0.649196
10120940	rs117192096	9.06557e-10	-1.33293	-2.60169e-10
10121193	rs12935101	8.03386e-10	-1.79335	0.339601
10121311	rs76150538	5.44618e-10	-1.8425	-2.60169e-10
10121726	rs17682940	2.24648e-09	-1.29832	0.872855
10122145	rs80085879	1.63687e-10	-1.82419	-1.22043
10122379	rs2650429	1.00381e-09	-1.54856	0.317535
10122457	rs1868285	9.75019e-10	-0.0668317	-1.1933
10122514	rs1868286	9.99457e-10	-1.55291	0.317535
10122721	rs1868287	9.67294e-10	-1.55494	0.286859
10123047	rs7193123	1.33819e-09	-0.94351	-2.60169e-10
10123389	rs12596917	2.50518e-09	-0.537822	0.221352
10123469	rs7192557	1.00695e-09	-1.56589	0.337981
10123542	rs11642059	9.95313e-10	-1.56786	0.328334
10123843	rs11642181	3.90342e-10	-1.47241	-0.703154
10124120	rs143630069	7.7301e-10	-1.49229	-2.60169e-10
10124456	rs11639850	2.42914e-09	-0.588258	0.240967
10125032	rs147092904	4.12341e-10	-1.61236	-0.508373
10125046	rs10500372	2.6923e-09	-1.30901	1.06457
10125302	rs1992893	3.4071e-10	-1.062	-1.24956
10125355	rs75226848	1.12464e-09	-1.54163e-10	-1.11736
10125476	rs10500373	1.05285e-08	-1.40961	2.52886
10125512	rs7184748	9.10868e-10	-1.73887	0.410689
10125617	rs7205702	3.48455e-10	-1.04768	-1.2414
10125662	rs7189973	8.93067e-10	-1.75861	0.410689
10125665	rs7205861	1.01137e-09	-1.57226	0.348733
10126150	rs16956813	2.03831e-09	-0.522706	-2.60169e-10
10126229	rs74008909	1.88217e-09	-0.602404	-2.60169e-10
10126382	rs2352752	9.14808e-10	-1.58479	0.260918
10126473	rs12599024	9.21066e-09	-1.401	2.38654
10126643	rs181401836	9.0278e-10	-1.54163e-10	-1.3371
10126679	rs11074542	9.13368e-10	-1.56589	0.240441
10126760	rs6497647	8.16996e-10	-1.08769	-0.349262
10126988	rs67182441	1.43136e-10	-1.85005	-1.32874
10126995	rs150020643	6.33395e-10	-1.69149	-2.60169e-10
10127955	rs3743833	1.00287e-09	-1.58479	0.352827
10128189	rs11648073	9.35083e-10	-1.56589	0.263937
10128240	rs117940237	5.13929e-09	0.402087	-2.60169e-10
10128360	rs150120940	1.35471e-09	-0.93124	-2.60169e-10
10128523	rs13338243	3.61218e-10	-1.04485	-1.20826
10129018	rs78001788	9.43638e-10	-1.59033	0.297489
10129190	rs11648440	4.55695e-10	-1.62032	-0.400435
10129265	rs144593551	9.03343e-10	-1.54163e-10	-1.33648
10129306	rs7203745	9.7429e-10	-1.59033	0.329455
10129434	rs7204100	9.4834e-10	-1.09341	-0.194459
10129731	rs34340658	1.38761e-10	-1.84891	-1.36092
10129800	rs111548831	1.02764e-08	-1.39335	2.48837
10129861	rs7197846	9.66701e-10	-1.57787	0.309174
10129866	rs7199239	9.5473e-10	-1.59033	0.309174
10129946	rs7204654	9.21255e-10	-1.31685	-2.60169e-10
10129958	rs12598112	1.03668e-08	-1.38459	2.48837
10130143	rs28627855	9.22719e-10	-1.60428	0.28902
10130170	rs143348523	9.28398e-10	-1.54163e-10	-1.30912
10130252	rs72772342	1.40439e-09	-0.895228	-2.60169e-10
10130257	rs76655943	9.44641e-10	-1.59033	0.298551
10130385	rs12598055	8.57005e-09	-1.41999	2.33344
10130528	rs34508555	1.38622e-10	-1.85004	-1.36079
10130550	rs12443703	8.27677e-10	-1.62182	0.197863
10130623	rs35050547	1.38774e-10	-1.8497	-1.36003
10130871	rs12444387	8.03316e-10	-1.62005	0.166212
10130987	rs74008913	8.10667e-10	-1.62005	0.17532
10131049	rs12447029	8.03316e-10	-1.62005	0.166212
10131215	rs74008914	7.85336e-10	-1.6326	0.156124
10131239	rs12447252	8.76e-09	-1.39184	2.32721
10131303	rs149289425	9.55312e-10	-1.54163e-10	-1.28055
10131308	rs1868290	2.86897e-10	-1.59742	-0.886046
10131374	rs11641209	8.01324e-10	-1.67143	0.215113
10131540	rs34478079	8.71727e-10	-1.61715	0.245043
10131762	rs77826932	6.11362e-10	-1.72689	-2.60169e-10
10131925	rs80063661	4.23286e-10	-1.42949	-0.665049
10132170	rs12445241	8.05046e-10	-1.6668	0.215113
10132252	rs12445892	7.93149e-10	-1.67143	0.20486
10132266	rs71379066	8.93782e-10	-1.34712	-2.60169e-10
10132311	rs12447852	7.92453e-10	-1.67143	0.203981
10132349	rs12448069	7.92453e-10	-1.67143	0.203981
10132380	rs8058457	4.56975e-10	-0.849605	-1.16835
10132423	rs79102236	7.85887e-10	-1.67143	0.195661
10132720	rs28610230	2.32005e-10	-1.33763	-1.3582
10132789	rs8052800	4.35164e-10	-0.865582	-1.20128
10132931	rs34042699	7.33785e-10	-1.67143	0.127064
10132963	rs12448791	7.33785e-10	-1.67143	0.127064
10132980	rs72772347	1.35061e-09	-0.93427	-2.60169e-10
10133035	rs12448822	7.25656e-10	-1.68645	0.13094
10133390	rs74008916	7.2323e-10	-1.6617	0.102844
10133439	rs74008917	7.54452e-10	-1.68645	0.169855
10133580	rs111997007	7.51057e-10	-1.68645	0.165346
10134311	rs111067690	1.31209e-09	-1.00171	0.0385008
10134586	rs74632430	4.14117e-09	-1.5411	1.72725
10134592	rs72772352	1.41352e-10	-1.83634	-1.35499
10134618	rs76402176	6.14208e-10	-1.72225	-2.60169e-10
10134637	rs60920123	1.09617e-08	-0.466843	1.62642
10134722	rs11074544	1.37864e-09	-0.976715	0.062987
10135052	rs9925118	1.11721e-08	-0.44316	1.62175
10135196	rs72772356	1.41524e-10	-1.84825	-1.34187
10136193	rs7203034	2.02293e-09	-0.530283	-2.60169e-10
10136244	rs7197547	6.76249e-10	-1.79374	0.16772
10136269	rs35467724	1.6895e-09	-1.77382	1.06342
10136291	rs76908557	1.23496e-09	-1.02379	-2.60169e-10
10136324	rs7198417	4.53757e-09	-1.52515	1.80271
10136682	rs72772360	1.37591e-09	-0.91571	-2.60169e-10
10136688	rs80028978	6.04625e-10	-1.73798	-2.60169e-10
10136770	rs78973850	5.5275e-10	-1.82768	-2.60169e-10
10136820	rs72772361	1.41648e-09	-0.886654	-2.60169e-10
10136842	rs11074546	6.04951e-10	-1.71818	-0.0192545
10136889	rs11074547	6.00387e-10	-1.70757	-0.0374421
10136988	rs11074548	6.09344e-10	-1.70211	-0.0280948
10137000	rs75541726	8.22003e-10	-0.839436	-0.591403
10137092	rs143616754	7.9523e-10	-1.46395	-2.60169e-10
10137099	rs7190960	6.15087e-10	-1.70211	-0.0187136
10137137	rs7191131	7.10502e-10	-1.65119	0.0745737
10137169	rs72772364	1.37591e-09	-0.91571	-2.60169e-10
10137468	rs76716732	4.6481e-10	-1.29368	-0.707276
10137633	rs7193471	1.4032e-09	-0.896075	-2.60169e-10
10137793	rs7199281	5.86721e-10	-1.71293	-0.0551088
10138034	rs11074550	5.58277e-10	-1.71293	-0.104803
10138141	rs140125613	6.73619e-10	-1.00751	-0.622411
10139121	rs11074552	6.34501e-10	-1.45795	-0.23179
10139756	rs6497658	1.30199e-09	-1.15404	0.183104
10140753	rs75838692	1.51792e-09	-0.817487	-2.60169e-10
10141139	rs13332501	1.39548e-09	-0.90159	-2.60169e-10
10141286	rs72772368	1.29344e-09	-0.3979	-0.579626
10141867	rs138776600	6.0074e-10	-1.74442	-2.60169e-10
10141941	rs148956022	1.24206e-08	1.28453	-2.60169e-10
10142155	rs67679267	1.35483e-09	-0.931156	-2.60169e-10
10142383	rs28528871	1.43449e-09	-0.87402	-2.60169e-10
10142717	rs6416623	6.38261e-10	-1.84733	0.163491
10143017	rs117167525	2.57279e-09	-0.289836	-2.60169e-10
10143456	rs141505738	6.41618e-10	-0.964333	-0.714258
10143516	rs7186950	1.25044e-09	-1.83824	0.826901
10143985	rs72772372	1.31286e-09	-0.962619	-2.60169e-10
10144019	rs7190321	1.44157e-09	-0.869098	-2.60169e-10
10144889	rs11642357	1.69478e-09	-1.48585	0.778572
10145088	rs72772374	1.54209e-09	-0.801692	-2.60169e-10
10145196	rs28491487	1.42765e-09	-0.878799	-2.60169e-10
10145209	rs8056683	1.47056e-09	-0.849188	-2.60169e-10
10145287	rs8061963	1.54209e-09	-0.801692	-2.60169e-10
10145293	rs1900719	3.63966e-10	-1.7613	-0.484229
10145469	rs8062320	1.52552e-09	-0.812492	-2.60169e-10
10145537	rs62033410	9.95587e-10	-1.23925	-2.60169e-10
10145662	rs140494951	6.78837e-10	-1.6222	-2.60169e-10
10145932	rs7203194	1.37515e-09	-0.916268	-2.60169e-10
10146237	rs1448273	8.57559e-10	-0.831028	-0.557465
10146308	rs117653977	1.04362e-09	-1.54163e-10	-1.19213
10146436	rs7188307	7.08441e-10	-1.01993	-0.559585
10146464	rs7188329	3.57414e-10	-1.77901	-0.484682
10146493	rs79519957	1.47652e-09	-0.845143	-2.60169e-10
10146570	rs7204413	3.65022e-10	-1.7704	-0.47223
10146992	rs8056514	1.47056e-09	-0.849188	-2.60169e-10
10147405	rs139178978	7.13746e-10	-1.57206	-2.60169e-10
10147476	rs7200649	1.5228e-09	-0.814279	-2.60169e-10
10147478	rs7206296	1.49815e-09	-0.830595	-2.60169e-10
10147581	rs117169728	1.42192e-09	-0.882818	-2.60169e-10
10147851	rs7200039	1.47056e-09	-0.849188	-2.60169e-10
10147905	rs114447728	7.63393e-10	-1.02432	-0.48049
10147970	rs6497662	7.26966e-10	-1.06323	-0.490473
10148181	rs1349083	3.82328e-10	-1.79097	-0.405331
10148252	rs112384475	9.76388e-10	-1.25872	-2.60169e-10
10148460	rs72772381	1.59021e-09	-0.770962	-2.60169e-10
10148631	rs78746863	1.49607e-09	-0.831988	-2.60169e-10
10148777	rs58834898	1.45728e-09	-0.85826	-2.60169e-10
10149179	rs12102500	1.45728e-09	-0.85826	-2.60169e-10
10149228	rs12102636	1.45728e-09	-0.85826	-2.60169e-10
10149278	rs12447502	6.62508e-10	-1.1744	-0.472147
10149767	rs9925707	1.48726e-09	-0.837894	-2.60169e-10
10149853	rs9927914	1.48726e-09	-0.837894	-2.60169e-10
10149892	rs9925801	1.48726e-09	-0.837894	-2.60169e-10
10149904	rs9927926	1.51817e-09	-0.817325	-2.60169e-10
10150034	rs1463128	1.50186e-09	-0.828125	-2.60169e-10
10150145	rs144438127	9.08845e-10	-1.54163e-10	-1.33041
10150161	rs35096728	1.56529e-10	-1.811	-1.27834
10150170	rs9937970	1.5813e-09	-0.776583	-2.60169e-10
10150210	rs9937979	5.80785e-10	-1.14773	-0.63047
10150568	rs7195982	5.66871e-10	-1.11654	-0.68591
10150671	rs7197538	3.11648e-10	-1.81758	-0.583128
10151144	rs9940191	3.03417e-10	-1.81467	-0.612806
10151234	rs117304774	6.28889e-10	-1.69863	-2.60169e-10
10151303	rs8061676	7.99715e-10	-1.42178	-0.0365448
10151357	rs1448258	1.7403e-10	-1.69083	-1.29253
10151771	rs59861689	3.5401e-10	-0.911458	-1.3618
10153091	rs117028901	5.50972e-10	-1.8309	-2.60169e-10
10153638	rs7194796	1.80232e-09	-0.645755	-2.60169e-10
10154166	rs7198175	1.7112e-09	-0.697631	-2.60169e-10
10155271	rs17670977	1.92567e-09	-0.579553	-2.60169e-10
10155474	rs11644783	2.29386e-08	1.89799	-2.60169e-10
10155550	rs34441169	7.88267e-10	-1.47275	-2.60169e-10
10155868	rs72772389	1.75942e-09	-0.669844	-2.60169e-10
10155995	rs7189360	1.82933e-09	-0.63088	-2.60169e-10
10156045	rs7188122	1.94666e-09	-0.568714	-2.60169e-10
10156361	rs75218671	1.61039e-09	-0.758353	-2.60169e-10
10156627	rs9927532	1.8073e-09	-0.642992	-2.60169e-10
10156678	rs9927554	1.92567e-09	-0.579553	-2.60169e-10
10156749	rs80216463	8.46479e-10	-1.75525	0.353755
10156791	rs9935354	1.99177e-09	-0.545804	-2.60169e-10
10156929	rs8043864	1.82665e-09	-0.632343	-2.60169e-10
10157081	rs2352740	4.27162e-10	-1.83837	-0.247048
10157263	rs2034369	7.88575e-10	-1.84909	0.376736
10157678	rs9922383	2.01376e-09	-0.534824	-2.60169e-10
10157793	rs9922460	1.88261e-09	-0.602171	-2.60169e-10
10158091	rs9935774	1.79668e-09	-0.648887	-2.60169e-10
10158170	rs9938061	1.73092e-09	-0.686176	-2.60169e-10
10158251	rs117415102	1.54344e-09	-0.800813	-2.60169e-10
10158420	rs7197200	1.78824e-09	-0.653596	-2.60169e-10
10158479	rs7190475	1.34593e-08	-0.23774	1.60258
10158766	rs72772395	1.89609e-09	-0.595034	-2.60169e-10
10158842	rs7192622	1.74912e-09	-0.675714	-2.60169e-10
10159190	rs72772396	1.88261e-09	-0.602171	-2.60169e-10
10159606	rs11642972	5.48826e-10	-1.8348	-2.60169e-10
10160053	rs74979838	8.91597e-10	-1.54163e-10	-1.34957
10160145	rs117965943	1.24436e-09	-1.54163e-10	-1.0162
10160439	rs74471380	4.35398e-10	-1.15431	-0.912012
10160788	rs1448259	8.33935e-10	-1.18062	-0.235806
10160812	rs1448260	8.70453e-10	-1.17449	-0.199083
10160824	rs1448261	2.00809e-09	-0.537645	-2.60169e-10
10160850	rs72772397	1.89427e-09	-0.595995	-2.60169e-10
10160869	rs1448262	2.07761e-09	-0.50361	-2.60169e-10
10160934	rs7188081	1.82145e-09	-0.635195	-2.60169e-10
10161036	rs7188291	1.82145e-09	-0.635195	-2.60169e-10
10161226	rs17671033	1.96371e-09	-0.559992	-2.60169e-10
10161252	rs9933478	1.94247e-09	-0.570867	-2.60169e-10
10161429	rs7188387	2.98961e-10	-1.82043	-0.621846
10161635	rs13331457	2.25116e-09	-0.423384	-2.60169e-10
10161841	rs28581562	2.00937e-09	-0.537009	-2.60169e-10
10161882	rs115452788	5.08442e-10	-1.11084	-0.800395
10161938	rs28465345	2.01879e-09	-0.532331	-2.60169e-10
10161996	rs28375797	2.07712e-09	-0.503847	-2.60169e-10
10162087	rs72774105	5.49163e-10	-1.83419	-2.60169e-10
10162105	rs34084099	1.87468e-10	-1.84795	-1.06103
10162147	rs9936854	2.10058e-09	-0.492617	-2.60169e-10
10162284	rs140290535	6.10212e-10	-0.954892	-0.773886
10162462	rs79262004	1.02622e-09	-0.37154	-0.837406
10162639	rs9302408	1.07674e-09	-1.54903	0.388132
10162644	rs72774106	2.04531e-09	-0.519277	-2.60169e-10
10162891	rs118079507	5.45878e-10	-1.84019	-2.60169e-10
10162913	rs75793106	2.05673e-08	1.78887	-2.60169e-10
10162951	rs8057034	2.20313e-09	-0.444951	-2.60169e-10
10163228	rs8059513	2.20313e-09	-0.444951	-2.60169e-10
10163294	rs8059547	2.22223e-09	-0.436319	-2.60169e-10
10163477	rs72774110	2.22854e-09	-0.433484	-2.60169e-10
10163588	rs72774111	2.25434e-09	-0.421971	-2.60169e-10
10163704	rs9930321	2.25434e-09	-0.421971	-2.60169e-10
10163733	rs8044064	2.5113e-09	-1.77308	1.45906
10163777	rs9930396	2.25434e-09	-0.421971	-2.60169e-10
10164044	rs143752510	6.13316e-09	0.578881	-2.60169e-10
10164263	rs72774115	2.19242e-09	-0.449822	-2.60169e-10
10164490	rs72774116	2.30985e-09	-0.397646	-2.60169e-10
10164495	rs72774119	2.30985e-09	-0.397646	-2.60169e-10
10164599	rs9933111	2.2639e-09	-0.417738	-2.60169e-10
10164657	rs74817722	6.46808e-10	-1.02124	-0.649289
10164816	rs9922871	2.28319e-09	-0.409255	-2.60169e-10
10164828	rs9922338	2.28319e-09	-0.409255	-2.60169e-10
10165030	rs9302409	2.2639e-09	-0.417738	-2.60169e-10
10165064	rs72774121	2.24549e-09	-0.425906	-2.60169e-10
10165131	rs141445721	6.19581e-10	-1.71354	-2.60169e-10
10165146	rs17570290	2.22e-09	-0.437319	-2.60169e-10
10165287	rs10518152	2.24549e-09	-0.425906	-2.60169e-10
10165319	rs10518151	2.33692e-09	-0.385993	-2.60169e-10
10165623	rs72774122	2.27136e-09	-0.414448	-2.60169e-10
10165670	rs13332018	2.28319e-09	-0.409255	-2.60169e-10
10165911	rs9938467	2.34696e-09	-0.381707	-2.60169e-10
10166373	rs11643092	6.94563e-10	-1.79274	0.193443
10166402	rs8061018	2.29292e-09	-0.405003	-2.60169e-10
10166501	rs9927648	2.3672e-09	-0.373121	-2.60169e-10
10166577	rs72774125	2.3672e-09	-0.373121	-2.60169e-10
10166687	rs58797003	2.42016e-09	-0.350994	-2.60169e-10
10166715	rs72774126	2.34978e-09	-0.380505	-2.60169e-10
10166727	rs72774127	2.58018e-09	-0.286971	-2.60169e-10
10167059	rs7197678	3.38574e-09	-0.230882	0.215625
10167130	rs72774131	2.3672e-09	-0.373121	-2.60169e-10
10167142	rs72774134	2.3672e-09	-0.373121	-2.60169e-10
10167255	rs61224814	2.13563e-09	-0.476065	-2.60169e-10
10167298	rs60950183	2.29292e-09	-0.405003	-2.60169e-10
10167309	rs72774136	2.3672e-09	-0.373121	-2.60169e-10
10167431	rs72774137	2.3672e-09	-0.373121	-2.60169e-10
10167434	rs16956840	2.66458e-10	-1.19662	-1.36075
10167441	rs72774138	2.3672e-09	-0.373121	-2.60169e-10
10167520	rs72774139	2.3672e-09	-0.373121	-2.60169e-10
10167586	rs145310323	5.49055e-10	-1.83439	-2.60169e-10
10167638	rs56666352	2.29292e-09	-0.405003	-2.60169e-10
10167872	rs79225924	5.97906e-10	-1.0528	-0.696349
10167897	rs12599320	5.93199e-10	-1.70971	-0.0473413
10167910	rs72774141	2.29916e-09	-0.402284	-2.60169e-10
10167960	rs67828712	2.31973e-09	-0.393378	-2.60169e-10
10167976	rs67780046	2.29292e-09	-0.405003	-2.60169e-10
10168119	rs10852253	2.71733e-09	-0.297926	0.0627455
10168132	rs12102832	2.31973e-09	-0.393378	-2.60169e-10
10168207	rs77932969	1.18708e-09	-1.06333	-2.60169e-10
10168221	rs72774143	2.30029e-09	-0.401793	-2.60169e-10
10168308	rs8062241	2.31973e-09	-0.393378	-2.60169e-10
10168486	rs78842582	3.01673e-10	-1.07172	-1.36152
10168497	rs8062624	2.38013e-09	-0.367676	-2.60169e-10
10168692	rs9931653	2.39456e-09	-0.36163	-2.60169e-10
10168704	rs9938777	2.39456e-09	-0.36163	-2.60169e-10
10168756	rs10518150	2.33673e-09	-0.386074	-2.60169e-10
10168899	rs79479110	4.23815e-10	-1.0446	-1.04869
10168986	rs9933945	2.38651e-09	-0.364996	-2.60169e-10
10169062	rs10518149	2.35416e-09	-0.378644	-2.60169e-10
10169279	rs28634372	2.29292e-09	-0.405003	-2.60169e-10
10169590	rs60276136	2.34696e-09	-0.381707	-2.60169e-10
10169644	rs28540790	2.31973e-09	-0.393378	-2.60169e-10
10169671	rs28574279	2.35416e-09	-0.378644	-2.60169e-10
10169720	rs72774148	2.5352e-09	-0.304555	-2.60169e-10
10169746	rs57587803	2.34696e-09	-0.381707	-2.60169e-10
10169756	rs60864732	2.34696e-09	-0.381707	-2.60169e-10
10169813	rs58861142	2.43413e-09	-0.345239	-2.60169e-10
10169965	rs16956843	2.34644e-09	-0.381929	-2.60169e-10
10169987	rs72774150	2.3533e-09	-0.379012	-2.60169e-10
10170051	rs61686802	2.34644e-09	-0.381929	-2.60169e-10
10170117	rs67171153	2.34644e-09	-0.381929	-2.60169e-10
10170155	rs77407622	2.38363e-09	-0.366206	-2.60169e-10
10170191	rs13331030	2.34644e-09	-0.381929	-2.60169e-10
10170318	rs13331088	2.29241e-09	-0.405223	-2.60169e-10
10170369	rs13331428	2.26341e-09	-0.417958	-2.60169e-10
10170447	rs13331461	2.05326e-09	-0.515402	-2.60169e-10
10170467	rs13331465	1.96281e-09	-0.56045	-2.60169e-10
10170497	rs13331168	1.89804e-09	-0.594008	-2.60169e-10
10170502	rs72774156	1.9761e-09	-0.553703	-2.60169e-10
10170609	rs13331514	2.34644e-09	-0.381929	-2.60169e-10
10170654	rs13336632	2.18427e-09	-0.453549	-2.60169e-10
10170696	rs57737700	2.32617e-09	-0.390608	-2.60169e-10
10170828	rs13336710	2.29241e-09	-0.405223	-2.60169e-10
10170862	rs183222663	4.65248e-09	0.302572	-2.60169e-10
10171005	rs13332665	2.18427e-09	-0.453549	-2.60169e-10
10171087	rs13332699	2.31922e-09	-0.393599	-2.60169e-10
10171111	rs7195159	1.38053e-09	-1.65315	0.740795
10171386	rs72774158	2.27054e-09	-0.414812	-2.60169e-10
10171458	rs140988640	6.22748e-10	-1.70844	-2.60169e-10
10171657	rs75490346	2.16697e-09	-0.461499	-2.60169e-10
10171659	rs72774159	2.24467e-09	-0.426269	-2.60169e-10
10171863	rs9940458	2.15953e-09	-0.464937	-2.60169e-10
10172174	rs145651458	1.24321e-09	-1.01713	-2.60169e-10
10172430	rs118182419	1.14235e-09	-1.54163e-10	-1.10174
10172432	rs7500790	1.55672e-09	-1.75133	0.959085
10172450	rs117456544	8.1615e-10	-1.43799	-2.60169e-10
10172524	rs1448267	1.48535e-09	-1.75197	0.91279
10172705	rs2352741	2.34422e-09	-0.382875	-2.60169e-10
10172718	rs2352742	1.58122e-09	-1.7482	0.971571
10172768	rs2352743	1.41579e-09	-1.84785	0.960705
10173053	rs2352744	1.41525e-09	-1.84173	0.954204
10173075	rs1375072	2.10137e-09	-0.492239	-2.60169e-10
10173140	rs75562646	2.64418e-10	-1.45844	-1.10661
10173496	rs1375073	2.40335e-09	-1.38018	1.02221
10173690	rs7191991	1.97546e-09	-0.55403	-2.60169e-10
10173748	rs7192140	1.5541e-09	-1.84451	1.05058
10174675	rs140613370	2.42066e-10	-1.59776	-1.05561
10174677	rs1448268	1.98889e-09	-0.54725	-2.60169e-10
10175052	rs11648322	1.34675e-09	-1.43599	0.498854
10175318	rs1448270	2.08062e-09	-0.502165	-2.60169e-10
10175471	rs1448271	2.05837e-09	-0.512914	-2.60169e-10
10175577	rs1111537	2.05837e-09	-0.512914	-2.60169e-10
10175729	rs1375075	2.05837e-09	-0.512914	-2.60169e-10
10175731	rs1375076	1.98895e-09	-0.54722	-2.60169e-10
10176042	rs11074568	1.19455e-09	0.169922	-1.22698
10176088	rs4780784	2.0101e-09	-0.536643	-2.60169e-10
10176135	rs1448272	2.0101e-09	-0.536643	-2.60169e-10
10177152	rs72774171	1.87076e-09	-0.608484	-2.60169e-10
10177289	rs75142508	6.57736e-10	-1.50912	-0.144665
10177401	rs76241812	7.50203e-10	-1.47973	-0.0425125
10177508	rs7199095	9.50015e-10	-1.28611	-2.60169e-10
10177510	rs7206094	9.73019e-10	-1.26218	-2.60169e-10
10177932	rs8047841	6.17738e-10	-1.71652	-2.60169e-10
10177995	rs7206714	8.22051e-09	1.71931	-0.847509
10178659	rs72774173	8.21644e-10	-0.693629	-0.737648
10179079	rs72774174	7.57633e-10	-0.716004	-0.796381
10179147	rs7188616	1.29758e-09	-0.150321	-0.824011
10179238	rs76990086	1.29541e-09	-0.0774338	-0.898571
10179274	rs72774175	1.16981e-08	1.55806	-0.333462
10179958	rs7201627	1.24588e-09	-1.01498	-2.60169e-10
10180223	rs6497676	9.08745e-09	1.60992	-0.637854
10180409	rs1530671	1.18638e-09	-0.132169	-0.931756
10180651	rs1530669	1.23226e-09	-0.186809	-0.839168
10181029	rs117359036	7.80644e-10	-1.48246	-2.60169e-10
10181248	rs11649454	7.00149e-10	-0.26698	-1.32431
10181563	rs72774177	9.44889e-10	-0.762653	-0.528863
10181636	rs4780790	1.44437e-10	-1.811	-1.35874
10181839	rs117034945	7.84581e-10	-1.47743	-2.60169e-10
10181912	rs2034368	1.34327e-09	-0.0900383	-0.849681
10182173	rs11640629	4.50459e-08	2.96459	-0.391741
10182484	rs4780793	6.04639e-10	-1.32595	-0.411999
10182606	rs79153367	9.87888e-10	-0.750665	-0.49635
10183081	rs9926046	5.2446e-10	-0.89714	-0.983075
10183087	rs1463132	4.85527e-10	-0.990212	-0.967137
10183762	rs1448241	3.04833e-10	-1.849	-0.573825
10183940	rs118081162	7.8372e-10	-1.47853	-2.60169e-10
10184166	rs12597497	1.44016e-09	-0.219218	-0.650854
10184176	rs9928340	1.37657e-09	-1.17443	0.259199
10184183	rs6497679	5.43874e-10	-1.84387	-2.60169e-10
10184251	rs140211467	1.35839e-09	-1.54163e-10	-0.928527
10184482	rs34343026	2.03889e-10	-1.78397	-1.04103
10184876	rs111247029	9.30447e-10	-1.30692	-2.60169e-10
10185191	rs72774179	1.36291e-09	-0.681177	-0.244029
10185296	rs13335098	5.41316e-10	-1.84858	-2.60169e-10
10186066	rs35959454	1.87816e-10	-1.77348	-1.13364
10186408	rs8053887	6.04676e-10	-0.711192	-1.0267
10186496	rs72774182	1.88424e-09	-0.601306	-2.60169e-10
10186517	rs11074569	1.835e-09	-0.112755	-0.515027
10186536	rs12597257	1.8627e-09	-0.112755	-0.500044
10186553	rs8048025	7.41931e-10	-1.53333	-2.60169e-10
10186569	rs8049269	5.45347e-10	-1.84116	-2.60169e-10
10186597	rs8049283	7.43389e-10	-1.53136	-2.60169e-10
10186774	rs145355198	1.88424e-09	-0.601306	-2.60169e-10
10186844	rs112751843	7.35376e-10	-1.5422	-2.60169e-10
10186863	rs11642840	1.88008e-08	1.84531	-0.146241
10187027	rs72774184	1.84129e-09	-0.624361	-2.60169e-10
10187090	rs9941172	7.43389e-10	-1.53136	-2.60169e-10
10187140	rs118175107	5.42761e-10	-1.84592	-2.60169e-10
10187198	rs9928510	7.4515e-10	-1.529	-2.60169e-10
10187207	rs17671178	1.84129e-09	-0.624361	-2.60169e-10
10187401	rs17683084	1.96899e-09	-0.0771811	-0.480126
10187435	rs1448239	2.20746e-10	-1.81617	-0.929399
10187716	rs9928984	5.45511e-10	-1.84086	-2.60169e-10
10187817	rs17683096	7.73322e-10	-0.972154	-0.519735
10188060	rs7203315	2.23995e-10	-1.84535	-0.885609
10188202	rs188698899	9.73805e-10	-1.26137	-2.60169e-10
10188213	rs7205594	2.23362e-08	1.99155	-0.120176
10188522	rs12149454	1.86364e-09	-0.13217	-0.480126
10188534	rs57358856	8.46881e-10	-1.40102	-2.60169e-10
10188545	rs12917652	1.78744e-08	1.27623	0.372314
10188582	rs150344545	9.34173e-10	-1.54163e-10	-1.30292
10188933	rs79070103	5.57845e-10	-1.8185	-2.60169e-10
10189063	rs9934226	6.29803e-10	-0.697379	-0.999798
10189198	rs75526104	2.13875e-09	-1.54163e-10	-0.474608
10189228	rs76549595	7.72526e-10	-1.49292	-2.60169e-10
10189516	rs75493650	7.57604e-10	-1.51242	-2.60169e-10
10189599	rs59867656	2.27887e-09	0.0385424	-0.449692
10189877	rs79079459	7.31449e-10	-1.54756	-2.60169e-10
10190179	rs73512720	6.299e-10	-0.736097	-0.960926
10190189	rs73512721	6.35484e-10	-0.723678	-0.964519
10190476	rs79115472	8.02204e-10	-0.976574	-0.478648
10190536	rs78867630	8.22239e-10	-0.951905	-0.478648
10190585	rs72774186	1.88424e-09	-0.601306	-2.60169e-10
10190992	rs72774187	1.88424e-09	-0.601306	-2.60169e-10
10191223	rs72774188	3.79452e-09	0.0987292	-2.60169e-10
10191431	rs58142870	1.02093e-09	-0.179367	-1.03475
10191550	rs79689697	7.62288e-10	-1.50626	-2.60169e-10
10191642	rs58618915	5.41452e-10	-1.84833	-2.60169e-10
10191735	rs55934774	1.01619e-09	-0.179367	-1.0394
10192153	rs55875023	1.49294e-09	0.178961	-1.01304
10192168	rs58243042	8.60605e-10	-1.38495	-2.60169e-10
10192199	rs8044459	1.94735e-09	0.0823407	-0.650699
10192240	rs56343598	1.0357e-09	-0.162554	-1.0372
10192256	rs55690106	1.50447e-09	0.178961	-1.00535
10192285	rs150146155	1.1692e-09	-1.54163e-10	-1.07851
10192388	rs116406752	1.6258e-09	0.371046	-1.11988
10192390	rs60361910	1.6873e-09	0.407354	-1.11906
10192404	rs56363031	1.60592e-09	0.371046	-1.13218
10192430	rs72774190	1.14335e-08	1.20172	-2.60169e-10
10192464	rs117201595	1.01595e-09	-1.54163e-10	-1.219
10192467	rs60016073	1.41876e-09	0.128194	-1.01324
10192481	rs72774191	5.73664e-09	0.512045	-2.60169e-10
10192514	rs57912738	1.02494e-09	-0.19458	-1.01561
10192546	rs117487575	1.8308e-09	-1.54163e-10	-0.630075
10192560	rs147239178	1.17874e-09	-1.07038	-2.60169e-10
10192569	rs59892713	1.48103e-09	0.166874	-1.00896
10192573	rs61189352	1.48103e-09	0.166874	-1.00896
10192657	rs56940816	1.47669e-09	0.162516	-1.00754
10192754	rs57251525	1.49485e-09	0.162516	-0.995321
10192778	rs2352749	6.55235e-10	-0.342722	-1.31487
10193022	rs56186846	1.45105e-09	0.178961	-1.0415
10193097	rs71379069	2.13786e-10	-1.72025	-1.05736
10193417	rs9936140	3.92054e-08	2.73528	-0.301296
10193448	rs8049630	6.52238e-10	-0.348975	-1.3132
10193547	rs8049812	1.18765e-08	1.03335	0.20638
10193580	rs79278022	1.60717e-09	-0.149728	-0.610625
10193831	rs111806875	1.17325e-09	-1.07506	-2.60169e-10
10193964	rs72774194	3.11901e-09	-0.0973118	-2.60169e-10
10194004	rs8055814	2.071e-10	-1.71701	-1.09237
10194117	rs149879048	7.28677e-10	-1.55135	-2.60169e-10
10194125	rs11074572	1.85185e-08	1.91011	-0.226166
10194207	rs11074573	1.58054e-08	1.81803	-0.292505
10194215	rs74993838	1.08002e-09	-0.479373	-0.678479
10194235	rs9938927	1.64598e-08	1.85057	-0.284483
10194355	rs9928470	1.72652e-08	1.84003	-0.226166
10194414	rs9927871	1.89969e-08	1.91896	-0.209514
10194446	rs9927924	2.01729e-08	1.97902	-0.209514
10194565	rs9921074	1.90115e-08	1.94894	-0.238719
10194623	rs72774196	3.25706e-09	-0.0540028	-2.60169e-10
10194728	rs72774197	3.16557e-09	-0.082494	-2.60169e-10
10194888	rs4324127	1.82121e-08	1.14483	0.522427
10194896	rs6497682	2.1077e-08	1.97902	-0.165669
10194961	rs4552023	1.70289e-08	1.17771	0.422377
10195124	rs56987497	2.23641e-10	-1.66768	-1.06486
10195208	rs6497683	2.03477e-08	1.92587	-0.147736
10195297	rs116924987	6.80526e-10	-1.61972	-2.60169e-10
10195351	rs74008322	8.1331e-10	-1.44147	-2.60169e-10
10195374	rs6497684	1.56632e-08	1.1487	0.367789
10195584	rs7205180	1.62819e-08	1.17616	0.379064
10195669	rs28437288	1.3973e-09	-0.542659	-0.357625
10195685	rs79159798	5.49413e-10	-1.83373	-2.60169e-10
10195687	rs12935686	3.86537e-09	-0.946925	1.06415
10195797	rs77428777	1.32785e-09	-0.326396	-0.624875
10195929	rs28718954	1.30903e-09	-1.11667	0.151127
10196101	rs142491706	3.70318e-09	0.0743642	-2.60169e-10
10196102	rs9924125	2.51052e-08	1.1487	0.839547
10196105	rs79484368	1.33127e-09	-0.394333	-0.554362
10196184	rs11861175	2.68358e-08	1.20284	0.852069
10196286	rs72774200	3.34734e-09	-0.0266619	-2.60169e-10
10196575	rs60150294	9.71794e-10	0.0447508	-1.30819
10196762	rs9302415	1.45893e-09	-0.545038	-0.312087
10196880	rs117410261	3.75911e-09	-1.54163e-10	0.0893534
10196923	rs7206256	2.3243e-08	2.00923	-0.0980538
10196959	rs10153161	8.00954e-10	-1.45678	-2.60169e-10
10196975	rs58991479	1.30288e-09	-0.44469	-0.525559
10196982	rs7188343	2.66742e-08	2.13735	-0.0884819
10196983	rs10153237	8.20822e-10	-1.43228	-2.60169e-10
10197042	rs12598826	2.43296e-08	2.02698	-0.0701108
10197052	rs72774202	6.10161e-10	-1.72886	-2.60169e-10
10197068	rs7204412	2.44754e-08	2.04259	-0.0797497
10197349	rs8063758	2.47124e-08	2.04259	-0.0701108
10197862	rs11074576	1.69478e-09	-0.491525	-0.215753
10197870	rs12598973	1.42538e-09	-0.35754	-0.52285
10197951	rs75369470	5.40638e-10	-1.84983	-2.60169e-10
10198160	rs9924590	2.56862e-08	2.07304	-0.0619095
10198187	rs8048653	2.31343e-10	-1.67	-1.02868
10198193	rs77488268	1.14914e-09	-1.09582	-2.60169e-10
10198217	rs4780812	2.1283e-08	1.20284	0.620241
10198259	rs9924673	9.53379e-10	-1.28257	-2.60169e-10
10198269	rs9935144	2.64007e-08	2.07304	-0.0344731
10198270	rs117708020	5.52452e-10	-1.82822	-2.60169e-10
10198336	rs9924142	2.53826e-08	2.04259	-0.043354
10198420	rs72776004	3.64808e-09	0.0593726	-2.60169e-10
10198435	rs9924226	2.83885e-08	2.16816	-0.0570027
10198517	rs4353478	2.52341e-08	2.03672	-0.043354
10198567	rs4533282	2.59318e-08	2.07304	-0.0523943
10198627	rs1900721	2.43289e-08	2.00923	-0.0523943
10198631	rs4782252	1.57665e-09	-0.899538	0.120011
10198659	rs60369057	9.89376e-10	-0.0272688	-1.21824
10198812	rs10153211	8.31124e-10	-1.41981	-2.60169e-10
10198850	rs4464076	4.43585e-09	0.458767	-0.203877
10198903	rs4354936	1.98162e-09	-0.0473798	-0.503532
10199105	rs2352748	5.1619e-09	0.414938	-0.0084614
10199419	rs2016627	7.75071e-08	2.89403	0.221515
10199916	rs3948098	7.87832e-08	2.93052	0.201353
10199955	rs2034365	3.00451e-08	2.00447	0.1634
10199979	rs2034366	7.8881e-10	-1.47206	-2.60169e-10
10200164	rs144208005	1.36971e-09	-1.54163e-10	-0.920233
10200310	rs12934614	3.00823e-08	1.3287	0.84041
10200669	rs8061843	7.81308e-10	-1.48161	-2.60169e-10
10200701	rs7203520	8.19558e-08	2.93052	0.240833
10200763	rs8045728	8.75433e-10	-1.36787	-2.60169e-10
10201170	rs77019969	1.95698e-09	-0.13217	-0.431257
10201191	rs1375077	8.75433e-10	-1.36787	-2.60169e-10
10201218	rs1124509	9.04291e-10	-1.33543	-2.60169e-10
10201453	rs1375078	4.39989e-09	0.394211	-0.147461
10201486	rs1375079	4.47484e-09	0.394211	-0.130569
10201702	rs72776008	1.0398e-09	-0.409844	-0.785961
10201727	rs6497690	9.07968e-08	2.81631	0.457483
10201960	rs57655198	2.58123e-08	2.10142	-0.0853956
10201982	rs117917728	1.83711e-09	-0.626632	-2.60169e-10
10202550	rs73512755	9.23464e-10	-1.31445	-2.60169e-10
10202650	rs4782255	4.01919e-09	0.306459	-0.150208
10202802	rs7192395	4.15947e-09	0.327685	-0.137127
10202974	rs7199298	3.92899e-09	0.368307	-0.234754
10203395	rs72776012	9.85192e-10	-0.436004	-0.813744
10203450	rs79546108	2.01519e-09	-0.13217	-0.401943
10203539	rs12931150	4.10852e-09	0.327685	-0.149452
10203549	rs12918566	4.02223e-09	0.306459	-0.149452
10203857	rs140714747	6.96191e-10	-0.535158	-1.0618
10204167	rs74006706	8.18129e-10	-1.43556	-2.60169e-10
10204169	rs74006707	5.0074e-09	0.394211	-0.0181232
10204177	rs74495883	2.02693e-09	-0.181167	-0.347141
10204360	rs7205866	4.8152e-09	0.373577	-0.0366291
10204659	rs137950317	8.94109e-10	-1.54163e-10	-1.34676
10204750	rs12447389	1.59847e-09	-0.659133	-0.106648
10205178	rs7189786	4.49746e-10	-1.67724	-0.356657
10205201	rs7187763	1.65518e-09	-0.544369	-0.186548
10205221	rs7187914	1.69779e-09	-0.578086	-0.127418
10205245	rs4782258	1.44071e-10	-1.81765	-1.35463
10205296	rs75721537	8.04163e-10	-1.45278	-2.60169e-10
10205314	rs62033428	4.7461e-09	0.322494	-2.60169e-10
10205326	rs7189495	1.84221e-09	-0.541531	-0.0823317
10205327	rs7188108	1.78107e-09	-0.575284	-0.0823317
10205412	rs7188171	1.44966e-09	-0.534206	-0.32929
10205430	rs7190342	1.76307e-09	-0.612291	-0.0554807
10205467	rs117468730	5.43388e-10	-1.84476	-2.60169e-10
10205481	rs10852257	5.50545e-10	-1.83167	-2.60169e-10
10205656	rs7195607	1.09644e-09	-0.290297	-0.852464
10205691	rs34393853	4.77195e-09	0.771604	-0.443677
10205788	rs11646734	5.99928e-10	-1.6122	-0.133572
10205824	rs11641504	4.57633e-10	-1.26967	-0.746842
10205944	rs62621078	8.71825e-10	-1.372	-2.60169e-10
10206002	rs12445246	7.22578e-10	-1.55976	-2.60169e-10
10206127	rs113366903	7.87075e-10	-1.47426	-2.60169e-10
10206175	rs11866570	1.44501e-09	-0.866714	-2.60169e-10
10206214	rs35273375	7.62624e-10	-1.50582	-2.60169e-10
10206426	rs34819762	1.69801e-09	0.150867	-0.856241
10206520	rs112333946	7.34004e-10	-1.54407	-2.60169e-10
10206652	rs1900718	5.96037e-09	1.23419	-0.683892
10206841	rs113629870	2.8173e-10	-1.44612	-1.05551
10207029	rs12924929	1.1596e-09	0.162357	-1.24911
10207147	rs7190642	2.26155e-08	2.9739	-1.09009
10207956	rs7197357	3.89372e-08	3.50706	-1.07994
10208106	rs72776014	3.13716e-08	3.28688	-1.0758
10208218	rs7195732	3.27515e-08	3.33804	-1.08392
10208337	rs75668634	1.50399e-09	-0.826709	-2.60169e-10
10208516	rs11644367	8.61857e-09	1.71759	-0.798501
10208552	rs116918502	1.28749e-09	-0.982131	-2.60169e-10
10208750	rs72776018	5.58512e-09	0.485277	-2.60169e-10
10209065	rs78887419	5.9437e-09	0.547504	-2.60169e-10
10210022	rs142528151	7.40606e-10	-1.53512	-2.60169e-10
10210257	rs11646046	2.16075e-10	-1.75308	-1.01388
10210261	rs1550958	2.21643e-10	-1.75612	-0.985392
10210305	rs13337187	1.70369e-09	-0.702031	-2.60169e-10
10210367	rs72776021	2.06654e-09	-0.508955	-2.60169e-10
10210459	rs1550959	2.22787e-10	-1.74334	-0.99303
10210585	rs79706203	1.46848e-10	-1.83932	-1.31387
10210614	rs11647290	2.18699e-10	-1.74653	-1.00836
10210684	rs13337372	1.78579e-09	-0.654968	-2.60169e-10
10210727	rs11647362	2.23511e-10	-1.74009	-0.99303
10210744	rs13336306	1.80642e-09	-0.643483	-2.60169e-10
10211049	rs28493379	2.57215e-09	-0.290088	-2.60169e-10
10211078	rs57504038	2.98331e-10	-1.33555	-1.10883
10211245	rs12926530	7.88148e-10	-1.4729	-2.60169e-10
10211294	rs72776024	3.61638e-09	0.0506443	-2.60169e-10
10211502	rs58261748	2.65738e-10	-1.46168	-1.09839
10211503	rs9937210	2.176e-10	-1.74968	-1.01025
10211569	rs12927015	2.27789e-10	-1.73037	-0.983791
10211676	rs9926837	7.32337e-10	-0.381871	-1.16447
10211731	rs79474310	5.8581e-10	-0.82901	-0.940579
10212246	rs12932615	2.27519e-10	-1.7592	-0.956148
10212345	rs8058537	2.17475e-10	-1.76207	-0.998432
10212383	rs8058567	2.19316e-10	-1.75612	-0.995945
10212500	rs4782262	2.18117e-10	-1.75912	-0.998432
10212779	rs4782263	2.23039e-10	-1.7368	-0.998432
10213156	rs72776030	4.74815e-09	0.322926	-2.60169e-10
10213406	rs9931751	2.25086e-10	-1.73516	-0.990945
10213508	rs11640305	2.22187e-10	-1.74812	-0.990945
10213643	rs72776031	4.33534e-09	0.231971	-2.60169e-10
10213711	rs11640377	2.22495e-10	-1.74173	-0.995945
10213729	rs11640415	2.21631e-10	-1.74812	-0.993449
10213757	rs11645334	2.15691e-10	-1.78005	-0.988683
10213758	rs11640421	2.15691e-10	-1.79249	-0.976246
10213788	rs11640425	2.32496e-10	-1.72493	-0.968786
10213840	rs11641560	2.26832e-10	-1.72493	-0.993449
10213893	rs74504863	5.47961e-10	-1.83638	-2.60169e-10
10213963	rs11074591	2.26049e-10	-1.72838	-0.993449
10213978	rs11074592	2.26049e-10	-1.72838	-0.993449
10214052	rs58926525	3.68106e-10	-1.08165	-1.15256
10214241	rs7195897	2.26927e-10	-1.73179	-0.986162
10214268	rs58626002	3.8948e-10	-1.04558	-1.1322
10214306	rs11074593	4.17397e-10	-1.02388	-1.08467
10214398	rs7196139	4.21623e-09	0.204114	-2.60169e-10
10214535	rs72776035	3.17967e-10	-1.57754	-0.80309
10214604	rs7191698	2.31572e-10	-1.72142	-0.976273
10214702	rs35102700	2.42863e-10	-1.72508	-0.92501
10214772	rs2352753	2.31578e-10	-1.72142	-0.976246
10214793	rs72776036	4.52826e-09	0.275509	-2.60169e-10
10214798	rs71379070	2.41134e-10	-1.72155	-0.935681
10214872	rs1078693	2.38057e-10	-1.70388	-0.966197
10214894	rs62035766	1.15142e-09	-1.09383	-2.60169e-10
10214984	rs1078694	2.51458e-10	-1.6901	-0.92521
10215071	rs1078695	3.78384e-10	-1.38806	-0.818617
10215164	rs1078696	2.29012e-10	-1.74495	-0.963859
10215239	rs75194938	3.12459e-10	-1.2369	-1.16121
10215253	rs2352754	2.29012e-10	-1.74495	-0.963859
10215279	rs2352755	2.29012e-10	-1.74495	-0.963859
10215420	rs2352757	2.2975e-10	-1.74173	-0.963859
10215483	rs2352759	4.38988e-10	-1.28297	-0.775145
10215508	rs2352760	2.30349e-10	-1.74173	-0.961252
10215512	rs1868288	2.27433e-10	-1.74173	-0.973994
10215622	rs2352761	2.27229e-10	-1.74495	-0.971673
10215641	rs1448247	3.16008e-10	-1.22647	-1.16035
10215690	rs79146931	7.59869e-09	0.793147	-2.60169e-10
10215701	rs1448248	2.26934e-10	-1.77439	-0.943534
10215712	rs117504849	2.12567e-09	-1.54163e-10	-0.480741
10215813	rs1868289	3.49818e-10	-1.54468	-0.740489
10215890	rs35032885	2.47648e-10	-1.72155	-0.909024
10215934	rs55905124	3.21787e-10	-1.56664	-0.802055
10215937	rs62035769	4.53668e-10	-1.26064	-0.76458
10215959	rs72776039	8.93494e-09	0.955141	-2.60169e-10
10216024	rs12448926	4.40975e-10	-0.946714	-1.10688
10216141	rs28561447	6.04114e-10	-1.73882	-2.60169e-10
10216243	rs28550823	6.01684e-10	-1.74285	-2.60169e-10
10216343	rs1375067	6.04114e-10	-1.73882	-2.60169e-10
10216386	rs4780817	5.98783e-10	-1.74768	-2.60169e-10
10216403	rs4780818	5.98783e-10	-1.74768	-2.60169e-10
10216457	rs1375068	9.38541e-09	1.00433	-2.60169e-10
10216537	rs58434557	7.35364e-10	-1.54222	-2.60169e-10
10216547	rs4780819	5.94026e-10	-1.75566	-2.60169e-10
10216682	rs4782265	6.03712e-10	-1.73949	-2.60169e-10
10216906	rs7204513	6.01203e-10	-1.74365	-2.60169e-10
10217078	rs58797761	7.28142e-10	-1.55209	-2.60169e-10
10217096	rs1375069	1.92136e-10	-1.84808	-1.0363
10217416	rs4454974	4.3405e-10	-0.997719	-1.0717
10217492	rs4312304	4.6239e-09	0.29641	-2.60169e-10
10217527	rs1448249	1.90258e-10	-1.84918	-1.04502
10217536	rs1375070	4.20718e-10	-0.953784	-1.14684
10217617	rs1448250	1.84627e-10	-1.84918	-1.07507
10217648	rs72776042	5.42126e-09	0.4555	-2.60169e-10
10217878	rs60964509	5.10992e-09	0.396354	-2.60169e-10
10217970	rs76790181	1.51635e-10	-1.77498	-1.34613
10217990	rs4782266	7.84819e-09	0.825455	-2.60169e-10
10218006	rs59968382	4.67027e-09	0.306387	-2.60169e-10
10218496	rs56135508	1.03853e-08	1.10556	-2.60169e-10
10218633	rs6497713	4.53899e-09	0.277875	-2.60169e-10
10218725	rs4782267	7.74122e-10	-0.591434	-0.89942
10218774	rs4782268	7.87867e-10	-0.591434	-0.881822
10218897	rs1448251	1.93436e-10	-1.80291	-1.07473
10218948	rs1448252	3.66274e-10	-1.19855	-1.04066
10219104	rs58711233	4.26567e-09	0.215771	-2.60169e-10
10219178	rs144066599	8.91944e-10	-1.54163e-10	-1.34918
10219285	rs61364437	7.87277e-10	-0.605587	-0.868416
10219417	rs4782271	7.77084e-10	-0.605587	-0.881449
10219473	rs113413730	5.92005e-10	-1.75907	-2.60169e-10
10220611	rs4782275	7.79751e-10	-0.62639	-0.857219
10220697	rs117863775	6.10666e-10	-1.72803	-2.60169e-10
10220802	rs7195891	1.90467e-10	-1.8099	-1.08321
10220866	rs1448253	5.58729e-09	0.485666	-2.60169e-10
10220961	rs1448254	3.51748e-09	0.0229173	-2.60169e-10
10221043	rs1448255	3.33887e-09	-0.029195	-2.60169e-10
10221351	rs2121941	2.1778e-10	-1.78866	-0.970435
10221419	rs72776048	5.85803e-09	0.532984	-2.60169e-10
10221454	rs72776049	4.59792e-09	1.11748	-0.826702
10221483	rs9930364	5.58618e-09	0.485467	-2.60169e-10
10221511	rs71379071	2.0588e-10	-1.8197	-0.995589
10221680	rs72776050	6.22997e-09	0.594543	-2.60169e-10
10221698	rs75163958	3.54548e-09	0.030844	-2.60169e-10
10221878	rs35502861	2.0531e-10	-1.82448	-0.993579
10221925	rs118072144	5.4151e-10	-1.84822	-2.60169e-10
10221948	rs35181140	2.10613e-10	-1.81432	-0.978239
10221951	rs34435939	2.10221e-10	-1.81432	-0.980103
10221970	rs11645379	3.93236e-09	0.134412	-2.60169e-10
10222005	rs35890930	2.11842e-10	-1.8085	-0.978239
10222360	rs77858670	1.84805e-10	-1.82686	-1.09642
10222585	rs11859727	3.91958e-10	-0.822384	-1.34904
10222808	rs6497716	1.64457e-09	-0.73735	-2.60169e-10
10223380	rs77282668	9.1527e-10	-1.54163e-10	-1.32337
10223455	rs2197778	1.7803e-09	-0.658048	-2.60169e-10
10223580	rs1375071	2.47891e-10	-1.49317	-1.13642
10223793	rs35602117	2.09123e-10	-1.84925	-0.95041
10224036	rs1448257	1.98272e-09	-0.55036	-2.60169e-10
10224625	rs72776054	4.46489e-09	0.261417	-2.60169e-10
10225050	rs11644511	4.12882e-10	-1.4185	-0.700917
10225152	rs11644255	4.90541e-10	-1.48064	-0.466433
10225237	rs75144761	2.22576e-10	-1.84376	-0.893555
10225242	rs11074603	5.30065e-10	-1.48064	-0.388941
10225735	rs11074604	5.58566e-10	-1.41029	-0.406921
10225994	rs35666563	2.09807e-10	-1.84451	-0.951885
10226111	rs2111223	5.76841e-09	0.517568	-2.60169e-10
10226880	rs1420667	3.59123e-10	-1.55303	-0.705894
10226975	rs1448264	3.59251e-10	-1.21053	-1.04804
10227113	rs141418857	6.82519e-10	-1.61679	-2.60169e-10
10227255	rs7206680	2.21822e-10	-1.6521	-1.08861
10227315	rs190189253	4.12783e-09	0.182924	-2.60169e-10
10227703	rs35354878	2.14234e-10	-1.84193	-0.933581
10228255	rs16957019	8.10077e-10	-1.44545	-2.60169e-10
10228918	rs1071458	2.44631e-10	-1.70455	-0.938279
10228991	rs75267051	6.86988e-10	-0.982081	-0.628187
10229372	rs1070479	2.38072e-09	-0.367424	-2.60169e-10
10229563	rs12929783	2.2838e-10	-1.84932	-0.862258
10229982	rs10775270	1.18576e-09	0.00439964	-1.06885
10230136	rs11862776	2.23141e-10	-1.84991	-0.884873
10230219	rs2442098	1.8489e-10	-1.56241	-1.36041
10230253	rs11074605	3.28431e-10	-1.84978	-0.498479
10230610	rs34358230	2.54049e-10	-1.83536	-0.769694
10230651	rs1070481	2.1254e-09	0.440968	-0.921838
10230908	rs1070482	1.92591e-10	-1.5204	-1.36162
10231227	rs1070483	2.13453e-10	-1.58702	-1.19215
10231266	rs111635669	7.32809e-10	-1.5457	-2.60169e-10
10231475	rs12922340	2.43415e-10	-1.85002	-0.797793
10231558	rs1070484	3.24658e-09	0.798863	-0.856091
10232086	rs1070485	5.04449e-10	-1.0409	-0.878221
10232087	rs182067372	8.94701e-10	-1.54163e-10	-1.34609
10232212	rs68013133	1.5967e-09	-1.02932	0.262429
10232272	rs4782288	2.49082e-10	-1.83711	-0.787695
10232277	rs114255297	5.63948e-10	-1.80762	-2.60169e-10
10232446	rs72776064	8.93672e-10	-0.952641	-0.394604
10232537	rs1070486	2.47273e-09	0.629833	-0.95934
10233128	rs17570500	2.11459e-10	-1.83932	-0.949229
10233181	rs112075086	9.23322e-10	-1.31461	-2.60169e-10
10233743	rs60832975	6.13341e-10	-1.72366	-2.60169e-10
10234522	rs149460316	5.5137e-10	-1.83018	-2.60169e-10
10234622	rs12598874	1.17301e-09	-1.62108	0.545822
10234764	rs1103127	6.48296e-10	-0.766637	-0.901599
10234921	rs141707566	5.56983e-10	-1.82005	-2.60169e-10
10235351	rs72776067	5.40738e-10	-1.84965	-2.60169e-10
10235992	rs1070487	5.25724e-10	-0.653576	-1.22423
10236877	rs75586822	1.12747e-09	-1.54163e-10	-1.11485
10237086	rs1070488	4.86053e-10	-0.772769	-1.1835
10237148	rs12929343	2.10867e-10	-1.83401	-0.957347
10237533	rs7191935	2.44453e-10	-1.84732	-0.796242
10237539	rs72776068	1.00867e-08	1.07639	-2.60169e-10
10237540	rs72776069	9.62364e-09	1.02939	-2.60169e-10
10237995	rs10852261	4.81461e-10	-0.701362	-1.2644
10237997	rs10852262	6.1241e-10	-0.796467	-0.928715
10238532	rs79813895	2.31325e-10	-1.85005	-0.848708
10238732	rs57036653	5.95013e-10	-1.754	-2.60169e-10
10238742	rs6416624	4.01647e-10	-0.817005	-1.33
10239087	rs144966198	5.74121e-10	-1.78974	-2.60169e-10
10239360	rs1097787	4.27424e-10	-0.752445	-1.33236
10239400	rs117794629	5.46809e-10	-1.83848	-2.60169e-10
10239733	rs1097735	4.18642e-10	-0.832843	-1.27273
10239794	rs1097734	4.00835e-10	-0.812155	-1.33688
10240054	rs1097733	3.40321e-09	0.885533	-0.895643
10240681	rs74629149	5.40983e-10	-1.8492	-2.60169e-10
10240949	rs1070476	3.69383e-10	-0.896516	-1.33424
10241362	rs1097732	3.9812e-10	-0.828029	-1.3278
10241414	rs12926569	2.09799e-10	-1.85005	-0.946386
10241454	rs12926704	2.21686e-10	-1.85005	-0.891274
10241583	rs1097731	3.97149e-10	-0.828029	-1.33024
10241655	rs34348078	2.17904e-10	-1.84769	-0.910833
10241739	rs1097730	6.7048e-10	-0.775458	-0.859131
10242083	rs74343295	2.39685e-09	-0.360675	-2.60169e-10
10242861	rs76358291	2.19417e-10	-1.84937	-0.902244
10242993	rs149119630	1.49642e-08	-1.54163e-10	1.47083
10243256	rs1070475	3.96002e-10	-0.825089	-1.33608
10243426	rs1070474	5.20271e-10	-0.732938	-1.1553
10243791	rs1070473	1.97223e-09	0.481167	-1.03683
10243980	rs3885998	2.40341e-10	-1.84922	-0.811304
10244620	rs9934711	1.31866e-09	-1.01064	0.0524289
10244676	rs78791338	5.4656e-10	-1.83894	-2.60169e-10
10245375	rs117754358	1.2141e-09	-1.54163e-10	-1.04082
10245792	rs113481409	5.42138e-10	-1.84706	-2.60169e-10
10245930	rs10438524	3.50798e-10	-1.74929	-0.533081
10246337	rs12446356	2.24068e-10	-1.84989	-0.880745
10246344	rs7186062	7.42986e-10	-1.62683	0.0949242
10246388	rs6497731	8.53542e-10	-1.68759	0.294402
10246481	rs6497732	4.5947e-10	-0.934777	-1.07773
10246667	rs3852744	5.10765e-10	-0.85683	-1.04984
10246995	rs1532933	1.69117e-09	-0.162676	-0.546732
10247026	rs1532934	4.00368e-10	-1.05143	-1.09877
10247248	rs1626306	4.64495e-10	-0.951789	-1.04984
10247304	rs10438517	2.82646e-10	-1.84964	-0.64875
10247400	rs1627364	1.28715e-09	0.0555607	-1.03796
10247570	rs78468461	9.0853e-10	-1.33076	-2.60169e-10
10247683	rs74942364	5.41714e-10	-1.84784	-2.60169e-10
10247882	rs142107673	1.42555e-09	-1.54163e-10	-0.88027
10248064	rs1345423	4.74546e-10	-0.914501	-1.06572
10248272	rs35696239	2.18226e-10	-1.84895	-0.908103
10248694	rs11074613	2.42526e-10	-1.78847	-0.863009
10248789	rs7501071	2.40394e-10	-1.7922	-0.868106
10248860	rs3852745	2.30551e-10	-1.79581	-0.9063
10248925	rs78923912	1.41181e-09	-0.889956	-2.60169e-10
10249021	rs3852746	2.42585e-10	-1.79251	-0.858724
10249416	rs1097784	1.06795e-09	-0.912664	-0.256419
10249440	rs1097785	9.69411e-10	0.0524639	-1.31836
10249513	rs12185150	5.49649e-10	-1.8333	-2.60169e-10
10249868	rs1102967	1.12006e-09	0.216598	-1.33804
10249882	rs1702265	5.54759e-10	-0.743125	-1.08092
10249971	rs1103651	8.73397e-10	-0.859164	-0.511031
10250639	rs7195491	2.81617e-10	-1.74269	-0.759351
10250659	rs1345424	8.43753e-10	-0.171805	-1.23292
10250666	rs117578872	6.30631e-10	-1.69586	-2.60169e-10
10251010	rs1147993	5.09429e-10	-0.798069	-1.11122
10251427	rs1097786	2.46387e-09	-0.333096	-2.60169e-10
10251791	rs194355	1.90543e-10	-1.83984	-1.05287
10252442	rs183161	1.68681e-10	-1.84102	-1.17356
10252565	rs11859693	1.61281e-10	-1.77083	-1.28861
10252566	rs59433625	5.42898e-10	-1.84566	-2.60169e-10
10252845	rs8045990	2.22817e-10	-1.76035	-0.975883
10252909	rs8050482	2.2897e-10	-1.7612	-0.947793
10253074	rs3911053	1.69534e-10	-1.84991	-1.15962
10253077	rs1097844	1.97616e-10	-1.72907	-1.12718
10253184	rs8050654	2.03505e-10	-1.84985	-0.977044
10253232	rs117669636	1.15813e-09	-1.54163e-10	-1.08802
10253235	rs1103655	1.66058e-10	-1.84684	-1.18341
10253636	rs6497738	1.86665e-10	-1.84991	-1.06336
10253856	rs168866	2.82297e-10	-1.76633	-0.733295
10255223	rs1099402	1.97832e-10	-1.84244	-1.01272
10255910	rs34834528	2.66079e-10	-1.81589	-0.742906
10256135	rs4587976	2.48509e-10	-1.81423	-0.812871
10256342	rs75499250	8.80776e-10	-1.54163e-10	-1.36178
10256974	rs117566631	9.81164e-10	-1.25384	-2.60169e-10
10257419	rs146561923	1.00327e-09	-1.54163e-10	-1.23157
10258667	rs79624783	1.09743e-09	-1.54163e-10	-1.14186
10259862	rs76738474	1.02567e-09	-1.54163e-10	-1.20949
10260414	rs9888961	1.93196e-10	-1.70473	-1.17415
10260602	rs139619267	1.9312e-09	-1.54163e-10	-0.576685
10260951	rs34514934	1.84223e-10	-1.74511	-1.18132
10260980	rs2353434	6.89116e-10	-1.81408	0.206908
10261308	rs1550961	6.6216e-10	-1.82392	0.176844
10261812	rs1071502	2.28124e-10	-1.84744	-0.865258
10261881	rs55914559	6.06691e-10	-1.73456	-2.60169e-10
10262399	rs61569373	6.05017e-10	-1.73733	-2.60169e-10
10262456	rs17570674	7.41499e-10	-1.53391	-2.60169e-10
10262553	rs79699251	6.60417e-10	-1.64971	-2.60169e-10
10262594	rs186473536	9.15624e-10	-1.54163e-10	-1.32298
10262976	rs76190171	6.60417e-10	-1.64971	-2.60169e-10
10263445	rs72776078	3.31986e-10	-1.77902	-0.55847
10263950	rs1366076	3.30949e-10	-1.7707	-0.569915
10264457	rs11074627	9.01637e-10	-1.60557	0.2672
10264598	rs8063971	1.54729e-10	-1.84939	-1.25152
10264629	rs118190425	5.42352e-10	-1.84667	-2.60169e-10
10265157	rs1070502	3.25515e-10	-1.84803	-0.509148
10265174	rs1070503	8.86664e-10	-1.59327	0.23815
10265370	rs1070505	2.86994e-10	-1.84866	-0.63446
10265596	rs1070548	2.84959e-10	-1.84866	-0.641576
10265765	rs112429376	1.81783e-09	-0.637187	-2.60169e-10
10265802	rs76902168	7.74858e-10	-1.4899	-2.60169e-10
10265835	rs1097927	2.87517e-10	-1.84684	-0.63446
10266115	rs35016816	2.26408e-10	-1.79798	-0.922265
10266845	rs16957071	5.41934e-10	-1.84744	-2.60169e-10
10266882	rs35844408	2.10834e-10	-1.80244	-0.989076
10267120	rs8047898	1.55076e-10	-1.82814	-1.27053
10267237	rs72776080	2.92038e-09	-0.163116	-2.60169e-10
10267358	rs11074629	4.88482e-10	-1.81582	-0.135465
10267790	rs11642956	1.52472e-10	-1.834	-1.2816
10268243	rs1104474	3.31297e-10	-1.81246	-0.527112
10268330	rs1650420	3.32795e-10	-1.81559	-0.519466
10268412	rs1104068	3.34819e-10	-1.80953	-0.519466
10268446	rs8055598	3.34386e-10	-1.81559	-0.514698
10268453	rs139089213	9.46523e-10	-1.28979	-2.60169e-10
10268731	rs1102972	3.30856e-10	-1.81262	-0.528281
10268744	rs1097928	3.78913e-10	-1.81984	-0.385439
10269019	rs74006798	5.65465e-10	-1.80494	-2.60169e-10
10269198	rs1868291	1.95685e-10	-1.75857	-1.10751
10269351	rs148909764	1.17939e-09	-1.54163e-10	-1.06983
10269442	rs61143050	5.95154e-10	-1.75376	-2.60169e-10
10269630	rs150416563	2.01198e-09	-0.535709	-2.60169e-10
10269941	rs1666857	2.01309e-10	-1.83692	-1.00082
10269995	rs191543621	8.93209e-10	-1.54163e-10	-1.34776
10270010	rs74391754	6.13385e-10	-1.72359	-2.60169e-10
10270058	rs1641791	2.80199e-10	-1.80032	-0.706762
10270154	rs7498300	5.42787e-10	-1.84587	-2.60169e-10
10270314	rs7499321	2.59773e-10	-1.80067	-0.782109
10270667	rs4780865	2.26147e-10	-1.79603	-0.925371
10270810	rs17570793	5.41903e-10	-1.8475	-2.60169e-10
10271164	rs11642171	4.69648e-10	-1.7117	-0.278897
10271246	rs34406060	1.04227e-09	-1.19343	-2.60169e-10
10271352	rs190367674	8.84747e-10	-1.54163e-10	-1.35728
10271394	rs4780866	5.41282e-10	-1.84864	-2.60169e-10
10271429	rs80250569	5.46653e-10	-1.83877	-2.60169e-10
10271895	rs4780867	1.8275e-10	-1.84926	-1.08521
10272224	rs34963744	1.81398e-10	-1.84892	-1.09297
10272741	rs117667245	2.37644e-10	-1.54187	-1.12994
10272978	rs12444398	5.48482e-10	-1.83543	-2.60169e-10
10273296	rs11640125	1.61904e-10	-1.78495	-1.27063
10273536	rs80099381	3.89818e-10	-1.75181	-0.425088
10274631	rs74006799	7.33664e-10	-1.54453	-2.60169e-10
10274837	rs59847925	5.46041e-10	-1.83989	-2.60169e-10
10274884	rs113237844	9.33718e-10	-1.30341	-2.60169e-10
10275698	rs2302711	1.99184e-10	-1.84094	-1.00741
10276652	rs45467098	7.1649e-10	-1.56822	-2.60169e-10
10277263	rs117609472	2.1014e-10	-1.68009	-1.11472
10277478	rs144674641	8.31638e-10	-1.41919	-2.60169e-10
10277534	rs3785185	1.45709e-10	-1.83905	-1.32192
10278080	rs143673370	2.72123e-09	-1.54163e-10	-0.233745
10278158	rs4780874	1.44864e-10	-1.84441	-1.32237
10278779	rs1118728	8.77232e-10	-1.47673	0.110922
10278903	rs149451873	2.56998e-09	-1.54163e-10	-0.29093
10279055	rs74556561	8.74134e-10	-1.36935	-2.60169e-10
10279098	rs11864024	1.44968e-10	-1.84919	-1.31688
10279646	rs9926758	1.44932e-10	-1.84763	-1.31869
10279848	rs1420666	1.97467e-10	-1.75525	-1.10177
10279937	rs1896579	1.45213e-10	-1.84747	-1.3169
10280016	rs1071504	1.45213e-10	-1.84747	-1.3169
10280126	rs7192971	1.4518e-10	-1.84682	-1.31779
10280389	rs140511409	2.17932e-09	-1.54163e-10	-0.455816
10280758	rs11647417	1.45841e-10	-1.84719	-1.31287
10281135	rs58655089	2.98779e-10	-1.75365	-0.689235
10281150	rs12149871	6.03479e-10	-1.62091	-0.118964
10281285	rs1641793	1.47069e-10	-1.84504	-1.30665
10281293	rs1666851	3.10436e-10	-1.73764	-0.666964
10281466	rs7201428	1.47184e-10	-1.84433	-1.30657
10281654	rs7201823	1.46892e-10	-1.84631	-1.30657
10281759	rs2195261	1.47243e-10	-1.84703	-1.30347
10282027	rs17570891	7.03066e-10	-1.58713	-2.60169e-10
10282036	rs7189818	1.47631e-10	-1.84543	-1.30244
10282065	rs7184990	1.47546e-10	-1.84543	-1.30302
10282176	rs1346430	1.47946e-10	-1.84594	-1.29979
10282367	rs1097867	1.48411e-10	-1.84504	-1.29756
10282578	rs2909018	1.48584e-10	-1.84614	-1.29529
10282734	rs11074637	1.48903e-10	-1.84504	-1.29425
10282921	rs1650395	1.48738e-10	-1.84614	-1.29425
10282975	rs28578260	2.21893e-10	-1.61258	-1.12781
10283119	rs11074638	1.9869e-10	-1.75396	-1.09688
10283155	rs11074639	1.48906e-10	-1.8451	-1.29417
10283242	rs11074640	1.4817e-10	-1.84772	-1.2965
10283313	rs11074641	1.49417e-10	-1.84543	-1.29042
10283473	rs3865193	1.47737e-10	-1.8447	-1.30245
10283486	rs11641733	1.47501e-10	-1.84516	-1.30359
10283595	rs11641781	1.4951e-10	-1.82958	-1.30563
10284055	rs140746427	7.83226e-10	-1.47916	-2.60169e-10
10284151	rs28575121	1.45924e-10	-1.83979	-1.31971
10284156	rs1650396	1.92648e-10	-1.73289	-1.14883
10284176	rs17671641	1.96594e-10	-1.71592	-1.14552
10284216	rs1070495	2.14252e-10	-1.60231	-1.17312
10284854	rs3865194	1.60632e-10	-1.79485	-1.26862
10285079	rs1070496	1.68966e-10	-1.74892	-1.26397
10285379	rs7202876	1.6305e-10	-1.81379	-1.23473
10285492	rs3865195	1.66063e-10	-1.79904	-1.23118
10285537	rs4780886	1.63251e-10	-1.7947	-1.2526
10285569	rs1650397	1.66996e-10	-1.79485	-1.22976
10285629	rs16957102	2.14683e-10	-1.61227	-1.16115
10285700	rs71379076	2.15022e-10	-1.61227	-1.15957
10285985	rs3909797	1.44431e-10	-1.80799	-1.36179
10286089	rs1070497	1.61694e-10	-1.79938	-1.25749
10286599	rs76620902	6.9522e-10	-1.59836	-2.60169e-10
10286631	rs1807353	2.13531e-10	-1.64895	-1.12985
10286633	rs2016202	1.64156e-10	-1.79523	-1.24654
10286637	rs188650377	5.23739e-09	0.420995	-2.60169e-10
10286706	rs1807354	2.19866e-10	-1.57844	-1.17113
10287011	rs149303230	7.85215e-10	-1.47663	-2.60169e-10
10287091	rs3865196	2.18731e-10	-1.58922	-1.16552
10287558	rs13332817	2.08275e-10	-1.59866	-1.20506
10287602	rs13333124	2.14364e-10	-1.59994	-1.17497
10288184	rs9930500	2.20416e-10	-1.55104	-1.19602
10288251	rs75160553	2.29811e-10	-1.6537	-1.05163
10288368	rs141275303	7.10713e-10	-1.57632	-2.60169e-10
10288503	rs77172850	8.08639e-10	-1.44723	-2.60169e-10
10288512	rs9923162	2.22673e-10	-1.59265	-1.14423
10288573	rs9930833	2.11154e-10	-1.60306	-1.18693
10288630	rs8061486	2.20186e-10	-1.60819	-1.13992
10288862	rs8046217	2.25736e-10	-1.5904	-1.13282
10289290	rs71379077	2.15802e-10	-1.81979	-0.948439
10289302	rs71379078	2.14352e-10	-1.81749	-0.957472
10289738	rs1097869	2.47485e-10	-1.82175	-0.809487
10289857	rs1111421	2.16113e-10	-1.77336	-0.993421
10290243	rs17750837	2.22378e-10	-1.80235	-0.935858
10290245	rs11647181	2.09102e-10	-1.50526	-1.2945
10290342	rs80346639	6.4035e-10	-1.68057	-2.60169e-10
10290575	rs1427858	3.72435e-10	-1.76976	-0.452764
10290592	rs116897209	8.24972e-10	-1.42723	-2.60169e-10
10291080	rs11648582	2.65403e-10	-1.6823	-0.87904
10291108	rs35927639	1.84259e-10	-1.80015	-1.12609
10291296	rs7200200	3.54455e-10	-1.76577	-0.50623
10291451	rs17671743	5.4164e-10	-1.84798	-2.60169e-10
10291618	rs17671763	5.51206e-10	-1.83047	-2.60169e-10
10291833	rs11648626	3.21016e-10	-1.76304	-0.608055
10291945	rs34901854	1.65158e-10	-1.80295	-1.23273
10291974	rs11646060	3.64589e-10	-1.77525	-0.46856
10292060	rs17571080	5.41747e-10	-1.84778	-2.60169e-10
10292499	rs8063807	2.08389e-10	-1.84321	-0.959974
10293085	rs78594968	2.37778e-10	-1.74332	-0.927924
10293234	rs111801513	5.4382e-10	-1.84397	-2.60169e-10
10293244	rs8047411	2.08056e-10	-1.84592	-0.958854
10293301	rs140993878	1.06683e-09	-1.17013	-2.60169e-10
10293435	rs17671769	5.43324e-10	-1.84488	-2.60169e-10
10293477	rs8049007	2.16292e-10	-1.84881	-0.91714
10293528	rs8049174	2.18963e-10	-1.84722	-0.906461
10293665	rs9924349	2.19052e-10	-1.848	-0.905279
10293678	rs9937681	2.08705e-10	-1.84918	-0.952487
10294005	rs17671799	5.4382e-10	-1.84397	-2.60169e-10
10294201	rs112658080	5.41358e-10	-1.8485	-2.60169e-10
10294208	rs113622999	5.40791e-10	-1.84955	-2.60169e-10
10294398	rs1097870	2.51118e-10	-1.55122	-1.06544
10294462	rs34168101	1.97695e-10	-1.84498	-1.01087
10294652	rs9938370	7.41867e-10	-1.41384	-0.119578
10294893	rs11074650	1.91664e-10	-1.59385	-1.29299
10295011	rs17671830	5.21494e-10	-1.8451	-0.0407878
10295273	rs1362617	2.11652e-10	-1.54241	-1.24523
10295325	rs1362618	4.81468e-10	-1.84649	-0.119257
10295357	rs4332745	6.53989e-10	-1.84351	0.18402
10295626	rs142984583	8.80746e-10	-1.54163e-10	-1.36181
10295966	rs7185554	7.00455e-10	-1.81518	0.224322
10296010	rs144055183	1.29762e-09	-0.974296	-2.60169e-10
10296194	rs148762659	5.46485e-10	-1.83908	-2.60169e-10
10296251	rs4780285	6.39801e-10	-1.82024	0.138812
10296687	rs4780888	6.35287e-10	-1.82024	0.13173
10296707	rs7186994	6.42624e-10	-1.81938	0.142358
10297097	rs149733691	8.964e-10	-1.54163e-10	-1.3442
10297259	rs7204150	5.81195e-10	-1.81181	0.0343131
10297945	rs12918497	5.51566e-10	-1.82982	-2.60169e-10
10298341	rs1097858	5.48864e-10	-1.83473	-2.60169e-10
10298577	rs1097859	6.5032e-10	-1.30227	-0.36285
10298931	rs4780889	5.61611e-10	-1.81355	0.00177293
10299190	rs2434210	5.99013e-10	-1.7473	-2.60169e-10
10299251	rs35989240	1.88503e-10	-1.67144	-1.23203
10299370	rs71379079	4.09546e-10	-1.82585	-0.301683
10299457	rs7199927	3.66214e-10	-1.77264	-0.466726
10299543	rs111910395	5.67794e-10	-1.53598	-0.264842
10299911	rs118093387	3.78258e-09	0.0955777	-2.60169e-10
10300276	rs7200416	4.29916e-10	-1.84866	-0.230335
10300330	rs78969252	5.48692e-10	-1.83505	-2.60169e-10
10300931	rs11074655	5.41783e-10	-1.84411	-0.00360535
10301059	rs7189298	1.86997e-10	-1.55139	-1.3601
10301252	rs12918712	3.44154e-10	-1.83465	-0.466844
10301539	rs2111222	4.08818e-10	-0.875447	-1.25387
10302071	rs12149604	3.43867e-10	-1.84977	-0.452558
10302214	rs75380039	7.58517e-09	0.791367	-2.60169e-10
10302817	rs141226121	8.70441e-10	-1.37358	-2.60169e-10
10302879	rs1834888	5.81934e-10	-1.84318	0.0669489
10303092	rs1834889	5.45758e-10	-1.84178	0.00136775
10303648	rs9937873	5.47387e-10	-1.83771	0.000282562
10303717	rs17571192	5.24594e-10	-1.84038	-0.0395826
10303734	rs9938544	5.26644e-10	-1.84038	-0.0356825
10303778	rs9928702	1.2998e-09	-0.706032	-0.266583
10303822	rs1820630	1.26273e-09	-0.77079	-0.230766
10303856	rs9938657	5.37601e-10	-1.83771	-0.0177556
10304121	rs4506897	1.3813e-09	-0.685919	-0.225884
10304271	rs7186221	3.45381e-10	-1.05055	-1.24738
10304290	rs7203633	3.49613e-10	-1.03696	-1.2488
10304755	rs11866936	1.24871e-09	-0.73607	-0.276647
10305167	rs7186920	1.23155e-09	-0.703532	-0.323019
10305496	rs7187626	1.27075e-09	-0.668085	-0.327139
10305898	rs11640755	1.03267e-09	-0.736415	-0.466271
10306337	rs12444872	1.89606e-10	-1.63929	-1.25835
10307481	rs7189216	2.61639e-10	-1.84649	-0.729129
10307538	rs7189897	1.35509e-09	-0.349462	-0.581495
10307792	rs11646455	3.913e-10	-0.864572	-1.30854
10308335	rs11074658	4.27152e-10	-1.82387	-0.261577
10308450	rs11074659	1.22944e-09	-0.358429	-0.669844
10308466	rs11074660	1.31511e-09	-0.255194	-0.705717
10308714	rs7196659	1.12968e-09	-0.360424	-0.752466
10308912	rs4780287	3.32257e-10	-1.82733	-0.509343
10309092	rs1427859	1.1147e-09	-0.34369	-0.782555
10309921	rs2353393	3.78108e-10	-1.84225	-0.365152
10309954	rs2883153	3.69327e-10	-1.83876	-0.392139
10310369	rs11864818	5.62055e-10	-1.81098	-2.60169e-10
10310378	rs75476633	1.8996e-09	-0.593186	-2.60169e-10
10310412	rs61708288	5.89903e-10	-1.76263	-2.60169e-10
10310442	rs11859481	5.81699e-10	-1.77663	-2.60169e-10
10310666	rs112989792	8.25516e-10	-1.42658	-2.60169e-10
10310796	rs4780890	5.7559e-10	-1.78719	-2.60169e-10
10310848	rs1097864	4.61679e-10	-1.39636	-0.611357
10310898	rs4780891	5.89769e-10	-1.76285	-2.60169e-10
10311067	rs4780892	5.76159e-10	-1.7862	-2.60169e-10
10311339	rs59093401	5.66375e-10	-1.80333	-2.60169e-10
10311929	rs11866109	5.75579e-10	-1.78721	-2.60169e-10
10311992	rs78505244	7.60764e-10	-0.644236	-0.864025
10312503	rs1990720	5.56162e-10	-1.82153	-2.60169e-10
10312526	rs17571253	5.45079e-10	-1.84165	-2.60169e-10
10312762	rs1990721	5.66332e-10	-1.8034	-2.60169e-10
10313043	rs16957145	5.63331e-10	-1.80872	-2.60169e-10
10313127	rs16957150	5.53033e-10	-1.82717	-2.60169e-10
10313207	rs67344863	5.53033e-10	-1.82717	-2.60169e-10
10313268	rs72777823	5.53238e-10	-1.8268	-2.60169e-10
10313335	rs140712377	1.38736e-09	-0.907426	-2.60169e-10
10313835	rs4780288	7.63492e-10	-0.379113	-1.12557
10314003	rs1074368	3.81837e-10	-0.901256	-1.29633
10314624	rs1073069	3.03719e-09	1.09572	-1.21962
10314826	rs141846652	5.43401e-10	-1.84474	-2.60169e-10
10314830	rs7187966	2.81647e-09	1.01488	-1.21423
10314912	rs67858802	1.13014e-09	0.240325	-1.35281
10314925	rs7189534	1.78882e-09	0.383026	-1.0363
10315254	rs7195284	2.65802e-09	0.980717	-1.23796
10315611	rs61560060	5.72374e-10	-1.79279	-2.60169e-10
10315838	rs2081829	8.75856e-10	-0.343735	-1.02365
10315861	rs77701952	4.69206e-09	0.311043	-2.60169e-10
10315905	rs76631202	8.81882e-10	-1.54163e-10	-1.36053
10316011	rs71379080	1.39688e-10	-1.84987	-1.3533
10316178	rs1477118	1.34802e-09	0.184302	-1.12049
10316465	rs4780893	1.55587e-09	0.466485	-1.25928
10316659	rs4780894	1.51231e-09	0.383907	-1.2051
10317056	rs4508419	1.41109e-10	-1.84954	-1.34351
10317093	rs117192612	5.64991e-10	-1.80577	-2.60169e-10
10317119	rs1111517	1.94237e-09	0.629995	-1.20091
10317253	rs12928398	1.4418e-09	0.308673	-1.17761
10317417	rs78122961	6.0809e-10	-1.73226	-2.60169e-10
10317422	rs75724913	6.15904e-10	-1.71949	-2.60169e-10
10317597	rs11649336	2.05296e-09	0.618927	-1.13447
10318104	rs77876828	1.41688e-10	-1.84911	-1.33985
10318165	rs74780875	1.41688e-10	-1.84911	-1.33985
10318324	rs4780895	2.99585e-09	0.857873	-0.995475
10318531	rs4780896	2.6848e-09	0.911428	-1.15865
10318570	rs4780897	2.60117e-09	0.915535	-1.1944
10319355	rs111618689	1.9191e-10	-1.72308	-1.16248
10319513	rs74882382	1.78643e-10	-1.71034	-1.24686
10319613	rs1344689	2.107e-09	0.347161	-0.836724
10319809	rs16957179	5.4749e-10	-1.83724	-2.60169e-10
10320654	rs149613591	1.20156e-09	-1.0512	-2.60169e-10
10320742	rs34322382	1.3961e-10	-1.84992	-1.35381
10321520	rs72777827	2.13385e-10	-1.41788	-1.3616
10321743	rs16957183	1.42163e-10	-1.84413	-1.34147
10322576	rs34224602	1.499e-10	-1.8383	-1.29432
10323228	rs72777829	5.44812e-10	-1.84214	-2.60169e-10
10323473	rs4780289	1.34214e-09	0.302781	-1.24335
10324147	rs7201055	1.89577e-09	0.583849	-1.17905
10324233	rs7201275	1.99165e-09	0.633189	-1.17905
10324807	rs7196794	1.56841e-10	-1.82033	-1.26702
10324828	rs7202445	1.57067e-10	-1.81571	-1.2702
10324874	rs1097860	2.81593e-10	-1.28696	-1.21516
10325125	rs28687957	1.57079e-10	-1.81142	-1.27442
10325245	rs8060023	8.37669e-10	-0.200302	-1.21166
10325345	rs28703301	1.5793e-10	-1.81309	-1.26734
10326235	rs28438952	1.51697e-10	-1.82246	-1.29824
10326287	rs28693847	1.52467e-10	-1.82162	-1.29402
10326457	rs35882777	1.5574e-10	-1.83957	-1.25483
10326587	rs74250871	1.48082e-10	-1.83872	-1.3061
10327072	rs7186110	1.8814e-09	0.619094	-1.22191
10327125	rs7202167	1.28809e-09	0.309524	-1.29119
10327165	rs72777831	7.07435e-10	-1.58094	-2.60169e-10
10327329	rs1097863	2.73395e-10	-1.32598	-1.20569
10327553	rs7202964	6.73466e-10	-0.387757	-1.24239
10327763	rs59661949	1.53351e-10	-1.84806	-1.2618
10328506	rs71379082	1.56454e-10	-1.8465	-1.24333
10328558	rs12923462	4.84141e-10	-0.733221	-1.22699
10328560	rs12599290	2.46946e-10	-1.27169	-1.36173
10328564	rs72777833	7.95311e-10	-1.46385	-2.60169e-10
10329510	rs35809230	1.60875e-10	-1.83974	-1.22222
10329905	rs13332694	1.48428e-10	-1.83424	-1.30824
10330790	rs117868054	9.00188e-10	-1.54163e-10	-1.33998
10331102	rs28524468	1.7569e-10	-1.6943	-1.27956
10331145	rs7206543	1.7241e-10	-1.71345	-1.27926
10331360	rs17672079	6.06e-10	-1.7357	-2.60169e-10
10331928	rs117183803	5.40625e-10	-1.84986	-2.60169e-10
10331953	rs12708669	1.5081e-10	-1.84411	-1.28246
10332071	rs6497811	4.91029e-10	-0.621675	-1.32441
10332175	rs7188822	2.92037e-10	-1.12361	-1.34209
10333066	rs8053507	5.37039e-10	-0.494957	-1.36156
10333991	rs111267605	6.43102e-10	-1.67628	-2.60169e-10
10334518	rs17603262	7.37035e-10	-1.53995	-2.60169e-10
10334645	rs79162951	4.25868e-10	-1.43858	-0.649876
10335004	rs79693184	4.91007e-10	-1.07049	-0.87564
10335103	rs168865	7.58852e-10	-1.51078	-2.60169e-10
10335965	rs142580037	7.11836e-10	-1.57474	-2.60169e-10
10336145	rs194347	6.01647e-10	-0.387069	-1.35584
10336369	rs9926371	1.742e-10	-1.62275	-1.35963
10336503	rs11648669	2.09716e-10	-1.483	-1.31383
10336665	rs8051514	1.03536e-09	-1.54163e-10	-1.20008
10336730	rs194348	2.06974e-10	-1.55033	-1.25966
10336979	rs8047197	2.5253e-10	-1.84456	-0.766493
10336997	rs8045955	2.34922e-10	-1.84867	-0.834661
10337177	rs144847632	5.56687e-10	-1.82058	-2.60169e-10
10337494	rs11642454	2.23676e-10	-1.38106	-1.35133
10337843	rs75752293	3.48251e-10	-1.50372	-0.785945
10337876	rs3852747	7.62125e-10	-0.204715	-1.30176
10337879	rs11642614	2.42141e-10	-1.29214	-1.36093
10338295	rs1097894	1.71204e-10	-1.83334	-1.16639
10338520	rs9929744	1.8234e-10	-1.79822	-1.13849
10338678	rs149685705	2.39419e-09	-0.361785	-2.60169e-10
10338786	rs8053153	1.51425e-10	-1.82057	-1.30192
10338793	rs1097895	5.69203e-10	-0.447034	-1.35131
10338840	rs17672145	7.87185e-10	-1.47412	-2.60169e-10
10339548	rs1097897	7.22143e-10	-0.570925	-0.989437
10340083	rs1097898	7.31763e-10	-0.212606	-1.33452
10340781	rs1097899	1.78732e-10	-1.62884	-1.32786
10340864	rs1097900	1.83761e-10	-1.63794	-1.29101
10341039	rs3889435	7.83058e-10	-1.47938	-2.60169e-10
10341141	rs1077836	2.89028e-10	-1.13911	-1.33695
10341515	rs17603318	3.86342e-10	-1.17385	-1.01201
10341598	rs7192868	2.82652e-10	-1.16764	-1.33072
10342484	rs11074679	1.80755e-10	-1.82423	-1.12121
10342518	rs1103909	1.69552e-10	-1.80598	-1.20345
10342606	rs76682026	5.66015e-10	-1.80396	-2.60169e-10
10342803	rs1104195	1.58023e-10	-1.72315	-1.35669
10342874	rs12597460	1.51057e-10	-1.76668	-1.35825
10342899	rs12597609	1.50947e-10	-1.7978	-1.32786
10342944	rs111814624	1.73419e-10	-1.77642	-1.21046
10343038	rs1104039	1.619e-10	-1.80811	-1.2475
10343097	rs118089814	6.46571e-10	-1.6709	-2.60169e-10
10343109	rs112848012	1.79418e-10	-1.84112	-1.11174
10343200	rs1734220	2.84786e-10	-1.13394	-1.35691
10343927	rs16957208	6.4699e-10	-1.67025	-2.60169e-10
10344326	rs77056145	1.00617e-09	-1.54163e-10	-1.22868
10344602	rs1079281	2.19207e-10	-1.66869	-1.08388
10344664	rs3852748	1.78111e-10	-1.72092	-1.23926
10344766	rs73498684	6.30757e-10	-1.69566	-2.60169e-10
10344825	rs1065832	2.79663e-10	-1.81821	-0.690784
10344850	rs76464256	1.88645e-09	0.541597	-1.14173
10345018	rs16957213	1.34044e-09	-0.941832	-2.60169e-10
10345242	rs57083545	1.58821e-09	-1.54163e-10	-0.77222
10345282	rs1079135	4.38408e-10	-1.76566	-0.293777
10345338	rs79505289	6.2158e-10	-1.71032	-2.60169e-10
10345668	rs3852749	5.59983e-10	-1.32466	-0.49002
10345749	rs8058947	1.44304e-09	0.354331	-1.22241
10345828	rs66550826	1.53245e-09	-0.0743904	-0.733572
10345849	rs66508177	2.41388e-10	-1.84063	-0.815546
10346332	rs79364939	1.22113e-09	0.126976	-1.16203
10346479	rs8043680	1.92958e-10	-1.6521	-1.22801
10346490	rs1097903	5.44486e-10	-1.84274	-2.60169e-10
10346512	rs6497829	2.44539e-09	-0.756558	0.415936
10346815	rs6497830	1.47552e-10	-1.79664	-1.35176
10346880	rs11649275	2.77831e-10	-1.74003	-0.775543
10347626	rs3852750	1.66368e-10	-1.71883	-1.30955
10347629	rs74985119	8.32409e-10	-0.0956458	-1.32261
10347651	rs3852751	2.51406e-10	-1.79889	-0.81663
10347790	rs17762213	9.96079e-10	0.0159635	-1.25472
10348192	rs3865197	6.27577e-10	-1.45746	-0.243261
10349007	rs79156558	1.45851e-09	-1.54163e-10	-0.857412
10349038	rs113187808	1.5499e-09	-0.796639	-2.60169e-10
10349311	rs171733	4.83375e-10	-1.72951	-0.232284
10349493	rs79118815	8.46935e-10	-0.158156	-1.2428
10349893	rs11074683	2.70861e-10	-1.50408	-1.0369
10349939	rs194346	2.78621e-10	-1.43149	-1.08125
10350137	rs4456502	3.75662e-10	-1.75655	-0.457341
10350560	rs2033188	3.58496e-10	-1.49679	-0.763879
10350648	rs6497845	5.70747e-10	-1.38038	-0.415262
10350712	rs78463945	2.07246e-10	-1.61878	-1.18989
10350784	rs77347897	1.2761e-09	0.198412	-1.18943
10350855	rs6497846	3.72813e-10	-1.49081	-0.730697
10350984	rs75835903	1.34142e-09	0.27399	-1.21509
10351191	rs145401462	6.61578e-10	-1.64796	-2.60169e-10
10351673	rs9939359	3.58763e-10	-1.43592	-0.823999
10351816	rs34502208	2.31806e-10	-1.815	-0.881682
10351827	rs194344	3.33668e-10	-1.49348	-0.838963
10351895	rs194343	7.56781e-10	-1.84263	0.329125
10351953	rs194342	7.53547e-10	-1.83938	0.321587
10352191	rs17762231	5.31091e-10	-0.665318	-1.20233
10352295	rs194341	2.46793e-10	-1.51191	-1.12213
10352296	rs72777848	5.41368e-10	-1.84848	-2.60169e-10
10352462	rs7206547	2.81334e-10	-1.73631	-0.766729
10352565	rs4780900	1.23612e-09	0.256467	-1.27932
10352623	rs194340	3.05225e-10	-1.83095	-0.590584
10352643	rs28513159	3.26762e-10	-1.48292	-0.870435
10352739	rs2162695	2.71472e-10	-1.76646	-0.772266
10352814	rs550243128	5.70924e-10	-1.79533	-2.60169e-10
10352873	rs11645234	3.39409e-10	-1.81455	-0.500826
10352909	rs2114937	1.29311e-09	0.268053	-1.24583
10352925	rs2114936	2.42486e-10	-1.45114	-1.2005
10352987	rs194339	1.70735e-10	-1.84985	-1.15263
10353107	rs2162694	2.26649e-10	-1.52355	-1.19564
10353347	rs194338	3.11908e-10	-1.80051	-0.599367
10353379	rs194337	1.09834e-09	-1.33368	0.192657
10353663	rs173894	1.01825e-09	-1.37045	0.15371
10353833	rs181633448	7.80525e-10	-1.48262	-2.60169e-10
10353877	rs142980057	9.20716e-10	-1.31743	-2.60169e-10
10353940	rs2430649	3.25708e-10	-1.78814	-0.568447
10353972	rs2434207	3.16332e-10	-1.80181	-0.583986
10353975	rs2430648	2.14745e-10	-1.54062	-1.23251
10354002	rs189351089	9.83163e-10	-1.25181	-2.60169e-10
10354082	rs147807456	1.04409e-09	-1.54163e-10	-1.19169
10354564	rs194336	2.21751e-10	-1.4837	-1.25733
10354580	rs168864	2.15344e-10	-1.50252	-1.26782
10354879	rs194333	4.41447e-10	-1.43858	-0.613941
10354925	rs194332	8.55152e-10	-1.81174	0.420431
10355200	rs4780902	5.14017e-10	-1.50409	-0.396241
10355510	rs147797602	1.58658e-09	-1.54163e-10	-0.773249
10355514	rs56993078	2.28462e-10	-1.85002	-0.861197
10355517	rs194331	2.97532e-10	-1.43801	-1.00905
10355690	rs194330	3.4118e-10	-1.62112	-0.689057
10355717	rs168863	5.57939e-10	-1.31294	-0.505396
10355729	rs11862879	2.07803e-10	-1.76641	-1.03959
10355730	rs187648	5.38596e-10	-1.31294	-0.54068
10355745	rs2434209	5.04364e-10	-1.3715	-0.547788
10356216	rs13335305	3.51418e-10	-1.59527	-0.685341
10357032	rs194329	3.6239e-10	-1.70456	-0.545306
10357081	rs10852285	3.74945e-10	-0.942112	-1.27369
10357140	rs10852286	3.91866e-10	-0.914055	-1.25761
10357226	rs9931105	4.53301e-10	-1.69115	-0.33488
10357230	rs67517156	6.28323e-10	-0.68793	-1.0116
10357283	rs10852287	4.54099e-10	-1.52059	-0.503677
10357401	rs17762273	1.72331e-10	-1.67067	-1.32249
10357519	rs12449282	3.98411e-10	-1.17578	-0.97932
10357537	rs9940666	2.33215e-10	-1.82477	-0.865854
10357684	rs80337570	2.06541e-10	-1.8417	-0.970386
10357718	rs12443522	4.15986e-10	-1.26654	-0.845397
10357871	rs7498608	1.01742e-09	-1.67307	0.455504
10358063	rs8044807	1.08773e-09	-1.67706	0.526317
10358080	rs8051303	1.07955e-09	-1.69001	0.531728
10358253	rs55973657	3.12487e-10	-1.54386	-0.85416
10358393	rs8046740	6.45202e-10	-0.432831	-1.24019
10358851	rs145684288	1.78856e-09	-1.54163e-10	-0.653416
10359191	rs168862	4.34869e-10	-1.72797	-0.33957
10359349	rs9925897	6.01574e-10	-1.4142	-0.328838
10359521	rs194327	1.03365e-09	0.0270258	-1.22876
10359589	rs194326	4.92474e-10	-1.52713	-0.416008
10359599	rs117850393	8.81395e-10	-1.54163e-10	-1.36108
10359780	rs60922721	5.05488e-10	-1.53556	-0.381498
10359865	rs77148779	1.22449e-09	-1.54163e-10	-1.03231
10360250	rs8063169	3.46449e-10	-1.16576	-1.12909
10360274	rs194325	7.39592e-10	-1.83494	0.298453
10360376	rs8058358	4.95394e-10	-1.53299	-0.404245
10360459	rs8063534	4.76905e-10	-1.5599	-0.415363
10360623	rs6497864	8.44118e-10	-0.419957	-0.984335
10360633	rs57165732	3.58778e-10	-1.54486	-0.71502
10360641	rs6497865	7.92944e-10	-0.513411	-0.95342
10361436	rs116930941	1.20944e-09	-1.54163e-10	-1.04467
10362599	rs112080943	1.80083e-10	-1.69709	-1.25208
10362802	rs72777856	1.25823e-09	0.239116	-1.24424
10363011	rs1102969	6.10874e-10	-1.05715	-0.670539
10363380	rs11865623	1.77599e-10	-1.69368	-1.26938
10363422	rs1650409	1.77461e-10	-1.67992	-1.28392
10363708	rs6497870	1.46312e-09	-1.02563	0.17137
10364256	rs67532882	6.05754e-10	-1.10033	-0.635785
10364589	rs1641802	7.12513e-10	-0.647882	-0.925905
10364752	rs1641803	6.20551e-10	-1.04574	-0.666231
10364872	rs1650408	5.90236e-10	-1.01219	-0.749869
10364966	rs56212304	6.04106e-10	-1.09083	-0.648
10364967	rs56188537	6.04106e-10	-1.09083	-0.648
10365025	rs1650407	7.09054e-10	-0.702437	-0.876215
10365131	rs1641804	6.65582e-10	-1.02144	-0.620486
10365206	rs12920761	6.57804e-10	-1.03425	-0.619424
10365348	rs12926525	6.78669e-10	-1.01219	-0.610259
10365394	rs112582340	6.82068e-10	-0.991767	-0.625688
10365523	rs111587032	6.21012e-10	-1.04825	-0.662987
10365617	rs12926983	6.61728e-10	-1.02505	-0.622683
10365653	rs12921410	6.55663e-10	-1.03425	-0.622683
10365785	rs12922796	4.46589e-10	-1.85005	-0.190893
10365870	rs9936524	6.54416e-10	-1.02384	-0.635
10365983	rs35183637	9.12843e-10	0.026069	-1.35209
10366008	rs1650406	6.68025e-10	-1.03425	-0.604005
10366100	rs1213726	6.61903e-10	-1.03425	-0.613211
10366190	rs112583212	6.3588e-10	-1.09315	-0.594429
10366237	rs1213725	6.61188e-10	-1.03425	-0.614293
10366246	rs72481073	6.14179e-10	-1.0714	-0.650894
10366265	rs66937074	6.13001e-10	-1.08231	-0.641905
10366353	rs113462134	5.77035e-10	-1.14374	-0.640939
10366385	rs1213724	6.46278e-10	-1.04574	-0.62561
10366659	rs8051351	2.48596e-10	-1.81628	-0.810476
10366660	rs72777864	6.77867e-10	-0.991767	-0.631866
10366698	rs1234927	6.82036e-10	-0.988647	-0.628855
10366713	rs1237211	5.18886e-10	-1.14438	-0.746522
10366871	rs73500593	5.62837e-10	-1.14721	-0.662381
10366973	rs67235200	5.98854e-10	-1.08231	-0.665255
10367291	rs1213723	6.37273e-10	-1.02384	-0.661546
10367328	rs1228154	5.86422e-10	-1.34948	-0.419064
10367461	rs9806937	6.98234e-10	-1.04574	-0.548285
10367507	rs9806925	6.98234e-10	-1.04574	-0.548285
10367581	rs9806829	6.85836e-10	-1.05715	-0.554792
10367619	rs11646281	2.34505e-10	-1.38949	-1.29561
10367893	rs12447258	6.39109e-10	-1.11139	-0.571123
10367912	rs12447259	6.49208e-10	-1.11849	-0.54834
10367949	rs12924820	1.48246e-09	0.517405	-1.35853
10368115	rs117234898	7.66363e-10	-1.50093	-2.60169e-10
10368185	rs12928290	8.95888e-10	-1.85004	0.50527
10368346	rs7194915	6.659e-10	-1.11139	-0.530059
10368347	rs140127125	3.2976e-09	-0.0416351	-2.60169e-10
10369264	rs181373147	5.56667e-10	-1.82062	-2.60169e-10
10369519	rs73502503	7.80019e-10	-0.927343	-0.555922
10369706	rs66747989	1.49896e-09	-0.407016	-0.423043
10369759	rs12598478	1.51273e-09	-0.407016	-0.413897
10369917	rs4030594	2.36574e-10	-1.33251	-1.34382
10369978	rs182333560	5.49027e-10	-1.83444	-2.60169e-10
10369989	rs4030595	2.08583e-10	-1.45963	-1.34261
10370062	rs117427632	5.58473e-10	-1.81738	-2.60169e-10
10370805	rs142801576	5.75188e-10	-1.78789	-2.60169e-10
10371059	rs1097876	9.2758e-10	-0.85622	-0.453785
10371136	rs1097875	3.31763e-10	-1.80965	-0.528517
10371702	rs78031098	2.18236e-10	-1.39556	-1.36145
10371892	rs117448718	7.48028e-10	-1.52514	-2.60169e-10
10372520	rs147774538	3.02819e-09	-0.126864	-2.60169e-10
10373345	rs4334294	2.35947e-10	-1.44275	-1.23623
10373704	rs75658652	6.29984e-09	-1.54163e-10	0.605696
10374359	rs72777879	2.62294e-09	-0.270531	-2.60169e-10
10376198	rs72777882	6.17543e-10	-1.71684	-2.60169e-10
10376438	rs79933860	6.91155e-10	-1.60422	-2.60169e-10
10377085	rs142530048	1.20251e-09	-1.05042	-2.60169e-10
10377202	rs55763802	3.01715e-10	-1.8151	-0.618004
10377593	rs62036369	3.22495e-10	-1.7913	-0.575197
10377617	rs12929742	5.06394e-10	-1.76607	-0.149198
10377631	rs62036370	3.27962e-10	-1.79838	-0.551311
10377765	rs148926706	5.40575e-10	-1.84995	-2.60169e-10
10377799	rs67717422	1.8634e-10	-1.69524	-1.21977
10378074	rs76577148	7.90372e-10	-1.47008	-2.60169e-10
10378588	rs143257715	3.29518e-08	2.26022	-2.60169e-10
10378631	rs7185777	3.16521e-10	-1.84649	-0.538704
10379186	rs1650412	1.81677e-10	-1.6889	-1.25146
10379331	rs1641810	2.90507e-10	-1.83025	-0.640705
10379574	rs2099033	7.33649e-10	-1.80829	0.263737
10379750	rs2080494	5.46818e-10	-1.5994	-0.239064
10379807	rs11074704	1.05191e-09	-1.7581	0.573873
10379808	rs11642028	1.52511e-08	-1.79151	3.28133
10379888	rs1650413	2.80119e-10	-1.83716	-0.670214
10379992	rs11642024	1.47086e-08	-1.78864	3.24225
10380114	rs11861933	4.36701e-10	-1.57839	-0.484946
10380258	rs11864821	1.10548e-09	-1.77274	0.638189
10380377	rs151071407	1.72401e-09	-0.690179	-2.60169e-10
10380449	rs13337129	4.02142e-10	-1.72056	-0.425219
10380665	rs138262598	6.96716e-10	-1.59621	-2.60169e-10
10380698	rs13336929	4.14752e-10	-1.70624	-0.408664
10380785	rs112455120	5.52082e-10	-1.82889	-2.60169e-10
10380869	rs60923927	3.54447e-10	-1.19219	-1.07984
10381701	rs151162072	2.64945e-10	-1.80228	-0.760787
10382483	rs13329728	4.32802e-10	-1.66115	-0.41115
10383299	rs35398328	8.71611e-10	-1.83094	0.458701
10383498	rs150233021	1.02965e-09	-1.54163e-10	-1.20561
10384277	rs145369301	3.06167e-09	-0.115868	-2.60169e-10
10384704	rs180734962	9.45181e-10	-1.29121	-2.60169e-10
10385167	rs1103134	8.12369e-10	-1.79904	0.356412
10385206	rs149995741	5.80778e-10	-1.77822	-2.60169e-10
10385367	rs142465068	9.09336e-10	-1.54163e-10	-1.32987
10385797	rs1102311	8.23707e-10	-1.79787	0.369097
10386696	rs1097906	7.17495e-10	-1.80115	0.234329
10386764	rs1097908	1.01176e-07	-1.67025	5.05229
10386876	rs1097909	7.47469e-10	-1.80267	0.276779
10387059	rs143092184	5.78206e-10	-1.78265	-2.60169e-10
10387481	rs1097911	7.13658e-10	-1.79918	0.226997
10387603	rs1097912	7.9435e-10	-1.46506	-2.60169e-10
10387619	rs12927496	7.65497e-10	-1.69001	0.187955
10387725	rs146392355	2.18448e-09	-1.54163e-10	-0.45345
10388035	rs62036398	2.38626e-10	-1.84992	-0.817768
10388117	rs62036399	2.35235e-10	-1.84835	-0.833644
10388168	rs58399771	1.56484e-10	-1.84948	-1.24015
10388189	rs56200381	4.29465e-10	-1.65676	-0.423287
10388262	rs7200736	7.98139e-10	-1.683	0.222701
10388332	rs7199559	7.60598e-10	-1.683	0.174523
10388464	rs1099405	7.72021e-10	-1.6849	0.191329
10388511	rs184291631	8.84945e-10	-1.35706	-2.60169e-10
10388698	rs1103658	8.2955e-10	-1.6907	0.268997
10389016	rs35522997	7.9375e-10	-1.7857	0.319889
10389412	rs1234923	7.93459e-10	-1.6796	0.213417
10389726	rs4453489	8.00077e-10	-1.68439	0.22651
10390573	rs143500278	2.18417e-09	-1.54163e-10	-0.453591
10390750	rs112391812	7.35762e-10	-1.54168	-2.60169e-10
10390802	rs1097915	8.61984e-10	-1.38335	-2.60169e-10
10391185	rs117590786	5.52395e-10	-1.82832	-2.60169e-10
10391300	rs1097916	7.86317e-10	-1.66551	0.190291
10391425	rs72777888	5.48591e-10	-1.83523	-2.60169e-10
10391670	rs12448307	2.0406e-10	-1.84969	-0.974476
10392251	rs146591293	1.42184e-09	-1.54163e-10	-0.882874
10392954	rs194349	7.21359e-10	-1.56145	-2.60169e-10
10393021	rs17603500	4.07763e-10	-1.66298	-0.468918
10394111	rs56739162	1.93498e-10	-1.84932	-1.028
10394152	rs12926371	1.80649e-09	-0.968068	0.324628
10394282	rs8052574	1.52262e-09	-1.0736	0.259201
10394350	rs146729070	5.55456e-10	-1.82279	-2.60169e-10
10394383	rs34185528	2.69718e-09	-1.19056	0.947933
10394744	rs186733250	5.49176e-10	-1.83416	-2.60169e-10
10394930	rs76203052	6.28097e-10	-1.69989	-2.60169e-10
10394980	rs35386096	1.6318e-10	-1.81327	-1.23447
10395049	rs75581816	8.8555e-10	-1.54163e-10	-1.35637
10395122	rs13333796	1.2027e-09	-1.14384	0.0935784
10395776	rs17672305	7.65335e-10	-1.50227	-2.60169e-10
10395798	rs72777893	1.85872e-10	-1.84733	-1.07019
10395920	rs11640155	2.29997e-09	-0.686968	0.285035
10396009	rs142328445	5.56807e-10	-1.82036	-2.60169e-10
10396097	rs8043853	1.32957e-09	-1.16046	0.210494
10396098	rs151284534	1.98747e-08	1.75462	-2.60169e-10
10396236	rs117552638	5.85658e-10	-1.76985	-2.60169e-10
10396503	rs1103659	8.76187e-09	-1.84999	2.78557
10398810	rs142308888	1.97666e-10	-1.84313	-1.01288
10398937	rs194353	6.24104e-09	-0.512803	1.10912
10399018	rs62036401	1.79365e-10	-1.82715	-1.12601
10399232	rs62036402	1.67768e-10	-1.83638	-1.18362
10399305	rs194354	7.36667e-09	-1.82142	2.58356
10399915	rs67598836	1.94902e-10	-1.80005	-1.07004
```
