## Supplementary material for "Characterization of shared and ancestry-specific signals driving complex traits using multi-ancestry fine-mapping": susiex_nc3.cs80.summary

```
# chr16:9400057-10400057
CS_ID	CS_LENGTH	CS_PURITY	MAX_PIP_SNP	BP	REF_ALLELE	ALT_ALLELE	REF_FRQ	BETA	SE	-LOG10P	MAX_PIP	POST-HOC_PROB_POP1	POST-HOC_PROB_POP2
1	50	0.817212	rs7191183	9900057	C,C	T,T	0.678926,0.750992	0.0265935,0.00285081	0.00423473,0.00988505	9.46996,0.111796	0.0593149	0.999989	0.395105
```
