## Supplementary material for "Characterization of shared and ancestry-specific signals driving complex traits using multi-ancestry fine-mapping": susiex_nc1.cs80.cs

```
CS_ID	SNP	BP	REF_ALLELE	ALT_ALLELE	REF_FRQ	BETA	SE	-LOG10P	CS_PIP	OVRL_PIP
1	chr16:11666330:T:C	11666330	C,C	T,T	1,1	inf,inf	inf,inf	5.95091,0.512522	0.118987	0.118987
1	chr16:11690273:G:T	11690273	T,T	G,G	1,1	inf,inf	inf,inf	6.15491,0.020551	0.113117	0.113117
1	chr16:11695334:C:T	11695334	T,T	C,C	1,1	inf,-inf	inf,inf	5.93405,0.336383	0.0909346	0.0909346
1	chr16:11694236:G:A	11694236	A,A	G,G	1,1	inf,-inf	inf,inf	5.81143,0.331363	0.0696252	0.0696252
1	chr16:11674954:T:C	11674954	C,C	T,T	1,1	inf,inf	inf,inf	5.71665,0.175541	0.0484152	0.0484152
1	chr16:11686918:T:C	11686918	C,C	T,T	1,1	inf,inf	inf,inf	5.53627,0.0252718	0.0303469	0.0303469
1	chr16:11705511:C:A	11705511	A,A	C,C	1,1	-inf,-inf	inf,inf	5.36577,0.351299	0.0276768	0.0276768
1	chr16:11670965:C:T	11670965	T,T	C,C	1,1	inf,inf	inf,inf	5.34805,0.22858	0.0232436	0.0232436
1	chr16:11676921:A:G	11676921	G,G	A,A	1,1	inf,inf	inf,inf	5.23477,0.0635322	0.0161941	0.0161941
1	chr16:11703863:G:A	11703863	A,A	G,G	1,1	-inf,-inf	inf,inf	5.1419,0.276983	0.0157976	0.0157976
1	chr16:11674122:G:T	11674122	T,T	G,G	1,1	inf,inf	inf,inf	5.09904,0.325396	0.0152471	0.0152471
1	chr16:11271643:C:T	11271643	T,T	C,C	1,1	-inf,-inf	inf,inf	2.22314,3.55571	0.0148681	0.0148681
1	chr16:11264161:G:A	11264161	A,A	G,G	1,1	-inf,-inf	inf,inf	2.33911,3.41831	0.0142177	0.0142177
1	chr16:11693833:C:A	11693833	A,A	C,C	1,1	inf,inf	inf,inf	4.81639,0.653222	0.013227	0.013227
1	chr16:11671552:A:G	11671552	G,G	A,A	1,1	inf,inf	inf,inf	5.02815,0.270138	0.0123269	0.0123269
1	chr16:11699247:G:GT	11699247	GT,GT	G,G	1,1	inf,-inf	inf,inf	5.07567,0.141161	0.0120981	0.0120981
1	chr16:11793674:A:T	11793674	T,T	A,A	1,1	-inf,-inf	inf,inf	5.09302,0.0810252	0.0120906	0.0120906
1	chr16:11671064:C:T	11671064	T,T	C,C	1,1	inf,inf	inf,inf	5.01573,0.260444	0.0118831	0.0118831
1	chr16:11671662:T:C	11671662	C,C	T,T	1,1	inf,inf	inf,inf	4.98175,0.267824	0.0111472	0.0111472
1	chr16:11670226:A:G	11670226	G,G	A,A	1,1	inf,inf	inf,inf	5.0008,0.20043	0.0108482	0.0108482
1	chr16:11791587:C:A	11791587	A,A	C,C	1,1	-inf,-inf	inf,inf	4.35574,1.10967	0.0107039	0.0107039
1	chr16:11698844:A:C	11698844	C,C	A,A	1,1	inf,inf	inf,inf	4.78042,0.494456	0.00969695	0.00969695
1	chr16:11673130:T:C	11673130	C,C	T,T	1,1	inf,inf	inf,inf	4.90933,0.252482	0.00941143	0.00941143
1	chr16:11694575:G:A	11694575	A,A	G,G	1,1	inf,inf	inf,inf	4.61981,0.683027	0.00915333	0.00915333
1	chr16:11675320:C:T	11675320	T,T	C,C	1,1	inf,-inf	inf,inf	4.95678,0.0446337	0.00893368	0.00893368
1	chr16:11692697:A:G	11692697	G,G	A,A	1,1	inf,inf	inf,inf	4.61651,0.666288	0.00885641	0.00885641
1	chr16:11728210:T:C	11728210	C,C	T,T	1,1	-inf,-inf	inf,inf	4.83559,0.335581	0.00884487	0.00884487
1	chr16:11672098:C:A	11672098	A,A	C,C	1,1	inf,inf	inf,inf	4.84044,0.297344	0.00854549	0.00854549
1	chr16:11691024:G:A	11691024	A,A	G,G	1,1	inf,inf	inf,inf	4.7027,0.444313	0.00768126	0.00768126
1	chr16:11772847:C:G	11772847	G,G	C,C	1,1	inf,inf	inf,inf	4.81014,0.237035	0.00751325	0.00751325
1	chr16:11742542:C:G	11742542	G,G	C,C	1,1	-inf,inf	inf,inf	4.80529,0.182262	0.00706316	0.00706316
1	chr16:11687404:G:A	11687404	A,A	G,G	1,1	inf,inf	inf,inf	4.5916,0.48816	0.00645664	0.00645664
1	chr16:11685653:A:C	11685653	C,C	A,A	1,1	inf,inf	inf,inf	4.59587,0.459488	0.0062614	0.0062614
1	chr16:11790382:C:T	11790382	T,T	C,C	1,1	inf,inf	inf,inf	4.74916,0.0649823	0.00580591	0.00580591
1	chr16:11780872:T:C	11780872	C,C	T,T	1,1	inf,inf	inf,inf	4.71868,0.0947963	0.00552398	0.00552398
```
