## Supplementary material for "Characterization of shared and ancestry-specific signals driving complex traits using multi-ancestry fine-mapping": susiex_nc1.cs80.snp

```
BP	SNP	PIP(CS1)	LogBF(CS1,Pop1)	LogBF(CS1,Pop2)
10843977	chr16:10843977:G:C	5.70715e-06	-1.24744e-10	-1.04496
10844113	chr16:10844113:C:G	4.69091e-06	-1.24744e-10	-1.24105
10844177	chr16:10844177:C:T	9.10125e-07	-1.62091	-1.25994
10844245	chr16:10844245:G:A	1.49435e-06	-1.61444	-0.770544
10844682	chr16:10844682:C:T	4.85069e-06	-1.24744e-10	-1.20755
10844877	chr16:10844877:G:C	3.91472e-06	-1.42193	-3.55028e-10
10845152	chr16:10845152:T:C	1.6892e-06	-1.61305	-0.649369
10845274	chr16:10845274:A:T	4.90151e-06	-1.24744e-10	-1.19713
10845292	chr16:10845292:C:T	7.98456e-06	-1.24744e-10	-0.709167
10845404	chr16:10845404:G:A	1.4617e-05	-1.24744e-10	-0.10449
10845631	chr16:10845631:A:G	1.49256e-06	-1.60703	-0.779148
10846093	chr16:10846093:G:A	4.2688e-06	-1.24744e-10	-1.33534
10846209	chr16:10846209:A:G	3.90941e-05	-1.24744e-10	0.879297
10846459	chr16:10846459:G:T	4.41419e-06	-1.24744e-10	-1.30185
10846490	chr16:10846490:A:G	2.09083e-05	0.253469	-3.55028e-10
10846711	chr16:10846711:T:C	8.95874e-06	-1.24744e-10	-0.594046
10846742	chr16:10846742:G:T	6.44543e-06	-1.24744e-10	-0.923304
10846752	chr16:10846752:G:A	5.86293e-06	-1.24744e-10	-1.01803
10846828	chr16:10846828:T:A	4.1916e-06	-1.24744e-10	-1.35359
10847267	chr16:10847267:G:T	4.23821e-06	-1.24744e-10	-1.34253
10847993	chr16:10847993:C:T	1.25648e-05	-0.255777	-3.55028e-10
10848195	chr16:10848195:C:T	5.87967e-06	-1.24744e-10	-1.01518
10848443	chr16:10848443:G:A	4.61664e-06	-1.24744e-10	-1.25701
10848520	chr16:10848520:G:C	5.00475e-06	-1.24744e-10	-1.17629
10848954	chr16:10848954:T:C	9.23411e-07	-1.59514	-1.27121
10849124	chr16:10849124:G:A	1.51552e-05	-1.24744e-10	-0.0683305
10849220	chr16:10849220:A:T	4.24944e-06	-1.24744e-10	-1.33989
10849255	chr16:10849255:G:T	9.16365e-07	-1.60131	-1.27271
10849259	chr16:10849259:C:T	2.66637e-05	-1.24744e-10	0.496629
10849411	chr16:10849411:A:G	6.10893e-06	-1.24744e-10	-0.976923
10849412	chr16:10849412:C:T	4.17044e-06	-1.24744e-10	-1.35865
10849467	chr16:10849467:A:G	4.22324e-06	-1.24744e-10	-1.34607
10849595	chr16:10849595:T:G	3.4011e-05	-1.24744e-10	0.740007
10849602	chr16:10849602:G:A	5.83715e-06	-1.24744e-10	-1.02243
10849630	chr16:10849630:T:C	5.44917e-06	-1.24744e-10	-1.09121
10849991	chr16:10849991:T:G	1.81597e-05	-1.24744e-10	0.112531
10850190	chr16:10850190:G:A	1.66353e-05	-1.24744e-10	0.0248497
10850256	chr16:10850256:T:C	4.16941e-06	-1.24744e-10	-1.3589
10850460	chr16:10850460:G:T	5.64076e-06	-1.24744e-10	-1.05666
10850469	chr16:10850469:T:A	4.25021e-06	-1.24744e-10	-1.33971
10850645	chr16:10850645:G:A	4.39971e-06	-1.24744e-10	-1.30514
10850651	chr16:10850651:A:G	4.16737e-06	-1.24744e-10	-1.35939
10851262	chr16:10851262:C:T	6.13414e-06	-1.24744e-10	-0.972805
10851399	chr16:10851399:A:G	3.01294e-05	-1.24744e-10	0.618824
10851424	chr16:10851424:C:T	4.24355e-06	-1.24744e-10	-1.34127
10851426	chr16:10851426:A:T	4.16615e-06	-1.24744e-10	-1.35968
10851497	chr16:10851497:T:C	1.08967e-05	-1.24744e-10	-0.398219
10851649	chr16:10851649:C:T	8.37399e-07	-1.6201	-1.34403
10851839	chr16:10851839:A:G	8.91288e-06	-0.599179	-3.55028e-10
10851843	chr16:10851843:A:G	7.47842e-06	-1.24744e-10	-0.774655
10851861	chr16:10851861:C:G	4.22643e-06	-1.24744e-10	-1.34532
10851963	chr16:10851963:A:T	5.1814e-06	-0.356506	-0.785096
10852024	chr16:10852024:T:A	7.62981e-06	-1.24744e-10	-0.754613
10852032	chr16:10852032:G:C	4.29957e-06	-1.32816	-3.55028e-10
10852123	chr16:10852123:TTTTTGTTTTG:T	1.0589e-06	-1.61902	-1.11043
10852134	chr16:10852134:AAATAACTG:A	1.04198e-06	-1.61824	-1.12732
10852178	chr16:10852178:G:T	4.32561e-06	-1.32212	-3.55028e-10
10852659	chr16:10852659:G:A	2.52972e-05	-1.24744e-10	0.44402
10852663	chr16:10852663:A:G	1.10286e-06	-1.58202	-1.10675
10852793	chr16:10852793:C:T	6.07406e-06	-1.24744e-10	-0.982649
10852887	chr16:10852887:C:T	6.08312e-06	-1.24744e-10	-0.981158
10853005	chr16:10853005:A:G	6.07406e-06	-1.24744e-10	-0.982649
10853883	chr16:10853883:T:C	1.8728e-06	-1.50056	-0.658675
10854095	chr16:10854095:C:A	3.00297e-05	-1.24744e-10	0.615513
10854462	chr16:10854462:GC:G	4.56638e-06	-1.24744e-10	-1.26795
10854465	chr16:10854465:G:A	4.18974e-06	-1.24744e-10	-1.35404
10854473	chr16:10854473:G:A	7.4138e-06	-1.24744e-10	-0.783333
10854599	chr16:10854599:CA:C	6.33829e-06	-1.24744e-10	-0.940067
10854789	chr16:10854789:C:T	3.32725e-06	-1.58453	-3.55028e-10
10854790	chr16:10854790:G:A	4.16677e-06	-1.24744e-10	-1.35954
10854854	chr16:10854854:G:A	4.21486e-06	-1.24744e-10	-1.34806
10854913	chr16:10854913:T:C	7.38866e-06	-1.24744e-10	-0.78673
10854923	chr16:10854923:G:A	4.18904e-06	-1.24744e-10	-1.3542
10854935	chr16:10854935:C:T	7.71146e-06	-1.24744e-10	-0.743968
10855406	chr16:10855406:T:C	1.13069e-05	-1.24744e-10	-0.361266
10855673	chr16:10855673:G:C	6.67522e-06	-1.24744e-10	-0.888274
10855720	chr16:10855720:A:G	3.07043e-05	0.637725	-3.55028e-10
10855846	chr16:10855846:G:A	4.17455e-06	-1.24744e-10	-1.35767
10855865	chr16:10855865:C:T	4.18769e-06	-1.24744e-10	-1.35453
10855937	chr16:10855937:A:G	4.17351e-06	-1.24744e-10	-1.35792
10855943	chr16:10855943:T:A	3.31427e-06	-1.58844	-3.55028e-10
10855961	chr16:10855961:C:T	4.37229e-06	-1.24744e-10	-1.31139
10855976	chr16:10855976:C:G	9.57757e-06	-1.24744e-10	-0.527252
10855986	chr16:10855986:A:C	4.18055e-06	-1.24744e-10	-1.35623
10856214	chr16:10856214:A:G	9.72667e-07	-1.50688	-1.30751
10856247	chr16:10856247:T:C	1.06951e-05	-1.24744e-10	-0.41689
10856470	chr16:10856470:T:C	1.11899e-05	-1.24744e-10	-0.371665
10856568	chr16:10856568:A:G	7.11643e-06	-1.24744e-10	-0.82427
10856669	chr16:10856669:A:T	6.15605e-06	-1.24744e-10	-0.96924
10857241	chr16:10857241:A:G	4.17169e-06	-1.24744e-10	-1.35836
10857411	chr16:10857411:T:C	4.18571e-06	-1.24744e-10	-1.355
10857455	chr16:10857455:G:A	4.8553e-06	-1.24744e-10	-1.2066
10857751	chr16:10857751:G:C	1.3075e-05	-1.24744e-10	-0.215978
10857807	chr16:10857807:G:A	4.16923e-06	-1.24744e-10	-1.35894
10857917	chr16:10857917:C:T	8.64695e-06	-1.24744e-10	-0.62947
10858191	chr16:10858191:T:G	8.59907e-07	-1.61351	-1.32409
10858341	chr16:10858341:C:T	6.54951e-06	-1.24744e-10	-0.907285
10858444	chr16:10858444:AG:A	4.18128e-06	-1.35606	-3.55028e-10
10858590	chr16:10858590:T:C	1.25428e-05	-1.24744e-10	-0.257525
10858921	chr16:10858921:C:T	4.8873e-06	-1.24744e-10	-1.20004
10858932	chr16:10858932:C:A	1.40222e-05	-1.24744e-10	-0.146037
10859262	chr16:10859262:G:A	7.78725e-06	-1.60827	0.874086
10859677	chr16:10859677:G:A	4.1753e-06	-1.24744e-10	-1.35749
10859742	chr16:10859742:G:A	9.78161e-07	-1.61923	-1.18952
10860051	chr16:10860051:G:A	4.25551e-06	-1.24744e-10	-1.33846
10860291	chr16:10860291:A:ATTT	4.17215e-06	-1.24744e-10	-1.35824
10860649	chr16:10860649:T:C	4.98147e-06	-1.24744e-10	-1.18095
10860706	chr16:10860706:T:A	8.44862e-07	-1.61192	-1.34334
10860861	chr16:10860861:T:C	4.82212e-06	-1.24744e-10	-1.21346
10860932	chr16:10860932:C:T	1.29868e-05	-1.24744e-10	-0.222742
10861199	chr16:10861199:C:T	8.62072e-07	-1.58027	-1.35482
10861374	chr16:10861374:GT:G	8.60788e-07	-1.58184	-1.35474
10861426	chr16:10861426:T:C	8.60636e-06	-1.24744e-10	-0.634175
10861514	chr16:10861514:G:A	5.80007e-06	-1.24744e-10	-1.02881
10861534	chr16:10861534:A:G	4.17138e-06	-1.24744e-10	-1.35843
10861599	chr16:10861599:A:G	5.48036e-06	-1.24744e-10	-1.08551
10862331	chr16:10862331:C:G	5.37686e-06	-1.24744e-10	-1.10457
10862970	chr16:10862970:C:T	4.28039e-06	-1.24744e-10	-1.33263
10863262	chr16:10863262:A:G	4.16619e-06	-1.24744e-10	-1.35967
10863322	chr16:10863322:A:G	5.90178e-06	-1.24744e-10	-1.01142
10863713	chr16:10863713:A:G	8.28835e-06	-1.24744e-10	-0.671826
10863820	chr16:10863820:A:G	5.59857e-06	-1.24744e-10	-1.06416
10863824	chr16:10863824:T:C	1.08642e-06	-1.53932	-1.16447
10863826	chr16:10863826:T:G	5.09954e-06	-1.24744e-10	-1.15753
10863929	chr16:10863929:T:A	4.37649e-06	-1.24744e-10	-1.31043
10863965	chr16:10863965:G:C	4.179e-06	-1.24744e-10	-1.3566
10864017	chr16:10864017:G:A	4.6436e-06	-1.24744e-10	-1.25119
10864183	chr16:10864183:G:A	4.37931e-06	-1.24744e-10	-1.30978
10865071	chr16:10865071:G:A	9.28771e-07	-1.54976	-1.31081
10865102	chr16:10865102:G:A	4.17466e-06	-1.24744e-10	-1.35764
10865148	chr16:10865148:C:T	4.33265e-06	-1.24744e-10	-1.3205
10865688	chr16:10865688:G:A	1.2287e-05	-1.24744e-10	-0.278133
10866117	chr16:10866117:G:A	4.33033e-06	-1.24744e-10	-1.32103
10866133	chr16:10866133:A:G	5.54074e-06	-1.24744e-10	-1.07455
10866388	chr16:10866388:G:A	1.01738e-05	-1.24744e-10	-0.466864
10866621	chr16:10866621:G:T	5.84089e-06	-1.24744e-10	-1.02179
10866923	chr16:10866923:G:A	3.57839e-06	-1.51176	-3.55028e-10
10866984	chr16:10866984:G:A	4.20251e-06	-1.24744e-10	-1.35099
10867069	chr16:10867069:C:G	4.21664e-06	-1.24744e-10	-1.34764
10867076	chr16:10867076:C:G	1.20748e-05	-1.24744e-10	-0.295558
10867356	chr16:10867356:G:T	4.86292e-06	-1.24744e-10	-1.20504
10867662	chr16:10867662:T:C	3.11526e-05	-1.24744e-10	0.652221
10867743	chr16:10867743:C:T	4.3591e-06	-1.24744e-10	-1.31441
10867869	chr16:10867869:C:T	3.39369e-06	-1.56476	-3.55028e-10
10867976	chr16:10867976:G:A	4.48983e-06	-1.24744e-10	-1.28486
10868259	chr16:10868259:C:CTGCCCAGGGGTGACGCAACT	4.97789e-06	-1.24744e-10	-1.18167
10869341	chr16:10869341:C:A	4.91903e-06	-1.24744e-10	-1.19357
10869354	chr16:10869354:C:T	4.74295e-06	-1.24744e-10	-1.23002
10869476	chr16:10869476:C:T	4.48757e-06	-1.24744e-10	-1.28536
10870261	chr16:10870261:G:T	1.13588e-06	-1.55745	-1.10181
10871258	chr16:10871258:T:C	4.40513e-06	-1.24744e-10	-1.30391
10871269	chr16:10871269:G:A	1.23162e-06	-1.57629	-1.00205
10871294	chr16:10871294:T:C	9.11015e-06	-1.24744e-10	-0.577287
10871471	chr16:10871471:T:C	4.18766e-06	-1.24744e-10	-1.35453
10871744	chr16:10871744:G:T	9.38359e-07	-1.57475	-1.27555
10871989	chr16:10871989:A:C	4.95045e-06	-1.24744e-10	-1.1872
10872274	chr16:10872274:C:T	4.16602e-06	-1.24744e-10	-1.35971
10872668	chr16:10872668:C:T	4.21055e-06	-1.24744e-10	-1.34908
10872806	chr16:10872806:C:A	4.62595e-06	-1.24744e-10	-1.25499
10873183	chr16:10873183:C:T	6.83139e-06	-1.24744e-10	-0.865147
10873184	chr16:10873184:G:A	4.17014e-06	-1.24744e-10	-1.35873
10873227	chr16:10873227:G:A	1.45688e-06	-1.36485	-1.04553
10873274	chr16:10873274:T:C	1.78707e-05	-1.24744e-10	0.0964868
10873942	chr16:10873942:T:A	4.16676e-06	-1.24744e-10	-1.35954
10873953	chr16:10873953:G:A	1.36587e-05	-1.24744e-10	-0.172297
10874479	chr16:10874479:T:C	4.59759e-06	-1.24744e-10	-1.26114
10874615	chr16:10874615:C:T	1.63035e-06	-1.44273	-0.855153
10874622	chr16:10874622:G:A	4.53779e-06	-1.24744e-10	-1.27424
10874684	chr16:10874684:G:C	1.41353e-05	-1.24744e-10	-0.138003
10874873	chr16:10874873:G:A	4.18842e-06	-1.24744e-10	-1.35435
10875023	chr16:10875023:CA:C	4.35499e-06	-1.24744e-10	-1.31535
10875026	chr16:10875026:T:A	4.58858e-06	-1.24744e-10	-1.26311
10875425	chr16:10875425:A:T	8.8146e-07	-1.55697	-1.35588
10876316	chr16:10876316:T:C	4.91037e-06	-1.24744e-10	-1.19533
10876408	chr16:10876408:A:C	4.20729e-06	-1.24744e-10	-1.34986
10876478	chr16:10876478:A:G	1.15494e-05	-1.24744e-10	-0.340047
10876619	chr16:10876619:A:G	8.38162e-07	-1.60507	-1.35815
10877129	chr16:10877129:T:A	4.4227e-06	-1.24744e-10	-1.29993
10877285	chr16:10877285:G:A	4.19004e-06	-1.24744e-10	-1.35397
10877446	chr16:10877446:T:C	1.29169e-05	-1.24744e-10	-0.228142
10877615	chr16:10877615:G:A	4.56475e-06	-1.24744e-10	-1.26831
10877617	chr16:10877617:A:G	8.5088e-07	-1.59294	-1.35522
10877849	chr16:10877849:G:A	2.28658e-05	0.342964	-3.55028e-10
10877856	chr16:10877856:G:A	4.45499e-06	-1.24744e-10	-1.29265
10878024	chr16:10878024:G:A	5.7072e-06	-1.24744e-10	-1.04495
10878181	chr16:10878181:G:A	4.38694e-05	-1.24744e-10	0.99454
10879382	chr16:10879382:C:T	3.20901e-06	-1.62071	-3.55028e-10
10879745	chr16:10879745:G:A	2.52038e-05	-1.24744e-10	0.440319
10879755	chr16:10879755:G:A	2.72734e-05	-1.24744e-10	0.519234
10879821	chr16:10879821:C:G	4.23593e-06	-1.24744e-10	-1.34307
10880135	chr16:10880135:C:T	4.93596e-06	-1.24744e-10	-1.19013
10880196	chr16:10880196:G:A	1.12833e-05	-1.24744e-10	-0.363352
10880238	chr16:10880238:C:T	5.67329e-06	-1.24744e-10	-1.05091
10880364	chr16:10880364:T:C	4.78067e-06	-1.22209	-3.55028e-10
10880426	chr16:10880426:T:C	4.88417e-06	-1.24744e-10	-1.20068
10880498	chr16:10880498:G:A	1.84387e-05	-1.24744e-10	0.127777
10880566	chr16:10880566:G:C	8.51658e-07	-1.60482	-1.34243
10880958	chr16:10880958:A:C	7.04338e-06	-1.24744e-10	-0.834588
10881042	chr16:10881042:G:A	3.7246e-05	-1.24744e-10	0.83087
10881043	chr16:10881043:G:A	9.0295e-07	-1.59869	-1.29008
10881454	chr16:10881454:T:G	1.06048e-05	-1.24744e-10	-0.425367
10882575	chr16:10882575:T:C	8.00209e-06	-1.24744e-10	-0.706974
10882696	chr16:10882696:G:A	9.29337e-07	-1.50997	-1.34999
10882709	chr16:10882709:G:A	1.64134e-06	-1.59251	-0.698654
10883759	chr16:10883759:A:T	4.26153e-06	-1.24744e-10	-1.33705
10883987	chr16:10883987:C:G	1.89624e-05	-1.24744e-10	0.15578
10884309	chr16:10884309:G:A	4.3158e-06	-1.24744e-10	-1.32439
10884569	chr16:10884569:C:A	8.11962e-06	-1.24744e-10	-0.692392
10884627	chr16:10884627:C:T	5.49113e-06	-1.24744e-10	-1.08354
10884913	chr16:10884913:G:A	5.28638e-06	-1.24744e-10	-1.12154
10885482	chr16:10885482:C:T	4.26416e-06	-1.24744e-10	-1.33643
10885543	chr16:10885543:T:C	8.3039e-06	-1.24744e-10	-0.669951
10885583	chr16:10885583:C:T	1.9194e-06	-0.936671	-1.19799
10885976	chr16:10885976:A:G	4.47374e-06	-1.24744e-10	-1.28845
10886351	chr16:10886351:G:A	2.31039e-05	-1.24744e-10	0.353324
10886463	chr16:10886463:T:C	4.1947e-06	-1.24744e-10	-1.35285
10886481	chr16:10886481:A:G	5.68672e-06	-1.24744e-10	-1.04854
10886581	chr16:10886581:A:T	8.29027e-06	-1.24744e-10	-0.671594
10887536	chr16:10887536:C:T	4.42459e-06	-1.24744e-10	-1.2995
10887577	chr16:10887577:C:A	5.17219e-06	-1.24744e-10	-1.14338
10887939	chr16:10887939:G:A	4.94663e-06	-1.18797	-3.55028e-10
10888002	chr16:10888002:C:T	1.07128e-05	-1.24744e-10	-0.415239
10888059	chr16:10888059:G:A	1.9408e-06	-1.52765	-0.595931
10888298	chr16:10888298:T:G	1.00491e-05	-1.24744e-10	-0.479191
10888488	chr16:10888488:G:C	2.51441e-06	-1.52992	-0.334718
10888748	chr16:10888748:G:A	4.16598e-06	-1.24744e-10	-1.35972
10888750	chr16:10888750:G:A	1.01281e-06	-1.4965	-1.27744
10888837	chr16:10888837:C:G	4.63926e-06	-1.24744e-10	-1.25212
10888883	chr16:10888883:G:A	4.87884e-06	-1.24744e-10	-1.20177
10889076	chr16:10889076:G:A	9.79265e-07	-1.61423	-1.1934
10889221	chr16:10889221:T:G	6.03115e-06	-1.24744e-10	-0.989738
10889251	chr16:10889251:T:G	4.20317e-06	-1.24744e-10	-1.35084
10889559	chr16:10889559:G:A	4.21004e-06	-1.24744e-10	-1.3492
10889568	chr16:10889568:G:A	7.2619e-06	-1.24744e-10	-0.804034
10890224	chr16:10890224:T:C	2.74292e-05	-1.24744e-10	0.524931
10890609	chr16:10890609:C:T	9.3821e-07	-1.51689	-1.33357
10890625	chr16:10890625:G:A	1.00357e-05	-1.24744e-10	-0.480531
10890808	chr16:10890808:C:G	3.20238e-05	-1.24744e-10	0.679803
10890890	chr16:10890890:A:G	4.43864e-05	-1.24744e-10	1.00626
10891361	chr16:10891361:G:T	4.32716e-06	-1.24744e-10	-1.32176
10891748	chr16:10891748:G:A	4.26271e-06	-1.24744e-10	-1.33677
10891915	chr16:10891915:A:G	4.43255e-05	-1.24744e-10	1.00488
10892739	chr16:10892739:C:T	2.51421e-05	-1.24744e-10	0.437868
10893164	chr16:10893164:G:A	7.28344e-06	-1.24744e-10	-0.801072
10893362	chr16:10893362:G:A	5.05921e-06	-1.24744e-10	-1.16547
10893987	chr16:10893987:A:G	5.99731e-06	-1.24744e-10	-0.995364
10894292	chr16:10894292:G:A	2.17398e-06	-1.0318	-0.978318
10894526	chr16:10894526:T:C	4.59443e-06	-1.24744e-10	-1.26183
10894539	chr16:10894539:G:T	8.68609e-07	-1.57077	-1.35676
10894623	chr16:10894623:A:G	4.92958e-06	-1.24744e-10	-1.19142
10895101	chr16:10895101:T:C	8.92504e-07	-1.62087	-1.27953
10895146	chr16:10895146:A:G	6.99341e-06	-1.57974	0.738034
10895184	chr16:10895184:C:T	4.90169e-06	-1.24744e-10	-1.1971
10895513	chr16:10895513:C:T	5.56018e-06	-1.07105	-3.55028e-10
10895694	chr16:10895694:C:T	6.46909e-06	-1.24744e-10	-0.91964
10895897	chr16:10895897:G:A	6.11771e-06	-1.24744e-10	-0.975488
10895913	chr16:10895913:C:T	1.21284e-06	-1.38992	-1.2038
10895985	chr16:10895985:G:A	6.24884e-06	-1.24744e-10	-0.95428
10896160	chr16:10896160:CAT:C	3.70028e-06	-1.47827	-3.55028e-10
10897592	chr16:10897592:G:T	9.90986e-06	-1.24744e-10	-0.493146
10897682	chr16:10897682:G:A	2.63701e-05	-1.24744e-10	0.485555
10897764	chr16:10897764:T:A	2.17242e-05	-1.24744e-10	0.291752
10898114	chr16:10898114:C:T	4.26093e-06	-1.24744e-10	-1.33719
10898366	chr16:10898366:A:G	4.38752e-06	-1.24744e-10	-1.30791
10898936	chr16:10898936:C:A	4.33079e-06	-1.24744e-10	-1.32093
10899138	chr16:10899138:G:C	4.21925e-06	-1.24744e-10	-1.34702
10899203	chr16:10899203:A:G	4.52697e-06	-1.24744e-10	-1.27662
10899361	chr16:10899361:C:T	4.53371e-06	-1.24744e-10	-1.27514
10899410	chr16:10899410:AC:A	5.90949e-06	-1.24744e-10	-1.01012
10899631	chr16:10899631:G:A	1.39193e-05	-1.24744e-10	-0.153397
10899855	chr16:10899855:G:A	5.62242e-06	-1.05991	-3.55028e-10
10899909	chr16:10899909:G:A	1.34639e-06	-1.38619	-1.10306
10900210	chr16:10900210:T:A	6.42063e-06	-1.24744e-10	-0.927159
10900279	chr16:10900279:T:C	4.16596e-06	-1.24744e-10	-1.35973
10900352	chr16:10900352:G:A	4.21449e-06	-1.24744e-10	-1.34815
10900465	chr16:10900465:C:T	7.71325e-06	-1.24744e-10	-0.743736
10900635	chr16:10900635:G:A	6.47794e-06	-1.24744e-10	-0.918273
10900756	chr16:10900756:G:A	4.27e-06	-1.24744e-10	-1.33506
10900902	chr16:10900902:A:T	2.39784e-05	-1.24744e-10	0.390479
10900946	chr16:10900946:T:C	1.43811e-06	-1.08693	-1.33641
10901378	chr16:10901378:C:T	1.62813e-06	-1.0219	-1.27735
10901609	chr16:10901609:G:C	7.44909e-06	-1.24744e-10	-0.778584
10902076	chr16:10902076:G:A	9.41348e-06	-1.24744e-10	-0.544533
10902592	chr16:10902592:G:T	1.17897e-06	-1.2627	-1.35934
10902825	chr16:10902825:G:A	1.8616e-06	-0.869981	-1.29526
10903278	chr16:10903278:G:T	6.84472e-06	0.3873	-1.2505
10903311	chr16:10903311:G:T	2.96889e-06	-0.400747	-1.29774
10903432	chr16:10903432:A:G	2.6141e-06	-0.523029	-1.30273
10904032	chr16:10904032:G:A	1.13208e-06	-1.32923	-1.33339
10904436	chr16:10904436:G:C	4.19808e-06	-1.24744e-10	-1.35205
10904609	chr16:10904609:T:G	6.86668e-06	-1.24744e-10	-0.859995
10904625	chr16:10904625:T:C	1.27402e-06	-1.32089	-1.22361
10904957	chr16:10904957:A:C	5.6311e-06	-1.24744e-10	-1.05837
10905000	chr16:10905000:C:T	1.05995e-06	-1.3739	-1.35455
10905138	chr16:10905138:A:T	1.86043e-06	-1.21034	-0.955523
10905187	chr16:10905187:C:T	4.76835e-06	-1.24744e-10	-1.22467
10905589	chr16:10905589:C:T	1.15713e-06	-1.29975	-1.34098
10905719	chr16:10905719:G:A	4.34683e-06	-1.24744e-10	-1.31723
10906171	chr16:10906171:C:T	3.46511e-06	-1.54393	-3.55028e-10
10906921	chr16:10906921:C:A	4.17745e-06	-1.24744e-10	-1.35697
10907465	chr16:10907465:C:G	4.23232e-06	-1.24744e-10	-1.34393
10907834	chr16:10907834:C:T	1.6359e-06	-1.03934	-1.25515
10907837	chr16:10907837:T:C	1.55888e-06	-1.08919	-1.25351
10907886	chr16:10907886:G:A	9.09905e-07	-1.52932	-1.35177
10907913	chr16:10907913:G:T	9.68538e-07	-1.52438	-1.29427
10907964	chr16:10907964:C:T	3.31975e-06	-1.58679	-3.55028e-10
10908581	chr16:10908581:C:T	4.43668e-06	-1.24744e-10	-1.29677
10908769	chr16:10908769:G:A	1.71247e-06	-0.898558	-1.35018
10909047	chr16:10909047:G:A	1.78747e-06	-0.864065	-1.34181
10909771	chr16:10909771:T:C	1.88344e-06	-0.887463	-1.26611
10909895	chr16:10909895:G:A	3.24118e-06	-1.61074	-3.55028e-10
10910293	chr16:10910293:C:T	2.75356e-06	-0.620517	-1.15327
10910471	chr16:10910471:G:C	1.00595e-06	-1.44971	-1.33103
10910659	chr16:10910659:G:A	4.18625e-06	-1.24744e-10	-1.35487
10910692	chr16:10910692:C:G	3.75711e-06	-1.13547	-0.327553
10910875	chr16:10910875:C:T	2.64665e-06	-0.536953	-1.27643
10911004	chr16:10911004:T:C	5.73868e-06	-1.24744e-10	-1.03945
10911034	chr16:10911034:C:T	3.60015e-06	-0.172613	-1.33309
10911048	chr16:10911048:T:C	9.48603e-07	-1.62163	-1.21781
10911540	chr16:10911540:CCTTTCCTTTT:C	2.6085e-06	-0.587595	-1.2403
10912116	chr16:10912116:G:A	4.36015e-06	-1.24744e-10	-1.31417
10912122	chr16:10912122:G:GT	7.10704e-06	-1.24744e-10	-0.82559
10912154	chr16:10912154:A:G	2.01099e-06	-0.771987	-1.31606
10912390	chr16:10912390:A:C	4.90399e-06	-1.24744e-10	-1.19663
10912393	chr16:10912393:T:C	4.17494e-06	-1.24744e-10	-1.35758
10912398	chr16:10912398:G:A	5.63893e-06	-1.24744e-10	-1.05698
10912405	chr16:10912405:T:C	1.13416e-06	-1.61878	-1.042
10912686	chr16:10912686:A:G	1.17199e-06	-1.52944	-1.09853
10912764	chr16:10912764:G:A	9.76872e-07	-1.46045	-1.34962
10913336	chr16:10913336:G:A	9.04564e-07	-1.62025	-1.26673
10913505	chr16:10913505:G:A	1.04964e-06	-1.4251	-1.31313
10913817	chr16:10913817:T:C	4.77505e-06	-1.24744e-10	-1.22327
10913842	chr16:10913842:G:A	4.17213e-06	-1.24744e-10	-1.35825
10913871	chr16:10913871:G:A	4.17123e-06	-1.24744e-10	-1.35846
10913875	chr16:10913875:A:G	2.137e-06	-1.56075	-0.466517
10913923	chr16:10913923:AGAGT:A	4.36e-06	-1.24744e-10	-1.3142
10913964	chr16:10913964:AATAG:A	4.42563e-06	-0.0257548	-1.27351
10914394	chr16:10914394:G:A	4.21692e-06	-1.24744e-10	-1.34757
10915210	chr16:10915210:T:C	4.6236e-06	-1.24744e-10	-1.2555
10915396	chr16:10915396:A:G	1.14652e-06	-1.40278	-1.24716
10915400	chr16:10915400:T:C	4.24947e-06	-1.24744e-10	-1.33988
10915730	chr16:10915730:C:A	9.27159e-07	-1.5112	-1.3511
10916747	chr16:10916747:T:G	4.30024e-06	-1.24744e-10	-1.32801
10916769	chr16:10916769:T:C	1.22436e-06	-1.29164	-1.29262
10916787	chr16:10916787:C:T	1.12241e-06	-1.31573	-1.35546
10916802	chr16:10916802:G:A	4.38936e-06	-1.24744e-10	-1.30749
10917610	chr16:10917610:G:A	5.64119e-06	-1.24744e-10	-1.05658
10917722	chr16:10917722:C:T	1.09964e-06	-1.33199	-1.3597
10917852	chr16:10917852:G:A	2.61539e-06	-1.07237	-0.752889
10917871	chr16:10917871:G:A	1.05583e-06	-1.37276	-1.35959
10918095	chr16:10918095:C:A	4.55242e-06	-1.24744e-10	-1.27102
10918304	chr16:10918304:A:G	5.72577e-06	-1.24744e-10	-1.0417
10918312	chr16:10918312:A:G	8.64353e-07	-1.58798	-1.34447
10918693	chr16:10918693:G:C	1.13098e-06	-1.38255	-1.28104
10918822	chr16:10918822:G:A	1.17815e-06	-1.2767	-1.34604
10918877	chr16:10918877:T:C	4.38498e-06	-1.24744e-10	-1.30849
10919298	chr16:10919298:G:A	1.17583e-06	-1.2651	-1.3596
10919823	chr16:10919823:G:A	4.63449e-06	-1.24744e-10	-1.25315
10920218	chr16:10920218:G:A	2.41469e-06	-0.556762	-1.34834
10921467	chr16:10921467:A:G	4.68805e-06	-1.24744e-10	-1.24166
10921510	chr16:10921510:G:A	4.16856e-06	-1.24744e-10	-1.3591
10922049	chr16:10922049:A:G	4.17392e-06	-1.24744e-10	-1.35782
10922188	chr16:10922188:C:T	1.44461e-06	-1.06206	-1.35678
10922428	chr16:10922428:G:A	4.65027e-06	-1.24744e-10	-1.24975
10922651	chr16:10922651:G:A	8.59351e-07	-1.57853	-1.35973
10922654	chr16:10922654:G:A	4.21579e-06	-1.24744e-10	-1.34784
10922740	chr16:10922740:A:G	4.48979e-06	-1.24744e-10	-1.28487
10922834	chr16:10922834:T:C	5.06659e-06	0.193	-1.35701
10922936	chr16:10922936:G:A	4.18453e-06	-1.24744e-10	-1.35528
10923201	chr16:10923201:G:A	1.59469e-06	-0.971947	-1.34805
10923384	chr16:10923384:G:A	4.63724e-06	-1.24744e-10	-1.25256
10924499	chr16:10924499:C:G	4.24287e-06	-1.24744e-10	-1.34144
10924590	chr16:10924590:G:A	5.98461e-06	-0.997485	-3.55028e-10
10924765	chr16:10924765:T:C	2.19915e-06	-1.60843	-0.390176
10924766	chr16:10924766:G:A	8.35147e-07	-1.6201	-1.34672
10925627	chr16:10925627:G:A	4.92269e-06	-1.24744e-10	-1.19282
10925795	chr16:10925795:T:C	5.38429e-06	-1.24744e-10	-1.10319
10925996	chr16:10925996:C:T	2.69648e-05	-1.24744e-10	0.507858
10926380	chr16:10926380:C:G	4.17523e-06	-1.24744e-10	-1.35751
10926398	chr16:10926398:A:G	8.80289e-07	-1.62164	-1.29254
10926452	chr16:10926452:C:T	5.47455e-06	-1.24744e-10	-1.08656
10926974	chr16:10926974:A:G	1.73671e-06	-1.43757	-0.797115
10927390	chr16:10927390:C:T	1.20043e-06	-1.62025	-0.983751
10927470	chr16:10927470:G:A	4.17684e-06	-1.24744e-10	-1.35712
10928131	chr16:10928131:C:T	4.5624e-06	-1.24744e-10	-1.26883
10928165	chr16:10928165:C:T	1.92558e-06	-1.04897	-1.08248
10928579	chr16:10928579:C:T	3.60799e-06	-1.50353	-3.55028e-10
10928792	chr16:10928792:C:G	1.04906e-06	-1.60224	-1.13654
10928810	chr16:10928810:T:C	4.22417e-06	-1.24744e-10	-1.34585
10929149	chr16:10929149:C:A	4.22671e-06	-1.24744e-10	-1.34525
10929351	chr16:10929351:T:C	1.08973e-06	-1.62109	-1.07965
10929549	chr16:10929549:G:T	4.24258e-06	-1.24744e-10	-1.3415
10929968	chr16:10929968:T:C	4.77348e-06	-1.24744e-10	-1.2236
10930011	chr16:10930011:A:C	1.24775e-06	-1.46322	-1.10212
10930248	chr16:10930248:C:T	8.85942e-07	-1.57595	-1.33183
10930294	chr16:10930294:T:C	1.37718e-05	-1.24744e-10	-0.164052
10931197	chr16:10931197:A:G	9.49698e-07	-1.49793	-1.34035
10931246	chr16:10931246:A:G	5.70594e-06	-1.24744e-10	-1.04517
10931438	chr16:10931438:CCA:C	3.06889e-06	-1.42809	-0.23727
10931750	chr16:10931750:G:A	4.94312e-06	-1.24744e-10	-1.18868
10932492	chr16:10932492:A:G	5.39638e-06	-1.24744e-10	-1.10095
10933207	chr16:10933207:G:C	4.25325e-06	-1.24744e-10	-1.33899
10933485	chr16:10933485:C:G	4.3467e-06	-1.24744e-10	-1.31726
10933811	chr16:10933811:G:C	1.36364e-06	-1.56757	-0.908945
10933838	chr16:10933838:A:T	6.07978e-06	-1.24744e-10	-0.981707
10934469	chr16:10934469:G:A	4.6994e-06	-1.24744e-10	-1.23924
10934542	chr16:10934542:A:G	4.26717e-06	-1.24744e-10	-1.33572
10934571	chr16:10934571:A:G	1.75118e-05	-1.24744e-10	0.0761969
10934873	chr16:10934873:C:T	1.41377e-05	-1.24744e-10	-0.137833
10935115	chr16:10935115:G:C	5.02103e-06	-1.24744e-10	-1.17304
10935358	chr16:10935358:C:T	5.35828e-06	-1.24744e-10	-1.10803
10935668	chr16:10935668:C:T	5.20059e-06	-1.24744e-10	-1.1379
10936016	chr16:10936016:G:A	6.0391e-06	-1.24744e-10	-0.988421
10936121	chr16:10936121:A:T	3.29507e-06	-1.59425	-3.55028e-10
10936605	chr16:10936605:T:G	2.46017e-05	-1.24744e-10	0.416138
10936885	chr16:10936885:C:A	2.03702e-06	-1.21656	-0.858628
10936978	chr16:10936978:G:A	1.04591e-06	-1.44404	-1.29775
10937299	chr16:10937299:C:T	8.61768e-07	-1.5996	-1.33584
10937568	chr16:10937568:T:C	4.20065e-06	-1.24744e-10	-1.35144
10937884	chr16:10937884:A:G	9.55337e-07	-1.60196	-1.23041
10938991	chr16:10938991:A:C	4.43988e-06	-1.24744e-10	-1.29605
10939450	chr16:10939450:C:G	5.65521e-06	-1.24744e-10	-1.0541
10939545	chr16:10939545:C:G	1.30749e-06	-1.18355	-1.33502
10940722	chr16:10940722:C:T	1.18966e-05	-1.24744e-10	-0.310423
10940871	chr16:10940871:G:A	3.99134e-06	-1.40255	-3.55028e-10
10941102	chr16:10941102:A:G	2.78284e-06	-1.00574	-0.757458
10941550	chr16:10941550:G:A	8.32392e-06	-1.24744e-10	-0.667542
10942270	chr16:10942270:C:T	4.43087e-06	-1.24744e-10	-1.29808
10942767	chr16:10942767:A:G	1.20583e-06	-1.26205	-1.33746
10943028	chr16:10943028:T:C	2.64043e-06	-0.85463	-0.961104
10943131	chr16:10943131:C:T	3.20694e-06	-1.62136	-3.55028e-10
10943474	chr16:10943474:C:G	1.531e-06	-1.47444	-0.886312
10944503	chr16:10944503:C:T	1.10542e-05	-1.24744e-10	-0.383862
10944967	chr16:10944967:C:T	1.21037e-06	-1.58338	-1.01237
10945169	chr16:10945169:C:T	5.11411e-06	-1.15467	-3.55028e-10
10945345	chr16:10945345:A:G	1.15443e-06	-1.42955	-1.21351
10945400	chr16:10945400:G:C	4.26222e-06	-1.33689	-3.55028e-10
10945708	chr16:10945708:A:T	5.1202e-06	-1.24744e-10	-1.15348
10945778	chr16:10945778:C:A	1.21725e-06	-1.25429	-1.33579
10946334	chr16:10946334:A:G	1.43427e-06	-1.57474	-0.851286
10946622	chr16:10946622:G:A	2.0624e-06	-0.84733	-1.21548
10946635	chr16:10946635:C:G	4.32618e-06	-1.24744e-10	-1.32199
10946683	chr16:10946683:C:G	2.20635e-06	-1.51527	-0.480067
10946685	chr16:10946685:A:G	3.66213e-06	-0.727895	-0.760737
10946769	chr16:10946769:A:T	4.14697e-06	-1.22244	-0.141856
10947343	chr16:10947343:G:GGAGTTTGC	4.40045e-06	-1.24744e-10	-1.30497
10947460	chr16:10947460:A:G	4.35274e-06	-1.24744e-10	-1.31587
10947476	chr16:10947476:G:A	2.23577e-06	-1.50467	-0.47742
10947858	chr16:10947858:T:G	1.15817e-06	-1.28837	-1.35147
10947867	chr16:10947867:T:A	4.43158e-06	-1.24744e-10	-1.29792
10947962	chr16:10947962:T:C	2.59679e-06	-1.42669	-0.405711
10947987	chr16:10947987:G:A	9.34019e-07	-1.62008	-1.23485
10948055	chr16:10948055:A:G	4.89507e-06	-1.24744e-10	-1.19845
10948084	chr16:10948084:G:A	1.04468e-05	-0.440382	-3.55028e-10
10948337	chr16:10948337:A:G	9.14326e-07	-1.57153	-1.30471
10948382	chr16:10948382:G:A	2.09632e-06	-1.29608	-0.750408
10948447	chr16:10948447:C:T	4.19106e-06	-1.24744e-10	-1.35372
10948537	chr16:10948537:G:A	1.71855e-06	-1.57612	-0.669076
10949093	chr16:10949093:A:G	1.2711e-06	-1.45599	-1.0908
10949556	chr16:10949556:C:T	2.55346e-06	-1.39235	-0.45688
10949903	chr16:10949903:A:T	5.1589e-06	-1.24744e-10	-1.14595
10949920	chr16:10949920:C:T	4.52966e-06	-1.24744e-10	-1.27603
10950797	chr16:10950797:G:T	7.77869e-06	-1.24744e-10	-0.735288
10951076	chr16:10951076:A:T	1.72165e-06	-1.46712	-0.776268
10951421	chr16:10951421:A:T	3.24884e-06	-1.42078	-0.187598
10951483	chr16:10951483:AGTCCTAGAAGG:A	1.20988e-06	-1.25083	-1.34533
10951572	chr16:10951572:C:T	1.20799e-06	-1.24609	-1.35163
10951736	chr16:10951736:T:A	1.85518e-06	-1.54202	-0.626672
10951862	chr16:10951862:A:G	1.88876e-06	-1.50902	-0.641737
10952135	chr16:10952135:C:T	1.20715e-06	-1.24657	-1.35185
10952969	chr16:10952969:A:G	4.01357e-06	-0.728158	-0.668838
10953396	chr16:10953396:A:G	4.19427e-06	-1.24744e-10	-1.35296
10953579	chr16:10953579:G:A	4.20205e-06	-1.24744e-10	-1.3511
10953796	chr16:10953796:G:A	4.2834e-06	-1.24744e-10	-1.33193
10954417	chr16:10954417:T:A	2.03099e-06	-1.39736	-0.680794
10954493	chr16:10954493:A:G	1.43518e-06	-1.09013	-1.33525
10954517	chr16:10954517:A:G	9.12229e-07	-1.61761	-1.26093
10954581	chr16:10954581:A:C	5.88587e-06	-1.24744e-10	-1.01412
10955146	chr16:10955146:T:G	4.20793e-06	-1.24744e-10	-1.34971
10955165	chr16:10955165:C:G	4.98139e-06	-1.24744e-10	-1.18097
10955262	chr16:10955262:T:C	1.21379e-06	-1.25123	-1.3417
10956257	chr16:10956257:G:A	8.94672e-06	-1.24744e-10	-0.595389
10956404	chr16:10956404:G:A	1.54847e-06	-1.51142	-0.837986
10956823	chr16:10956823:C:G	2.39348e-06	-0.738507	-1.17542
10956933	chr16:10956933:G:A	1.26189e-06	-1.20735	-1.34671
10957087	chr16:10957087:G:A	3.91371e-06	-1.42219	-3.55028e-10
10957186	chr16:10957186:A:G	9.47677e-07	-1.61914	-1.22128
10957238	chr16:10957238:G:A	6.18824e-06	-1.24744e-10	-0.964025
10958847	chr16:10958847:T:A	3.22501e-06	-1.61574	-3.55028e-10
10959067	chr16:10959067:T:C	4.75631e-06	-0.68068	-0.546523
10959223	chr16:10959223:A:G	4.95813e-06	-1.18565	-3.55028e-10
10959438	chr16:10959438:C:T	1.6061e-06	-1.18241	-1.13046
10959492	chr16:10959492:A:C	1.64594e-06	-1.1825	-1.10586
10959572	chr16:10959572:AG:A	1.02207e-06	-1.61861	-1.14623
10959799	chr16:10959799:G:A	5.94352e-06	-1.00437	-3.55028e-10
10960148	chr16:10960148:T:A	9.7566e-06	-1.24744e-10	-0.508731
10960845	chr16:10960845:T:C	4.16878e-06	-1.24744e-10	-1.35905
10961280	chr16:10961280:T:C	4.2278e-06	-1.24744e-10	-1.34499
10961733	chr16:10961733:T:C	4.16598e-06	-1.24744e-10	-1.35972
10962080	chr16:10962080:G:A	4.50219e-06	-1.24744e-10	-1.28211
10962115	chr16:10962115:T:C	1.19353e-06	-1.46717	-1.14259
10962188	chr16:10962188:A:G	2.7991e-05	-1.24744e-10	0.545208
10962521	chr16:10962521:C:T	1.18439e-06	-1.27202	-1.34543
10962761	chr16:10962761:A:G	7.39047e-06	-0.308264	-0.47822
10962907	chr16:10962907:A:G	1.18487e-06	-1.27732	-1.33972
10963060	chr16:10963060:C:CA	5.64357e-06	-1.24744e-10	-1.05616
10963069	chr16:10963069:A:C	3.2111e-06	-1.62006	-3.55028e-10
10963088	chr16:10963088:A:G	4.69324e-06	-1.24055	-3.55028e-10
10963276	chr16:10963276:A:G	1.29852e-05	-0.222862	-3.55028e-10
10963412	chr16:10963412:C:G	8.36328e-06	-0.378419	-0.284406
10964016	chr16:10964016:C:T	1.47767e-06	-1.3054	-1.09081
10964707	chr16:10964707:C:G	1.4819e-06	-1.27848	-1.11487
10964786	chr16:10964786:A:G	4.19741e-06	-1.24744e-10	-1.35221
10964896	chr16:10964896:C:A	2.5049e-06	-1.15541	-0.713017
10964900	chr16:10964900:G:T	3.56867e-06	-1.10788	-0.4066
10965362	chr16:10965362:T:G	1.10411e-05	-1.24744e-10	-0.385053
10965506	chr16:10965506:C:G	1.20718e-06	-1.50844	-1.08995
10965763	chr16:10965763:A:G	4.20382e-06	-1.24744e-10	-1.35068
10965919	chr16:10965919:C:G	8.70678e-07	-1.59479	-1.33037
10965980	chr16:10965980:G:A	1.81006e-06	-1.14829	-1.04502
10966068	chr16:10966068:C:T	4.24918e-06	-1.24744e-10	-1.33995
10966294	chr16:10966294:A:G	2.2228e-06	-1.32809	-0.65982
10966802	chr16:10966802:A:G	4.53139e-06	-1.24744e-10	-1.27565
10967256	chr16:10967256:T:G	1.57004e-05	-1.24744e-10	-0.0329888
10967348	chr16:10967348:C:T	1.07119e-06	-1.48417	-1.23373
10967579	chr16:10967579:G:T	9.35124e-06	-1.24744e-10	-0.551166
10967811	chr16:10967811:G:A	3.25892e-06	-0.343549	-1.26173
10967872	chr16:10967872:C:T	1.13486e-06	-1.45453	-1.20564
10967933	chr16:10967933:GA:G	1.02772e-06	-1.49219	-1.26715
10968140	chr16:10968140:G:A	1.03517e-06	-1.48358	-1.26854
10968262	chr16:10968262:A:G	4.68206e-06	-1.24294	-3.55028e-10
10968513	chr16:10968513:C:T	1.54505e-05	-1.24744e-10	-0.049034
10968734	chr16:10968734:A:G	1.45627e-05	-1.24744e-10	-0.108213
10969079	chr16:10969079:C:T	9.20797e-07	-1.51652	-1.35267
10969154	chr16:10969154:C:T	3.42531e-06	-1.07803	-0.477457
10969576	chr16:10969576:G:A	1.30736e-05	-1.24744e-10	-0.216079
10970061	chr16:10970061:G:A	1.31416e-06	-1.29986	-1.21361
10970229	chr16:10970229:A:G	4.36407e-06	-1.24744e-10	-1.31327
10970946	chr16:10970946:CCTGTCCCTTT:C	1.02112e-06	-1.50638	-1.2594
10971299	chr16:10971299:T:C	4.23326e-06	-1.24744e-10	-1.3437
10971304	chr16:10971304:G:A	4.17728e-06	-1.24744e-10	-1.35702
10971349	chr16:10971349:G:A	4.17721e-06	-1.24744e-10	-1.35703
10971450	chr16:10971450:T:C	1.70052e-06	-1.51878	-0.73696
10972358	chr16:10972358:A:G	6.36302e-06	-1.24744e-10	-0.936173
10973073	chr16:10973073:C:T	4.38362e-06	-1.24744e-10	-1.3088
10973110	chr16:10973110:G:A	4.17176e-06	-1.24744e-10	-1.35834
10973151	chr16:10973151:C:T	4.51798e-06	-1.24744e-10	-1.27861
10973534	chr16:10973534:G:C	1.13528e-05	-1.24744e-10	-0.357213
10973786	chr16:10973786:A:G	5.63231e-06	-1.24744e-10	-1.05816
10974532	chr16:10974532:T:C	4.30405e-05	-1.24744e-10	0.975466
10974913	chr16:10974913:A:G	3.21709e-06	-1.6182	-3.55028e-10
10975043	chr16:10975043:T:C	3.66796e-06	-1.48704	-3.55028e-10
10975201	chr16:10975201:C:T	1.76485e-05	-1.1482	1.23217
10975570	chr16:10975570:C:T	1.81072e-06	-1.24653	-0.946422
10975574	chr16:10975574:C:T	9.85098e-07	-1.45116	-1.35053
10975874	chr16:10975874:A:T	2.18143e-05	-1.20087	1.49675
10976365	chr16:10976365:A:G	1.76205e-05	-1.24744e-10	0.082389
10976371	chr16:10976371:T:G	4.2173e-06	-1.24744e-10	-1.34748
10976432	chr16:10976432:A:G	4.44164e-06	0.0584531	-1.3541
10976435	chr16:10976435:T:C	4.22523e-06	-1.24744e-10	-1.3456
10976466	chr16:10976466:C:T	1.7739e-06	-1.23421	-0.979282
10977116	chr16:10977116:C:T	1.25219e-06	-1.20909	-1.35269
10977237	chr16:10977237:G:A	4.30982e-06	-1.24744e-10	-1.32578
10977938	chr16:10977938:C:T	1.07605e-06	-1.35783	-1.35556
10978047	chr16:10978047:C:T	3.37418e-06	-1.57052	-3.55028e-10
10978129	chr16:10978129:C:G	1.17867e-05	-1.24744e-10	-0.319702
10978591	chr16:10978591:G:A	4.19273e-06	-1.24744e-10	-1.35332
10978668	chr16:10978668:T:C	4.90848e-06	-1.58842	0.392708
10979433	chr16:10979433:G:A	6.09417e-06	-1.24744e-10	-0.979344
10980092	chr16:10980092:T:G	4.57075e-06	-1.24744e-10	-1.267
10980637	chr16:10980637:T:C	4.34757e-06	-1.24744e-10	-1.31706
10980884	chr16:10980884:T:C	1.03034e-06	-1.39758	-1.35921
10981096	chr16:10981096:C:T	5.82944e-06	-1.24744e-10	-1.02375
10981158	chr16:10981158:T:G	2.9591e-05	0.600794	-3.55028e-10
10981161	chr16:10981161:T:C	5.92496e-06	-1.0075	-3.55028e-10
10981569	chr16:10981569:G:C	4.35223e-06	-1.24744e-10	-1.31599
10982419	chr16:10982419:C:T	8.95824e-07	-1.55992	-1.33677
10982439	chr16:10982439:T:A	1.22734e-06	-1.23589	-1.34594
10982491	chr16:10982491:G:A	1.08098e-05	-1.24744e-10	-0.406227
10982553	chr16:10982553:T:C	4.63746e-06	-1.24744e-10	-1.25251
10983230	chr16:10983230:C:T	8.33073e-07	-1.61118	-1.35813
10983325	chr16:10983325:G:A	7.73135e-06	-1.24744e-10	-0.741393
10983412	chr16:10983412:C:T	4.73793e-06	-1.24744e-10	-1.23108
10984224	chr16:10984224:C:T	1.2446e-06	-1.22047	-1.3474
10984640	chr16:10984640:G:A	1.02953e-05	-0.454986	-3.55028e-10
10984701	chr16:10984701:C:G	4.69657e-06	-1.24744e-10	-1.23984
10985165	chr16:10985165:T:A	5.71095e-06	-0.215941	-0.82835
10985866	chr16:10985866:C:T	6.36983e-06	-1.24744e-10	-0.935104
10985887	chr16:10985887:G:A	1.10713e-05	-1.24744e-10	-0.382316
10986391	chr16:10986391:G:A	1.46941e-06	-1.10558	-1.29623
10986513	chr16:10986513:A:G	1.79306e-06	-1.03179	-1.17096
10986892	chr16:10986892:C:T	9.84487e-07	-1.58352	-1.21879
10986972	chr16:10986972:G:A	4.46977e-06	-1.24744e-10	-1.28934
10987146	chr16:10987146:G:A	4.71501e-06	-1.24744e-10	-1.23593
10987392	chr16:10987392:C:G	2.04052e-06	-1.5301	-0.543369
10988383	chr16:10988383:C:T	8.93224e-07	-1.54284	-1.35676
10988418	chr16:10988418:G:A	4.42568e-06	-1.24744e-10	-1.29925
10988835	chr16:10988835:C:T	1.23225e-06	-1.21853	-1.35931
10989011	chr16:10989011:C:T	1.63587e-06	-1.14892	-1.14559
10989212	chr16:10989212:G:A	5.9927e-06	-1.24744e-10	-0.996133
10989252	chr16:10989252:G:A	5.46384e-06	-1.24744e-10	-1.08852
10989254	chr16:10989254:G:A	1.59007e-06	-1.13006	-1.19284
10990387	chr16:10990387:T:A	3.4195e-06	-1.28369	-0.273493
10990410	chr16:10990410:C:T	4.16856e-06	-1.24744e-10	-1.35911
10990654	chr16:10990654:C:G	4.43369e-06	-1.24744e-10	-1.29744
10991873	chr16:10991873:T:C	1.19305e-06	-1.4868	-1.12336
10992104	chr16:10992104:C:T	4.90465e-06	-1.24744e-10	-1.19649
10992111	chr16:10992111:C:T	6.44809e-06	-1.22416	0.301272
10992901	chr16:10992901:A:G	4.49219e-06	-1.24744e-10	-1.28434
10993045	chr16:10993045:C:T	3.30178e-06	-0.598991	-0.993224
10993239	chr16:10993239:C:T	3.13096e-06	-1.49344	-0.151892
10993743	chr16:10993743:AG:A	3.65313e-06	-1.49109	-3.55028e-10
10994788	chr16:10994788:G:T	1.30577e-06	-1.16064	-1.35924
10994837	chr16:10994837:C:T	3.37492e-06	-1.54056	-0.0297486
10994895	chr16:10994895:G:A	4.16667e-06	-1.24744e-10	-1.35956
10994951	chr16:10994951:G:A	4.14081e-06	-1.40348	0.0376975
10995089	chr16:10995089:A:G	3.36833e-06	-1.57226	-3.55028e-10
10995477	chr16:10995477:C:T	5.00155e-06	-1.24744e-10	-1.17693
10996889	chr16:10996889:G:C	1.19284e-05	-1.24744e-10	-0.307755
10997269	chr16:10997269:G:C	3.20176e-06	-0.747488	-0.875487
10997297	chr16:10997297:C:T	3.3068e-06	-1.5907	-3.55028e-10
10997502	chr16:10997502:A:T	1.70358e-06	-1.29806	-0.955882
10997825	chr16:10997825:T:C	1.25796e-05	-1.24744e-10	-0.254603
10997891	chr16:10997891:C:T	4.36644e-06	-1.24744e-10	-1.31273
10997955	chr16:10997955:G:A	4.18199e-06	-1.24744e-10	-1.35589
10998438	chr16:10998438:C:G	4.53694e-06	-1.24744e-10	-1.27442
10998462	chr16:10998462:C:A	5.04703e-06	-1.49656	0.328681
10998531	chr16:10998531:C:T	8.77737e-07	-1.55824	-1.35885
10998621	chr16:10998621:G:A	1.28356e-06	-1.51992	-1.01711
10998793	chr16:10998793:A:G	4.82812e-06	-1.24744e-10	-1.21222
10999322	chr16:10999322:T:C	5.47416e-06	-1.51984	0.433207
10999417	chr16:10999417:A:G	1.24123e-06	-1.51558	-1.055
10999621	chr16:10999621:G:A	4.41905e-06	-1.24744e-10	-1.30075
10999857	chr16:10999857:C:T	4.66968e-06	-1.24744e-10	-1.24559
11000230	chr16:11000230:G:C	4.19687e-06	-1.24744e-10	-1.35234
11000446	chr16:11000446:T:A	5.29846e-06	-1.24744e-10	-1.11926
11001170	chr16:11001170:C:T	4.80123e-06	-1.24744e-10	-1.2178
11001371	chr16:11001371:C:T	9.618e-07	-1.46828	-1.35734
11001649	chr16:11001649:C:G	2.4649e-06	-0.52596	-1.35857
11002351	chr16:11002351:A:G	4.63579e-06	-1.24744e-10	-1.25287
11002773	chr16:11002773:A:G	4.21563e-06	-1.24744e-10	-1.34788
11003473	chr16:11003473:C:T	5.96392e-06	-1.24744e-10	-1.00095
11003696	chr16:11003696:G:A	8.49303e-07	-1.59089	-1.35912
11003741	chr16:11003741:T:G	4.37612e-06	-1.24744e-10	-1.31051
11003992	chr16:11003992:G:A	1.29088e-06	-1.29099	-1.24036
11004375	chr16:11004375:G:C	4.24491e-06	-1.24744e-10	-1.34095
11004522	chr16:11004522:C:G	1.3291e-06	-1.33442	-1.16776
11004845	chr16:11004845:G:A	7.71483e-06	-1.24744e-10	-0.743532
11005321	chr16:11005321:C:T	1.1402e-06	-1.60046	-1.05501
11005342	chr16:11005342:C:T	8.37036e-07	-1.6055	-1.35906
11005850	chr16:11005850:A:G	6.92597e-06	-1.02085	0.169452
11006015	chr16:11006015:T:G	4.16598e-06	-1.24744e-10	-1.35972
11006167	chr16:11006167:G:A	4.28861e-06	-1.24744e-10	-1.33071
11006476	chr16:11006476:C:G	6.57814e-05	-1.12842	2.52808
11006483	chr16:11006483:C:T	4.76797e-06	-1.24744e-10	-1.22476
11006935	chr16:11006935:T:TA	4.16701e-06	-1.24744e-10	-1.35948
11007062	chr16:11007062:T:C	6.0934e-06	-1.24744e-10	-0.97947
11007307	chr16:11007307:C:CT	1.37023e-06	-1.414	-1.0577
11007843	chr16:11007843:GAGA:G	4.16658e-06	-1.24744e-10	-1.35958
11007941	chr16:11007941:A:T	3.48275e-06	-1.53885	-3.55028e-10
11008454	chr16:11008454:A:G	7.41493e-06	-1.24744e-10	-0.783181
11009098	chr16:11009098:A:G	5.31689e-06	-1.24744e-10	-1.11579
11009118	chr16:11009118:A:G	2.42744e-06	-0.653543	-1.24629
11009161	chr16:11009161:G:A	4.83053e-06	-1.24744e-10	-1.21172
11009303	chr16:11009303:G:A	3.48587e-06	-0.865132	-0.672827
11009962	chr16:11009962:A:G	6.45494e-06	-1.24744e-10	-0.92183
11011392	chr16:11011392:A:G	5.40539e-06	-1.24744e-10	-1.09928
11011596	chr16:11011596:C:T	5.55902e-06	-1.24744e-10	-1.07125
11011680	chr16:11011680:G:A	4.73783e-06	-1.24744e-10	-1.2311
11012201	chr16:11012201:G:A	2.92371e-06	-0.921941	-0.791882
11012224	chr16:11012224:T:C	4.8758e-06	-1.24744e-10	-1.20239
11012324	chr16:11012324:G:A	7.48833e-06	-1.24744e-10	-0.77333
11012538	chr16:11012538:T:C	2.22037e-06	-0.656274	-1.33273
11012629	chr16:11012629:T:G	4.68103e-06	-1.24744e-10	-1.24316
11012686	chr16:11012686:A:G	8.42482e-06	-1.24744e-10	-0.655494
11012850	chr16:11012850:C:T	3.2018e-06	-1.12408	-0.498882
11013063	chr16:11013063:T:C	2.42401e-06	-1.1471	-0.75415
11013635	chr16:11013635:A:G	4.9314e-06	-0.635264	-0.555789
11013722	chr16:11013722:G:A	5.03852e-06	-1.24744e-10	-1.16956
11015168	chr16:11015168:T:G	8.82095e-07	-1.56174	-1.35039
11015217	chr16:11015217:G:A	4.19276e-06	-1.24744e-10	-1.35332
11015450	chr16:11015450:G:A	4.24278e-06	-1.24744e-10	-1.34146
11015480	chr16:11015480:G:A	1.02809e-06	-1.51168	-1.24729
11015574	chr16:11015574:G:A	7.67173e-06	-1.24744e-10	-0.749134
11015594	chr16:11015594:G:A	4.36235e-06	-1.24744e-10	-1.31366
11015697	chr16:11015697:G:A	4.57144e-06	-1.24744e-10	-1.26685
11016136	chr16:11016136:A:AT	1.06593e-06	-1.45943	-1.2634
11016210	chr16:11016210:C:G	7.85236e-06	-1.24744e-10	-0.725862
11016287	chr16:11016287:G:A	8.0613e-06	-1.24744e-10	-0.699602
11016832	chr16:11016832:C:T	8.07238e-06	-1.24744e-10	-0.698228
11018255	chr16:11018255:G:C	1.38852e-06	-1.32628	-1.13215
11018374	chr16:11018374:A:C	9.7708e-07	-1.49121	-1.31865
11018427	chr16:11018427:G:A	2.09971e-05	-1.24744e-10	0.257709
11018550	chr16:11018550:C:G	1.20575e-06	-1.53777	-1.06181
11018982	chr16:11018982:G:A	4.20641e-06	-1.24744e-10	-1.35007
11019439	chr16:11019439:AGG:A	5.84369e-06	-1.24744e-10	-1.02131
11020149	chr16:11020149:G:A	1.02631e-06	-1.43428	-1.32643
11020251	chr16:11020251:C:T	4.31614e-06	-1.24744e-10	-1.32432
11020290	chr16:11020290:C:T	4.511e-06	-1.24744e-10	-1.28016
11020317	chr16:11020317:A:G	4.47028e-06	-1.24744e-10	-1.28922
11020763	chr16:11020763:G:C	7.36876e-06	-1.24744e-10	-0.789426
11020982	chr16:11020982:C:T	3.83659e-06	-0.926392	-0.515699
11021210	chr16:11021210:C:G	5.7428e-06	-1.24744e-10	-1.03873
11021307	chr16:11021307:C:T	4.30205e-06	-1.24744e-10	-1.32759
11021378	chr16:11021378:A:C	4.21995e-06	-1.24744e-10	-1.34685
11021480	chr16:11021480:A:G	7.15422e-06	-1.24744e-10	-0.818974
11021639	chr16:11021639:T:C	9.70364e-06	-1.24744e-10	-0.514175
11021657	chr16:11021657:G:T	4.16642e-06	-1.24744e-10	-1.35962
11021699	chr16:11021699:G:T	4.36265e-06	-1.24744e-10	-1.3136
11022136	chr16:11022136:C:T	5.0056e-06	-1.17612	-3.55028e-10
11022414	chr16:11022414:C:G	2.04972e-06	-1.2309	-0.838072
11022863	chr16:11022863:C:T	5.24655e-06	-1.24744e-10	-1.12911
11022929	chr16:11022929:A:G	4.37602e-06	-1.24744e-10	-1.31054
11023451	chr16:11023451:A:G	9.66591e-07	-1.46114	-1.35952
11023512	chr16:11023512:G:A	9.5915e-07	-1.59328	-1.23511
11023592	chr16:11023592:T:A	9.26792e-07	-1.58998	-1.27272
11023634	chr16:11023634:A:G	6.31661e-06	-1.43759	0.494101
11023871	chr16:11023871:G:A	4.24863e-06	-1.24744e-10	-1.34008
11024614	chr16:11024614:G:A	9.46005e-07	-1.59772	-1.24446
11025301	chr16:11025301:A:G	4.191e-06	-1.24744e-10	-1.35374
11025629	chr16:11025629:T:G	7.46803e-06	-0.984417	0.208372
11025796	chr16:11025796:A:G	1.13659e-05	-0.895566	0.539509
11025866	chr16:11025866:C:T	3.36948e-06	-1.57192	-3.55028e-10
11026148	chr16:11026148:T:C	4.50702e-06	-1.24744e-10	-1.28104
11026189	chr16:11026189:T:C	3.65138e-05	-1.24744e-10	0.811015
11026817	chr16:11026817:C:G	4.25796e-06	-1.24744e-10	-1.33789
11026936	chr16:11026936:G:A	8.6794e-07	-1.62168	-1.30663
11026965	chr16:11026965:C:T	1.9712e-05	-1.24744e-10	0.194554
11027199	chr16:11027199:A:C	1.6024e-06	-1.38288	-0.932291
11027252	chr16:11027252:C:T	8.7395e-06	-1.24744e-10	-0.618823
11027408	chr16:11027408:C:A	1.48406e-06	-1.38274	-1.00915
11028069	chr16:11028069:G:A	9.73776e-06	-1.24744e-10	-0.510665
11028255	chr16:11028255:A:G	5.63963e-06	-1.24744e-10	-1.05686
11028498	chr16:11028498:T:C	4.68267e-06	-1.24744e-10	-1.24281
11030274	chr16:11030274:A:G	4.17115e-06	-1.24744e-10	-1.35848
11030374	chr16:11030374:T:G	4.17015e-06	-1.24744e-10	-1.35872
11030439	chr16:11030439:C:T	1.63001e-06	-1.41839	-0.879696
11031436	chr16:11031436:T:C	8.80155e-06	-0.611748	-3.55028e-10
11031457	chr16:11031457:A:G	8.44724e-06	-1.43299	0.780154
11031657	chr16:11031657:A:C	5.54774e-06	-1.24744e-10	-1.07329
11031780	chr16:11031780:G:C	7.71479e-06	-1.24744e-10	-0.743537
11031803	chr16:11031803:G:A	8.75742e-07	-1.57662	-1.34274
11032046	chr16:11032046:G:A	9.48086e-07	-1.50444	-1.33554
11032759	chr16:11032759:A:G	8.94624e-07	-1.57648	-1.32155
11032878	chr16:11032878:C:T	8.37397e-06	-1.00341	0.341867
11033001	chr16:11033001:T:C	4.18667e-06	-1.24744e-10	-1.35477
11033198	chr16:11033198:T:C	2.68625e-06	-1.4687	-0.329825
11033403	chr16:11033403:G:T	4.51041e-06	-1.24744e-10	-1.28029
11033718	chr16:11033718:C:A	3.27545e-06	-1.50007	-0.100147
11033778	chr16:11033778:G:A	8.82973e-07	-1.59312	-1.31802
11033893	chr16:11033893:C:T	1.28796e-06	-1.43659	-1.09703
11034208	chr16:11034208:A:G	2.49929e-06	-1.49588	-0.37479
11034328	chr16:11034328:C:T	1.08215e-06	-1.35727	-1.35046
11034389	chr16:11034389:C:T	3.60546e-05	-1.24744e-10	0.798359
11034416	chr16:11034416:G:A	2.05565e-06	-0.707124	-1.35896
11034666	chr16:11034666:G:T	1.09467e-06	-1.35107	-1.34515
11034739	chr16:11034739:G:C	4.2394e-06	-1.24744e-10	-1.34225
11034743	chr16:11034743:T:C	2.89688e-05	-1.24744e-10	0.579542
11034837	chr16:11034837:G:C	1.18847e-05	-1.24744e-10	-0.311426
11035300	chr16:11035300:G:A	8.33203e-06	-1.24744e-10	-0.666569
11035460	chr16:11035460:G:A	9.86444e-07	-1.44588	-1.35444
11035498	chr16:11035498:C:T	4.77752e-06	-1.24744e-10	-1.22275
11035616	chr16:11035616:A:G	3.35158e-06	-1.57724	-3.55028e-10
11036839	chr16:11036839:G:A	4.16599e-06	-1.24744e-10	-1.35972
11037923	chr16:11037923:A:G	2.05335e-05	-1.24744e-10	0.235381
11038007	chr16:11038007:G:C	1.37941e-06	-1.26776	-1.19726
11038049	chr16:11038049:C:T	4.45307e-06	-1.24744e-10	-1.29308
11038410	chr16:11038410:T:C	4.16792e-06	-1.24744e-10	-1.35926
11038776	chr16:11038776:G:T	9.43367e-06	-1.0792	0.536812
11039368	chr16:11039368:A:G	3.46823e-06	-1.54303	-3.55028e-10
11039578	chr16:11039578:A:G	1.29853e-05	-1.24744e-10	-0.222859
11039666	chr16:11039666:T:G	1.94884e-06	-1.35788	-0.761564
11039785	chr16:11039785:G:A	4.2066e-06	-1.24744e-10	-1.35002
11039824	chr16:11039824:C:T	4.19278e-06	-1.24744e-10	-1.35331
11040807	chr16:11040807:T:C	6.38584e-06	-0.437759	-0.494833
11041046	chr16:11041046:G:A	8.34997e-07	-1.61006	-1.35694
11041585	chr16:11041585:G:A	3.75821e-05	-1.24744e-10	0.839851
11041959	chr16:11041959:G:A	4.31857e-06	-1.24744e-10	-1.32375
11042191	chr16:11042191:C:G	5.11674e-06	-0.544601	-0.609558
11042691	chr16:11042691:A:G	1.09685e-05	-1.24744e-10	-0.391645
11042931	chr16:11042931:A:G	9.37884e-06	-1.26785	0.719627
11042942	chr16:11042942:G:T	8.33402e-07	-1.61191	-1.357
11043268	chr16:11043268:G:C	4.16801e-06	-1.24744e-10	-1.35924
11043460	chr16:11043460:T:C	3.89375e-06	-1.4273	-3.55028e-10
11043542	chr16:11043542:C:T	5.28331e-06	-1.24744e-10	-1.12212
11043576	chr16:11043576:T:C	5.99739e-06	-1.24744e-10	-0.995351
11043674	chr16:11043674:G:A	4.76761e-06	-1.24744e-10	-1.22483
11043925	chr16:11043925:C:T	4.3619e-06	-1.24744e-10	-1.31377
11044121	chr16:11044121:A:G	2.74306e-06	-1.30549	-0.472112
11044413	chr16:11044413:T:C	4.20368e-06	-1.24744e-10	-1.35071
11044955	chr16:11044955:G:A	7.48009e-06	-0.998151	0.22372
11045140	chr16:11045140:C:T	9.13855e-07	-1.62155	-1.2552
11045304	chr16:11045304:C:T	8.94731e-06	-1.24744e-10	-0.595323
11045708	chr16:11045708:G:C	5.99914e-06	-1.24744e-10	-0.99506
11045737	chr16:11045737:A:G	1.91024e-06	-1.45142	-0.688022
11046280	chr16:11046280:T:C	1.09839e-05	-1.22867	0.838426
11046473	chr16:11046473:T:G	4.64323e-06	-1.24744e-10	-1.25127
11046474	chr16:11046474:G:A	1.07576e-05	-1.24744e-10	-0.411062
11046891	chr16:11046891:G:C	1.043e-05	-1.24744e-10	-0.441988
11047132	chr16:11047132:G:C	4.16968e-06	-1.24744e-10	-1.35884
11047312	chr16:11047312:C:T	5.25211e-06	-1.24744e-10	-1.12805
11047385	chr16:11047385:T:A	4.32392e-06	-1.24744e-10	-1.32251
11047464	chr16:11047464:T:C	1.85435e-06	-0.863064	-1.30608
11048863	chr16:11048863:T:C	6.20012e-06	-0.940867	-0.0212403
11049272	chr16:11049272:G:C	6.14601e-06	-0.979423	0.00855045
11049635	chr16:11049635:G:A	4.18038e-06	-1.24744e-10	-1.35627
11049887	chr16:11049887:G:T	4.41805e-06	-1.24744e-10	-1.30098
11049923	chr16:11049923:A:C	1.05185e-05	-1.24744e-10	-0.433538
11049974	chr16:11049974:T:C	4.33463e-06	-1.24744e-10	-1.32004
11050138	chr16:11050138:T:C	4.94206e-06	-1.24744e-10	-1.18889
11050672	chr16:11050672:T:C	4.16756e-06	-1.24744e-10	-1.35934
11050971	chr16:11050971:G:A	1.09106e-05	-1.24744e-10	-0.396944
11051105	chr16:11051105:T:C	9.63046e-07	-1.49283	-1.3315
11051791	chr16:11051791:C:T	2.30865e-06	-1.26614	-0.683874
11051862	chr16:11051862:T:C	4.02479e-06	-0.693016	-0.701187
11052027	chr16:11052027:C:G	2.15955e-06	-0.692317	-1.32446
11052260	chr16:11052260:A:G	1.05864e-05	-1.24744e-10	-0.427103
11052725	chr16:11052725:G:A	4.16618e-06	-1.24744e-10	-1.35968
11052774	chr16:11052774:A:G	1.01756e-06	-1.45114	-1.31813
11052998	chr16:11052998:A:G	7.94672e-06	-1.24744e-10	-0.713917
11053446	chr16:11053446:C:G	9.52221e-06	-1.24744e-10	-0.533049
11053662	chr16:11053662:C:T	4.66668e-06	-1.24744e-10	-1.24623
11053863	chr16:11053863:A:G	4.85451e-06	-1.26072	0.0539476
11054156	chr16:11054156:C:T	8.46008e-07	-1.60919	-1.34471
11054642	chr16:11054642:C:G	4.17009e-06	-1.24744e-10	-1.35874
11054671	chr16:11054671:T:G	2.15297e-05	0.282758	-3.55028e-10
11054765	chr16:11054765:T:C	5.61115e-06	-1.24744e-10	-1.06192
11055251	chr16:11055251:G:A	4.26312e-06	-1.24744e-10	-1.33667
11056044	chr16:11056044:G:A	5.83519e-06	-1.24744e-10	-1.02277
11056241	chr16:11056241:G:C	9.91067e-06	-0.750574	0.25751
11056391	chr16:11056391:G:A	9.85991e-07	-1.44254	-1.35824
11056915	chr16:11056915:C:T	1.18659e-05	-1.24744e-10	-0.313005
11056961	chr16:11056961:G:C	1.04073e-05	-1.24744e-10	-0.444167
11057371	chr16:11057371:C:T	3.2623e-06	-1.60424	-3.55028e-10
11057385	chr16:11057385:G:A	1.04073e-05	-1.24744e-10	-0.444167
11058171	chr16:11058171:G:A	6.3119e-06	-1.24744e-10	-0.94424
11058343	chr16:11058343:T:G	4.17e-06	-1.24744e-10	-1.35876
11059265	chr16:11059265:G:C	8.6955e-06	-1.24744e-10	-0.62387
11059486	chr16:11059486:G:A	4.59855e-06	-1.26094	-3.55028e-10
11059640	chr16:11059640:G:C	2.00049e-06	-0.73648	-1.3568
11059795	chr16:11059795:G:A	8.9624e-07	-1.55885	-1.33737
11060151	chr16:11060151:A:G	1.06137e-05	-1.24744e-10	-0.424527
11060333	chr16:11060333:A:AG	1.14028e-06	-1.47095	-1.18444
11060661	chr16:11060661:A:G	3.82904e-06	-1.44406	-3.55028e-10
11060913	chr16:11060913:G:A	7.28424e-06	-1.02773	0.22677
11061963	chr16:11061963:C:G	9.02607e-06	-1.24744e-10	-0.586559
11062019	chr16:11062019:T:C	4.17251e-06	-1.24744e-10	-1.35816
11062121	chr16:11062121:G:A	8.12235e-06	-1.24744e-10	-0.692056
11062167	chr16:11062167:T:G	7.81444e-06	-1.24744e-10	-0.730703
11062587	chr16:11062587:G:A	1.01472e-05	-1.24744e-10	-0.469482
11062696	chr16:11062696:T:C	8.68266e-06	-1.24744e-10	-0.625348
11062705	chr16:11062705:T:C	8.30265e-06	-1.24744e-10	-0.670101
11062955	chr16:11062955:G:A	3.11792e-06	-0.345089	-1.30442
11063639	chr16:11063639:G:A	4.25056e-06	-1.24744e-10	-1.33962
11063818	chr16:11063818:TGTTTTTCAC:T	3.47673e-06	-1.54058	-3.55028e-10
11064375	chr16:11064375:G:A	9.33283e-07	-1.50973	-1.34599
11065104	chr16:11065104:G:A	1.20403e-05	-1.24744e-10	-0.298416
11065828	chr16:11065828:C:T	2.10328e-06	-0.740902	-1.30228
11065981	chr16:11065981:T:C	4.52957e-06	-0.654345	-0.621704
11066062	chr16:11066062:A:C	1.99331e-06	-0.779948	-1.31693
11066911	chr16:11066911:C:T	4.22345e-06	-1.24744e-10	-1.34602
11067072	chr16:11067072:G:T	2.03653e-06	-1.03229	-1.04314
11067109	chr16:11067109:A:C	1.32734e-06	-1.56933	-0.934171
11067138	chr16:11067138:TTTG:T	1.55771e-06	-1.54633	-0.797129
11067197	chr16:11067197:T:G	5.98143e-06	-1.24744e-10	-0.998017
11067305	chr16:11067305:A:G	1.74804e-05	-1.24744e-10	0.0744033
11067321	chr16:11067321:A:G	1.18453e-06	-1.2584	-1.35892
11067496	chr16:11067496:G:A	1.04324e-05	-1.24744e-10	-0.441764
11067646	chr16:11067646:A:G	4.29053e-06	-1.24744e-10	-1.33027
11068403	chr16:11068403:C:CAGTG	3.2094e-06	-1.62059	-3.55028e-10
11069069	chr16:11069069:A:G	2.13333e-06	-0.675962	-1.35303
11069288	chr16:11069288:C:T	4.51063e-06	-1.24744e-10	-1.28024
11069469	chr16:11069469:C:G	2.15983e-06	-0.675317	-1.34133
11069759	chr16:11069759:A:G	1.35367e-06	-1.49536	-0.988499
11069817	chr16:11069817:TAACAA:T	2.5653e-06	-0.671777	-1.17282
11070455	chr16:11070455:T:C	1.96118e-06	-0.86753	-1.2456
11070690	chr16:11070690:T:G	4.37995e-06	-1.24744e-10	-1.30964
11070893	chr16:11070893:T:C	1.02475e-05	-1.24744e-10	-0.459647
11071418	chr16:11071418:G:A	3.71087e-06	-1.47541	-3.55028e-10
11071467	chr16:11071467:C:T	4.16869e-06	-1.24744e-10	-1.35907
11071685	chr16:11071685:G:C	5.18594e-06	-1.30116	0.160435
11072145	chr16:11072145:G:A	4.03718e-06	-1.46961	0.0784784
11073601	chr16:11073601:C:G	3.56522e-06	-1.51215	-0.00330505
11073746	chr16:11073746:T:C	3.41714e-06	-1.51998	-0.0378857
11073805	chr16:11073805:C:T	4.51601e-06	-1.24744e-10	-1.27905
11074220	chr16:11074220:A:G	4.17936e-06	-1.24744e-10	-1.35652
11074515	chr16:11074515:T:G	4.26334e-06	-1.24744e-10	-1.33662
11074851	chr16:11074851:CTGTT:C	4.16685e-06	-1.24744e-10	-1.35952
11075276	chr16:11075276:G:A	4.1888e-06	-1.24744e-10	-1.35426
11075895	chr16:11075895:C:A	4.3213e-06	-1.24744e-10	-1.32312
11075973	chr16:11075973:C:T	4.53864e-06	-1.24744e-10	-1.27405
11076084	chr16:11076084:GA:G	1.14734e-06	-1.55216	-1.09707
11076592	chr16:11076592:C:T	7.08279e-06	-1.24744e-10	-0.829009
11076598	chr16:11076598:T:C	9.97391e-07	-1.45283	-1.33646
11076830	chr16:11076830:A:G	4.16606e-06	-1.24744e-10	-1.35971
11076904	chr16:11076904:C:T	9.96977e-07	-1.44993	-1.33978
11077245	chr16:11077245:G:A	1.66911e-05	0.0281998	-3.55028e-10
11077381	chr16:11077381:G:C	1.69492e-05	-1.24744e-10	0.0435431
11077745	chr16:11077745:A:G	5.76004e-06	-1.56691	0.531183
11078627	chr16:11078627:C:T	4.72182e-06	-1.23448	-3.55028e-10
11079674	chr16:11079674:GTTTTCCAGAGC:GTTTCCAGAGC	4.546e-06	-1.24744e-10	-1.27243
11080355	chr16:11080355:G:A	1.22109e-06	-1.57374	-1.01319
11080508	chr16:11080508:G:A	9.35971e-07	-1.59727	-1.25558
11080795	chr16:11080795:G:A	3.09144e-06	-1.5637	-0.0943378
11081653	chr16:11081653:G:T	4.65148e-06	-1.24744e-10	-1.24949
11081662	chr16:11081662:C:T	1.0213e-06	-1.57897	-1.18664
11081743	chr16:11081743:G:A	8.45233e-07	-1.61054	-1.34428
11082000	chr16:11082000:C:G	3.27517e-06	-1.60031	-3.55028e-10
11082233	chr16:11082233:C:T	6.89465e-06	-1.24744e-10	-0.85593
11082652	chr16:11082652:G:A	1.1878e-05	-1.24744e-10	-0.31199
11082811	chr16:11082811:A:T	2.09521e-06	-1.00789	-1.03913
11083145	chr16:11083145:GTTGTTGT:G	3.30108e-06	-1.59243	-3.55028e-10
11083385	chr16:11083385:A:G	3.21055e-06	-1.62023	-3.55028e-10
11083944	chr16:11083944:A:G	1.90142e-05	-0.533463	0.691973
11083967	chr16:11083967:C:T	3.81922e-06	-1.53845	0.0918209
11084076	chr16:11084076:T:G	4.20453e-06	-1.24744e-10	-1.35051
11084213	chr16:11084213:C:G	9.41144e-07	-1.53702	-1.31032
11084364	chr16:11084364:T:C	1.32582e-05	-1.24744e-10	-0.202059
11084388	chr16:11084388:A:G	7.69644e-06	-0.847951	0.102033
11085143	chr16:11085143:C:T	4.66567e-06	-1.24744e-10	-1.24644
11085365	chr16:11085365:C:G	1.42383e-05	-1.24744e-10	-0.130737
11085448	chr16:11085448:C:T	1.00216e-06	-1.47251	-1.31201
11086225	chr16:11086225:G:C	4.52364e-06	-1.24744e-10	-1.27736
11086905	chr16:11086905:C:G	2.12537e-06	-0.834691	-1.19804
11088277	chr16:11088277:C:G	4.71823e-06	-0.681961	-0.553282
11088356	chr16:11088356:A:C	1.14565e-05	-1.24744e-10	-0.348123
11088744	chr16:11088744:T:C	6.57997e-06	-1.24744e-10	-0.902646
11088973	chr16:11088973:C:T	5.01856e-06	-1.24744e-10	-1.17353
11089358	chr16:11089358:G:A	4.25661e-06	-1.24744e-10	-1.3382
11089482	chr16:11089482:G:T	1.35848e-05	-1.24744e-10	-0.177721
11089487	chr16:11089487:C:G	1.40268e-05	-1.24744e-10	-0.145707
11089706	chr16:11089706:T:C	5.10017e-06	-0.816795	-0.340607
11089769	chr16:11089769:T:C	5.34357e-06	-0.78889	-0.321891
11089903	chr16:11089903:A:G	5.05656e-06	-1.24744e-10	-1.16599
11090157	chr16:11090157:C:T	4.2119e-06	-1.24744e-10	-1.34876
11090387	chr16:11090387:T:C	7.34172e-06	-1.24744e-10	-0.793103
11090495	chr16:11090495:G:A	8.43e-07	-1.61641	-1.34105
11090917	chr16:11090917:A:G	4.87326e-06	-1.24744e-10	-1.20291
11091278	chr16:11091278:A:G	7.09089e-06	-1.24744e-10	-0.827865
11091588	chr16:11091588:G:A	8.54931e-07	-1.59017	-1.35324
11091735	chr16:11091735:T:A	1.49375e-05	-1.24744e-10	-0.0828035
11091825	chr16:11091825:A:G	1.55114e-05	-1.24744e-10	-0.045099
11092016	chr16:11092016:A:G	4.23641e-06	-0.884355	-0.458605
11092220	chr16:11092220:T:A	8.51118e-07	-1.59702	-1.35086
11092322	chr16:11092322:C:T	2.74187e-06	-1.54231	-0.235725
11092754	chr16:11092754:G:T	9.86197e-07	-1.44398	-1.35659
11092760	chr16:11092760:C:T	8.50901e-07	-1.59191	-1.35623
11093103	chr16:11093103:G:A	2.13629e-06	-1.61502	-0.412585
11093361	chr16:11093361:T:C	3.80547e-06	-1.45024	-3.55028e-10
11093558	chr16:11093558:C:T	6.34888e-06	-0.605213	-0.333184
11093640	chr16:11093640:G:A	8.69745e-07	-1.58644	-1.3398
11093694	chr16:11093694:G:A	4.55283e-06	-1.24744e-10	-1.27093
11093730	chr16:11093730:C:G	1.25836e-05	-1.24744e-10	-0.254278
11093879	chr16:11093879:T:C	1.93342e-06	-0.784642	-1.34274
11093930	chr16:11093930:A:C	4.34634e-06	-1.24744e-10	-1.31734
11093959	chr16:11093959:G:A	2.16506e-05	-1.24744e-10	0.288356
11094005	chr16:11094005:T:C	7.48044e-06	-0.856487	0.082102
11095073	chr16:11095073:A:C	9.66207e-07	-1.57619	-1.24486
11095262	chr16:11095262:A:C	4.1795e-06	-1.24744e-10	-1.35648
11095291	chr16:11095291:G:C	6.0339e-06	-0.873071	-0.11621
11095399	chr16:11095399:C:A	1.917e-06	-0.855773	-1.28014
11095760	chr16:11095760:C:T	1.1332e-06	-1.35161	-1.31002
11096031	chr16:11096031:T:C	5.466e-06	-0.907806	-0.180322
11097073	chr16:11097073:T:C	2.05919e-06	-0.719979	-1.34438
11097362	chr16:11097362:A:T	2.41074e-06	-0.757407	-1.14934
11097543	chr16:11097543:G:A	8.48987e-07	-1.59213	-1.35825
11097715	chr16:11097715:G:A	2.55622e-06	-0.93942	-0.908726
11098291	chr16:11098291:G:A	3.20643e-06	-1.62152	-3.55028e-10
11098642	chr16:11098642:T:A	8.34183e-07	-1.61563	-1.35235
11098930	chr16:11098930:A:G	1.40795e-06	-1.14182	-1.30271
11099020	chr16:11099020:G:A	4.26902e-06	-1.24744e-10	-1.33529
11099062	chr16:11099062:G:A	4.65421e-06	-1.24744e-10	-1.2489
11099235	chr16:11099235:C:T	3.38344e-06	-1.56778	-3.55028e-10
11099456	chr16:11099456:G:A	4.6264e-06	-1.24744e-10	-1.2549
11099743	chr16:11099743:T:C	4.77858e-06	-1.24744e-10	-1.22253
11099955	chr16:11099955:T:G	4.84775e-06	-1.20816	-3.55028e-10
11100073	chr16:11100073:A:G	1.6504e-06	-1.15326	-1.1324
11100223	chr16:11100223:C:T	9.10445e-07	-1.52943	-1.35107
11101116	chr16:11101116:T:G	8.35307e-06	-1.24744e-10	-0.664047
11101156	chr16:11101156:A:G	4.4094e-06	-1.24744e-10	-1.30294
11101563	chr16:11101563:C:G	4.26753e-06	-1.24744e-10	-1.33564
11101856	chr16:11101856:G:A	6.41272e-06	-1.24744e-10	-0.928392
11101896	chr16:11101896:A:G	2.77002e-06	-0.575412	-1.19241
11102184	chr16:11102184:G:A	1.7898e-06	-0.994908	-1.20966
11102829	chr16:11102829:A:G	2.03747e-06	-1.03813	-1.03684
11103406	chr16:11103406:C:G	1.758e-06	-1.07662	-1.14588
11103646	chr16:11103646:G:A	4.51217e-06	-1.24744e-10	-1.2799
11103693	chr16:11103693:T:C	8.39536e-06	-1.24744e-10	-0.658997
11103721	chr16:11103721:T:C	1.45319e-05	-1.24744e-10	-0.110333
11103856	chr16:11103856:G:A	6.64942e-06	-1.24744e-10	-0.892147
11104134	chr16:11104134:G:C	8.14068e-06	-1.24744e-10	-0.689803
11104459	chr16:11104459:A:G	6.49528e-06	-1.24744e-10	-0.9156
11104978	chr16:11104978:T:C	4.68265e-06	-1.09531	-0.147498
11105081	chr16:11105081:G:A	1.11208e-06	-1.34021	-1.34024
11105477	chr16:11105477:C:G	5.28906e-06	-1.24744e-10	-1.12103
11105495	chr16:11105495:T:C	1.85078e-06	-0.927653	-1.24342
11105525	chr16:11105525:C:A	4.3369e-06	-1.24744e-10	-1.31952
11105590	chr16:11105590:T:C	4.43449e-06	-0.955238	-0.342025
11105821	chr16:11105821:C:T	1.2992e-06	-1.17161	-1.35331
11105975	chr16:11105975:T:C	4.16683e-06	-1.24744e-10	-1.35952
11106004	chr16:11106004:G:T	6.2159e-06	-1.24744e-10	-0.959565
11106309	chr16:11106309:G:T	1.51028e-06	-1.0512	-1.32318
11106630	chr16:11106630:G:A	1.82748e-06	-0.835087	-1.34865
11106793	chr16:11106793:ATTATT:A	4.76578e-06	-1.24744e-10	-1.22521
11106941	chr16:11106941:C:T	8.282e-07	-1.61547	-1.3597
11106998	chr16:11106998:A:G	4.17893e-06	-1.24744e-10	-1.35662
11107571	chr16:11107571:T:C	1.5292e-06	-1.14762	-1.21431
11107823	chr16:11107823:T:C	3.2517e-06	-1.6075	-3.55028e-10
11108881	chr16:11108881:C:T	8.30563e-07	-1.61555	-1.35678
11109025	chr16:11109025:G:C	4.26422e-06	-1.24744e-10	-1.33642
11109818	chr16:11109818:C:T	2.0734e-06	-0.697798	-1.35969
11109873	chr16:11109873:A:G	7.71366e-06	-0.784294	0.0406119
11110056	chr16:11110056:C:A	4.46414e-06	-1.24744e-10	-1.2906
11111278	chr16:11111278:G:T	8.30933e-06	-1.24744e-10	-0.669297
11111556	chr16:11111556:C:G	7.71326e-06	-1.24744e-10	-0.743734
11111704	chr16:11111704:C:G	4.16609e-06	-1.24744e-10	-1.3597
11111882	chr16:11111882:A:G	2.52071e-06	-0.78339	-1.07874
11112098	chr16:11112098:T:C	5.64958e-06	-1.24744e-10	-1.05509
11112719	chr16:11112719:C:T	2.38734e-06	-0.600646	-1.31585
11113614	chr16:11113614:G:A	2.31354e-06	-0.88397	-1.06393
11113760	chr16:11113760:A:G	4.02799e-06	-0.807042	-0.586367
11113960	chr16:11113960:T:G	9.12135e-07	-1.5724	-1.30624
11114016	chr16:11114016:A:G	3.88274e-05	-1.24744e-10	0.872451
11114037	chr16:11114037:T:C	9.19099e-07	-1.59318	-1.27785
11114054	chr16:11114054:C:T	3.26011e-06	-1.60491	-3.55028e-10
11114224	chr16:11114224:G:C	6.08086e-06	-1.24744e-10	-0.981529
11114261	chr16:11114261:T:A	7.25532e-06	-1.24744e-10	-0.804941
11114267	chr16:11114267:G:A	7.11558e-06	-1.24744e-10	-0.824389
11115112	chr16:11115112:C:T	4.28883e-06	-1.24744e-10	-1.33066
11115419	chr16:11115419:C:T	2.90309e-06	-0.362557	-1.35834
11115724	chr16:11115724:G:A	6.4749e-06	-1.24744e-10	-0.918743
11115882	chr16:11115882:T:C	1.91213e-06	-0.95258	-1.18588
11116590	chr16:11116590:G:A	1.52904e-06	-1.06924	-1.2928
11116736	chr16:11116736:C:T	1.84068e-06	-1.53626	-0.640278
11116828	chr16:11116828:A:G	9.60638e-07	-1.46825	-1.35858
11116891	chr16:11116891:A:T	5.08736e-06	-1.24744e-10	-1.15992
11117015	chr16:11117015:T:A	1.14204e-06	-1.4852	-1.16867
11117021	chr16:11117021:G:A	1.71357e-06	-0.99274	-1.25536
11117036	chr16:11117036:A:C	4.49331e-06	-1.24744e-10	-1.28409
11117067	chr16:11117067:G:A	9.95614e-07	-1.51423	-1.27684
11117108	chr16:11117108:T:C	4.46179e-06	-1.24744e-10	-1.29113
11117168	chr16:11117168:T:G	1.70061e-05	0.0109376	0.0359575
11117255	chr16:11117255:G:A	1.92797e-05	-1.24744e-10	0.172375
11117462	chr16:11117462:A:G	4.75537e-06	-1.24744e-10	-1.2274
11117673	chr16:11117673:C:G	4.7653e-06	-1.24744e-10	-1.22531
11117736	chr16:11117736:A:G	9.01088e-06	-1.24744e-10	-0.588243
11118197	chr16:11118197:A:T	1.44135e-06	-1.08283	-1.33826
11118282	chr16:11118282:C:T	1.61011e-06	-1.51587	-0.794499
11118682	chr16:11118682:T:C	1.41026e-06	-1.09198	-1.35092
11118824	chr16:11118824:AAG:GAG	1.97325e-06	-1.40396	-0.703037
11118912	chr16:11118912:G:T	1.30977e-05	-1.24744e-10	-0.214237
11119086	chr16:11119086:C:T	7.13428e-06	-1.24744e-10	-0.821765
11119164	chr16:11119164:T:A	8.53786e-07	-1.61291	-1.33184
11119300	chr16:11119300:G:C	1.16374e-05	-0.371076	0.0386257
11120094	chr16:11120094:C:T	1.58942e-06	-0.969416	-1.35389
11120203	chr16:11120203:C:T	1.57766e-06	-0.9765	-1.35423
11120259	chr16:11120259:C:T	3.16304e-06	-1.06033	-0.574815
11120321	chr16:11120321:T:C	1.60168e-05	-1.24744e-10	-0.0130364
11120798	chr16:11120798:T:G	2.07721e-06	-0.773351	-1.2823
11120873	chr16:11120873:A:G	4.7733e-06	-1.24744e-10	-1.22364
11120968	chr16:11120968:C:T	4.63126e-06	-1.24744e-10	-1.25385
11121547	chr16:11121547:G:A	3.36366e-06	-0.840344	-0.733302
11122056	chr16:11122056:C:G	4.22066e-06	-1.24744e-10	-1.34668
11122111	chr16:11122111:TG:T	8.50448e-06	-0.646083	-3.55028e-10
11122201	chr16:11122201:A:G	2.24314e-06	-1.00153	-0.977264
11122601	chr16:11122601:T:A	4.51825e-06	-1.24744e-10	-1.27855
11123192	chr16:11123192:G:A	9.12132e-07	-1.52363	-1.35501
11124377	chr16:11124377:A:G	2.75353e-06	-1.28161	-0.492187
11124420	chr16:11124420:T:C	4.56412e-06	-1.26845	-3.55028e-10
11125464	chr16:11125464:G:A	9.48247e-07	-1.48124	-1.35857
11125562	chr16:11125562:A:G	1.0398e-06	-1.40124	-1.3464
11125581	chr16:11125581:C:T	2.49193e-06	-1.16125	-0.71237
11127161	chr16:11127161:G:A	1.57252e-05	-1.24744e-10	-0.0314119
11127198	chr16:11127198:A:G	9.08493e-07	-1.56204	-1.3206
11127727	chr16:11127727:G:T	1.71359e-06	-0.902525	-1.34556
11127739	chr16:11127739:G:T	1.09986e-06	-1.39649	-1.295
11128114	chr16:11128114:C:T	1.00875e-06	-1.53887	-1.2391
11129464	chr16:11129464:A:G	1.58704e-06	-1.0073	-1.3175
11129798	chr16:11129798:T:G	2.17318e-05	-1.24744e-10	0.292102
11130162	chr16:11130162:C:T	1.19569e-05	-0.305365	-3.55028e-10
11130571	chr16:11130571:C:T	1.09204e-05	-1.24744e-10	-0.396041
11131080	chr16:11131080:C:G	4.18527e-06	-1.24744e-10	-1.35511
11131437	chr16:11131437:CCTCA:C	2.03125e-06	-0.845047	-1.23298
11131547	chr16:11131547:G:A	4.01484e-06	-1.39668	-3.55028e-10
11131658	chr16:11131658:A:G	2.39591e-06	-0.91952	-0.993392
11131967	chr16:11131967:G:A	1.03229e-05	-1.24744e-10	-0.452307
11132019	chr16:11132019:C:T	3.27319e-06	-1.60091	-3.55028e-10
11132516	chr16:11132516:A:G	4.16607e-06	-1.24744e-10	-1.3597
11132587	chr16:11132587:A:G	1.25742e-05	-1.24744e-10	-0.255025
11132922	chr16:11132922:A:G	8.47191e-07	-1.61829	-1.33421
11132953	chr16:11132953:T:C	1.13017e-05	-1.24744e-10	-0.361726
11133242	chr16:11133242:G:A	3.24856e-06	-1.60846	-3.55028e-10
11133559	chr16:11133559:A:T	4.17906e-06	-1.24744e-10	-1.35659
11133582	chr16:11133582:T:C	9.56948e-07	-1.48559	-1.34509
11133832	chr16:11133832:C:G	4.20283e-06	-1.24744e-10	-1.35092
11133834	chr16:11133834:A:G	1.14757e-05	-1.24744e-10	-0.34644
11134005	chr16:11134005:G:A	1.15888e-05	-1.24744e-10	-0.336636
11134057	chr16:11134057:A:G	2.62641e-06	-0.949822	-0.871237
11134381	chr16:11134381:C:T	6.39936e-06	-1.24744e-10	-0.930477
11134482	chr16:11134482:C:T	5.45776e-06	-1.24744e-10	-1.08964
11134659	chr16:11134659:T:C	1.15161e-05	-1.24744e-10	-0.342927
11134721	chr16:11134721:T:G	1.13998e-05	-1.24744e-10	-0.353083
11134789	chr16:11134789:C:G	1.23916e-05	-1.24744e-10	-0.269659
11134855	chr16:11134855:C:T	8.46068e-07	-1.61924	-1.33459
11134894	chr16:11134894:G:A	1.78165e-06	-0.867437	-1.3417
11135271	chr16:11135271:G:T	1.91862e-06	-1.62164	-0.513426
11135428	chr16:11135428:G:T	2.36258e-06	-0.784112	-1.14281
11136255	chr16:11136255:G:A	3.16124e-06	-0.324146	-1.31157
11136846	chr16:11136846:T:C	2.02009e-06	-1.62067	-0.462859
11137077	chr16:11137077:A:G	1.39587e-05	-1.24744e-10	-0.150571
11137297	chr16:11137297:C:T	1.27414e-05	-1.24744e-10	-0.241822
11137483	chr16:11137483:T:C	1.85343e-06	-1.10003	-1.0696
11137750	chr16:11137750:A:G	1.26418e-05	-1.24744e-10	-0.24967
11138000	chr16:11138000:G:A	1.12602e-06	-1.33016	-1.33782
11138734	chr16:11138734:T:A	4.28057e-06	-1.24744e-10	-1.33259
11139209	chr16:11139209:C:T	4.1825e-06	-1.24744e-10	-1.35577
11139242	chr16:11139242:TCAGA:T	4.22543e-06	-1.24744e-10	-1.34555
11139322	chr16:11139322:C:T	1.52844e-06	-1.09491	-1.26752
11139772	chr16:11139772:C:G	1.04954e-05	-1.24744e-10	-0.435743
11139870	chr16:11139870:T:G	9.45377e-06	-1.24744e-10	-0.540263
11140579	chr16:11140579:G:A	1.18179e-05	-1.24744e-10	-0.317061
11140723	chr16:11140723:C:G	4.21352e-06	-1.24744e-10	-1.34838
11140988	chr16:11140988:C:T	9.12386e-07	-1.55232	-1.32605
11141266	chr16:11141266:A:G	8.628e-07	-1.60414	-1.33011
11141273	chr16:11141273:T:G	2.31203e-06	-0.67016	-1.27839
11141347	chr16:11141347:G:A	9.65645e-07	-1.54489	-1.27675
11141415	chr16:11141415:T:C	6.6039e-06	-1.24744e-10	-0.899016
11141438	chr16:11141438:G:T	4.89965e-06	-1.24744e-10	-1.19751
11141806	chr16:11141806:G:A	1.0954e-05	-1.24744e-10	-0.392975
11143102	chr16:11143102:G:A	2.63173e-06	-1.35934	-0.459698
11143327	chr16:11143327:T:A	1.58965e-06	-1.27441	-1.04875
11143787	chr16:11143787:G:A	4.51152e-06	-1.24744e-10	-1.28004
11144264	chr16:11144264:C:T	6.26131e-06	-1.24744e-10	-0.952286
11144345	chr16:11144345:C:G	4.78681e-06	-1.24744e-10	-1.22081
11145181	chr16:11145181:A:G	4.44066e-06	-1.29587	-3.55028e-10
11145832	chr16:11145832:C:G	5.03049e-06	-0.532592	-0.638566
11146701	chr16:11146701:G:T	5.69074e-06	-1.1479	0.100066
11146997	chr16:11146997:A:T	2.0268e-06	-1.43202	-0.648203
11147410	chr16:11147410:T:G	4.42801e-06	-1.24744e-10	-1.29873
11147996	chr16:11147996:T:C	4.24067e-06	-1.24744e-10	-1.34195
11148049	chr16:11148049:A:G	8.79099e-07	-1.59567	-1.31986
11148546	chr16:11148546:G:A	3.26579e-06	-1.60317	-3.55028e-10
11148640	chr16:11148640:A:C	5.80787e-06	-1.02746	-3.55028e-10
11148957	chr16:11148957:G:A	1.34078e-06	-1.19029	-1.30314
11148980	chr16:11148980:A:T	5.99505e-06	0.272109	-1.26785
11148990	chr16:11148990:G:A	1.34654e-06	-1.19938	-1.28976
11149241	chr16:11149241:G:C	6.51217e-06	-1.24744e-10	-0.913003
11149598	chr16:11149598:C:A	9.74208e-07	-1.57553	-1.23728
11149645	chr16:11149645:T:C	1.58078e-06	-1.1619	-1.16686
11150298	chr16:11150298:A:G	1.41328e-05	-1.24744e-10	-0.13818
11150337	chr16:11150337:T:G	8.96242e-07	-1.6129	-1.28332
11150381	chr16:11150381:A:G	2.65895e-06	-1.08727	-0.721474
11150656	chr16:11150656:T:A	7.64015e-06	-1.24744e-10	-0.753258
11150801	chr16:11150801:G:C	3.57603e-06	-0.379708	-1.13271
11150933	chr16:11150933:T:C	2.44983e-06	-1.15295	-0.73771
11151164	chr16:11151164:G:A	4.76493e-06	-1.24744e-10	-1.22539
11151377	chr16:11151377:G:A	1.15489e-05	-1.24744e-10	-0.340088
11151412	chr16:11151412:A:G	4.1812e-06	-1.24744e-10	-1.35608
11151473	chr16:11151473:G:A	5.36973e-06	-1.24744e-10	-1.1059
11151542	chr16:11151542:T:C	1.63175e-06	-1.0073	-1.28972
11151915	chr16:11151915:G:A	4.39695e-06	-1.30576	-3.55028e-10
11152021	chr16:11152021:A:G	9.48675e-06	-1.24744e-10	-0.53678
11152515	chr16:11152515:A:G	9.94669e-07	-1.60192	-1.1901
11153196	chr16:11153196:G:A	6.63387e-06	-0.894488	-3.55028e-10
11153224	chr16:11153224:T:C	4.40668e-06	-1.24744e-10	-1.30356
11153312	chr16:11153312:G:A	1.63318e-05	-1.24744e-10	0.00644095
11153575	chr16:11153575:T:TA	4.1967e-06	-1.24744e-10	-1.35238
11153768	chr16:11153768:T:C	4.19424e-06	-1.24744e-10	-1.35296
11153774	chr16:11153774:G:A	8.70084e-07	-1.62127	-1.30457
11153805	chr16:11153805:A:G	4.17889e-06	-1.24744e-10	-1.35663
11153858	chr16:11153858:C:T	4.38319e-06	-1.24744e-10	-1.3089
11153920	chr16:11153920:T:C	3.5108e-06	-1.03504	-0.495793
11153990	chr16:11153990:C:T	3.27364e-06	-1.60077	-3.55028e-10
11154003	chr16:11154003:A:G	4.707e-06	-1.24744e-10	-1.23762
11154105	chr16:11154105:C:G	4.16791e-06	-1.24744e-10	-1.35926
11154606	chr16:11154606:C:T	4.26395e-06	-1.24744e-10	-1.33648
11154637	chr16:11154637:G:A	4.27297e-06	-1.24744e-10	-1.33437
11155062	chr16:11155062:G:A	1.34315e-06	-1.13313	-1.35853
11155472	chr16:11155472:G:A	1.34795e-06	-1.12837	-1.35972
11155631	chr16:11155631:A:G	5.06026e-06	-1.24744e-10	-1.16526
11155739	chr16:11155739:C:T	4.47506e-06	-1.24744e-10	-1.28816
11155892	chr16:11155892:G:A	4.17001e-06	-1.24744e-10	-1.35876
11155999	chr16:11155999:C:T	7.39513e-06	-1.24744e-10	-0.785854
11156187	chr16:11156187:C:T	1.52655e-05	-1.24744e-10	-0.0610791
11156388	chr16:11156388:C:A	3.76745e-06	-0.183862	-1.27642
11156429	chr16:11156429:G:A	1.13759e-05	-1.24744e-10	-0.355176
11156441	chr16:11156441:G:C	4.4059e-06	-1.30373	-3.55028e-10
11156494	chr16:11156494:C:T	1.03819e-06	-1.59662	-1.15258
11156634	chr16:11156634:C:T	4.60568e-06	-1.24744e-10	-1.25939
11156857	chr16:11156857:C:G	4.96105e-06	-1.24744e-10	-1.18506
11157175	chr16:11157175:G:A	5.72563e-06	-1.24744e-10	-1.04172
11157315	chr16:11157315:T:G	5.13949e-06	-1.24744e-10	-1.14972
11157766	chr16:11157766:C:T	5.33398e-06	-1.24744e-10	-1.11258
11158118	chr16:11158118:G:A	1.36317e-05	-1.24744e-10	-0.174279
11158532	chr16:11158532:T:G	8.33404e-07	-1.61091	-1.35801
11158660	chr16:11158660:T:C	1.35264e-06	-1.12766	-1.35695
11158784	chr16:11158784:G:T	5.60074e-06	-1.24744e-10	-1.06378
11158875	chr16:11158875:A:G	2.00674e-06	-1.15185	-0.938314
11158972	chr16:11158972:C:T	1.37189e-06	-1.11568	-1.35481
11159626	chr16:11159626:G:A	1.62303e-06	-0.943363	-1.35902
11159818	chr16:11159818:T:C	1.71595e-06	-0.963417	-1.28329
11159977	chr16:11159977:C:T	1.32868e-05	-0.199908	-3.55028e-10
11160031	chr16:11160031:A:G	9.99591e-07	-1.43061	-1.35647
11160176	chr16:11160176:A:G	4.16598e-06	-1.24744e-10	-1.35972
11160470	chr16:11160470:A:G	5.42607e-06	-1.24744e-10	-1.09546
11160474	chr16:11160474:G:A	1.75408e-06	-0.8859	-1.33883
11160600	chr16:11160600:A:AGCCC	4.50712e-06	-1.28102	-3.55028e-10
11160621	chr16:11160621:G:C	9.61439e-07	-1.51964	-1.30636
11160721	chr16:11160721:T:C	8.81726e-07	-1.56059	-1.35196
11160824	chr16:11160824:G:A	4.47753e-06	-1.24744e-10	-1.2876
11161236	chr16:11161236:A:G	5.53313e-06	-1.24744e-10	-1.07592
11161362	chr16:11161362:G:A	5.55446e-06	-1.24744e-10	-1.07208
11161397	chr16:11161397:A:T	9.64929e-07	-1.51376	-1.30861
11161414	chr16:11161414:C:G	5.03404e-06	-1.24744e-10	-1.17045
11161530	chr16:11161530:A:ACTC	5.46026e-06	-1.24744e-10	-1.08918
11161537	chr16:11161537:T:C	5.44617e-06	-1.24744e-10	-1.09176
11161584	chr16:11161584:A:G	5.45989e-06	-1.24744e-10	-1.08925
11161586	chr16:11161586:A:C	5.46032e-06	-1.24744e-10	-1.08917
11161944	chr16:11161944:G:A	5.00784e-06	-1.17567	-3.55028e-10
11162219	chr16:11162219:G:A	2.01714e-06	-0.725456	-1.35954
11162735	chr16:11162735:C:G	6.42167e-06	-0.363729	-0.563268
11162860	chr16:11162860:T:G	5.59913e-06	-1.24744e-10	-1.06406
11162956	chr16:11162956:A:G	4.41181e-06	-1.24744e-10	-1.30239
11163063	chr16:11163063:C:G	5.79252e-06	-1.24744e-10	-1.03011
11163262	chr16:11163262:A:G	1.88139e-06	-0.799357	-1.35531
11164412	chr16:11164412:G:T	2.01737e-05	-1.24744e-10	0.217702
11164568	chr16:11164568:A:G	5.16333e-06	-1.24744e-10	-1.14509
11164670	chr16:11164670:G:A	4.16746e-06	-1.24744e-10	-1.35937
11164732	chr16:11164732:G:C	4.22703e-06	-1.24744e-10	-1.34518
11164973	chr16:11164973:G:C	5.79305e-06	-1.03002	-3.55028e-10
11164978	chr16:11164978:A:G	3.55857e-06	-0.843148	-0.674168
11165548	chr16:11165548:T:C	6.78267e-06	-1.24744e-10	-0.872306
11165588	chr16:11165588:A:G	1.54855e-05	-1.24744e-10	-0.0467745
11165838	chr16:11165838:G:T	5.95793e-06	-1.24744e-10	-1.00195
11165998	chr16:11165998:A:G	4.30506e-06	-1.24744e-10	-1.32689
11166174	chr16:11166174:C:G	8.91466e-06	-1.24744e-10	-0.598979
11166318	chr16:11166318:G:A	7.7037e-06	-1.24744e-10	-0.744976
11166456	chr16:11166456:G:A	1.14733e-05	-1.24744e-10	-0.346655
11166583	chr16:11166583:A:G	3.4864e-06	-1.28005	-0.257752
11167224	chr16:11167224:T:C	1.17858e-05	-1.24744e-10	-0.319783
11167379	chr16:11167379:T:A	4.4126e-06	-1.24744e-10	-1.30221
11167546	chr16:11167546:A:G	3.21683e-06	-1.61828	-3.55028e-10
11168040	chr16:11168040:T:C	4.81532e-06	-1.24744e-10	-1.21487
11168063	chr16:11168063:G:A	9.22464e-06	-1.24744e-10	-0.564798
11168110	chr16:11168110:G:A	7.13289e-06	-1.24744e-10	-0.821959
11168121	chr16:11168121:A:G	6.09614e-06	-1.24744e-10	-0.979019
11169157	chr16:11169157:C:T	6.80101e-06	-1.24744e-10	-0.869604
11169628	chr16:11169628:A:G	4.8664e-06	-1.24744e-10	-1.20432
11169887	chr16:11169887:T:C	1.7063e-05	-1.24744e-10	0.050234
11169999	chr16:11169999:T:G	2.94009e-06	-1.35997	-0.348263
11170346	chr16:11170346:G:A	5.42651e-06	-1.24744e-10	-1.09538
11170755	chr16:11170755:G:A	8.45927e-06	-0.659183	0.00777034
11170937	chr16:11170937:C:T	8.18863e-06	-1.24744e-10	-0.683929
11171023	chr16:11171023:TCTC:T	5.40439e-06	-1.24744e-10	-1.09946
11171174	chr16:11171174:C:T	8.72812e-06	-1.24744e-10	-0.620126
11171264	chr16:11171264:A:G	4.12669e-06	-0.698734	-0.670466
11172267	chr16:11172267:T:G	3.82329e-06	-1.44556	-3.55028e-10
11172429	chr16:11172429:T:C	4.2483e-06	-1.24744e-10	-1.34016
11172481	chr16:11172481:G:C	5.26558e-06	-1.24744e-10	-1.12549
11172682	chr16:11172682:A:G	3.72503e-05	0.830984	-3.55028e-10
11173109	chr16:11173109:A:G	4.27389e-06	-1.24744e-10	-1.33415
11173194	chr16:11173194:T:C	4.61546e-05	-1.24744e-10	1.04532
11173335	chr16:11173335:C:T	6.40275e-06	-1.24744e-10	-0.929949
11173452	chr16:11173452:C:G	6.7056e-06	-1.24744e-10	-0.883733
11173467	chr16:11173467:C:T	4.72849e-06	-1.24744e-10	-1.23307
11173493	chr16:11173493:AT:A	1.68611e-06	-0.904572	-1.35968
11173508	chr16:11173508:G:A	5.19856e-06	-1.24744e-10	-1.13829
11173584	chr16:11173584:T:C	1.79147e-06	-0.867626	-1.33601
11173631	chr16:11173631:C:T	5.63888e-06	-1.24744e-10	-1.05699
11173757	chr16:11173757:G:A	5.67638e-06	-1.24744e-10	-1.05036
11173969	chr16:11173969:C:G	4.91639e-06	-1.24744e-10	-1.1941
11174030	chr16:11174030:G:GC	4.23133e-06	-1.24744e-10	-1.34416
11174574	chr16:11174574:A:G	9.74967e-06	-0.878534	0.369091
11175524	chr16:11175524:A:G	4.24196e-06	-1.24744e-10	-1.34165
11175542	chr16:11175542:TCTC:GCTC	3.68332e-06	-1.48286	-3.55028e-10
11175924	chr16:11175924:G:A	7.41005e-06	-1.24744e-10	-0.783838
11176485	chr16:11176485:C:T	6.69136e-06	-1.24744e-10	-0.885859
11177709	chr16:11177709:G:T	6.15011e-06	-1.24744e-10	-0.970205
11177727	chr16:11177727:A:G	4.33097e-06	-1.24744e-10	-1.32088
11177991	chr16:11177991:T:G	7.5968e-06	-1.24744e-10	-0.758949
11178185	chr16:11178185:G:A	7.4826e-06	-1.24744e-10	-0.774096
11178313	chr16:11178313:C:T	3.31969e-06	-1.5868	-3.55028e-10
11178370	chr16:11178370:C:T	8.05558e-06	-1.24744e-10	-0.700311
11178534	chr16:11178534:G:A	4.45999e-06	-1.24744e-10	-1.29153
11179305	chr16:11179305:G:C	4.16673e-06	-1.24744e-10	-1.35954
11179602	chr16:11179602:C:T	9.71501e-07	-1.50557	-1.31002
11179938	chr16:11179938:G:A	5.05659e-06	-1.24744e-10	-1.16598
11180222	chr16:11180222:C:T	3.05338e-06	-0.312154	-1.35827
11180370	chr16:11180370:C:T	5.86067e-06	-1.24744e-10	-1.01841
11180554	chr16:11180554:G:C	9.85792e-06	-1.24744e-10	-0.4984
11180891	chr16:11180891:T:C	4.55709e-06	-1.24744e-10	-1.26999
11180973	chr16:11180973:G:T	6.72483e-06	-1.24744e-10	-0.880869
11181399	chr16:11181399:C:T	5.94293e-06	-1.24744e-10	-1.00447
11181554	chr16:11181554:A:C	4.45854e-06	-1.24744e-10	-1.29185
11181666	chr16:11181666:T:C	6.22184e-06	-1.24744e-10	-0.958609
11182056	chr16:11182056:C:T	1.03849e-06	-1.38918	-1.35973
11182764	chr16:11182764:T:C	4.17025e-06	-1.24744e-10	-1.3587
11182769	chr16:11182769:G:A	5.47277e-06	-1.24744e-10	-1.08689
11182776	chr16:11182776:T:C	4.17393e-06	-1.24744e-10	-1.35782
11182826	chr16:11182826:G:A	4.18256e-06	-1.24744e-10	-1.35575
11182843	chr16:11182843:G:A	6.48222e-06	-1.24744e-10	-0.917612
11183109	chr16:11183109:G:A	4.18213e-06	-1.24744e-10	-1.35585
11183261	chr16:11183261:C:T	9.97492e-07	-1.42973	-1.35945
11183501	chr16:11183501:C:T	8.54287e-07	-1.58912	-1.35505
11183578	chr16:11183578:C:T	4.23788e-06	-1.24744e-10	-1.34261
11183700	chr16:11183700:T:C	4.25393e-06	-1.24744e-10	-1.33883
11183744	chr16:11183744:T:TC	4.31233e-06	-1.24744e-10	-1.3252
11183832	chr16:11183832:C:G	2.3817e-06	-0.559216	-1.35965
11184198	chr16:11184198:C:T	4.17381e-06	-1.24744e-10	-1.35785
11184216	chr16:11184216:C:G	4.17937e-06	-1.24744e-10	-1.35652
11184336	chr16:11184336:C:G	4.70906e-06	-1.24744e-10	-1.23719
11184498	chr16:11184498:G:A	5.80942e-06	-1.24744e-10	-1.0272
11184573	chr16:11184573:A:G	4.1929e-06	-1.24744e-10	-1.35328
11184580	chr16:11184580:G:A	4.56592e-06	-1.24744e-10	-1.26805
11184691	chr16:11184691:G:A	4.17635e-06	-1.24744e-10	-1.35724
11185006	chr16:11185006:C:T	4.18544e-06	-1.24744e-10	-1.35506
11185148	chr16:11185148:T:C	4.20055e-06	-1.24744e-10	-1.35146
11185150	chr16:11185150:C:T	4.19539e-06	-1.24744e-10	-1.35269
11185301	chr16:11185301:A:G	4.13261e-06	-1.36777	-3.55028e-10
11185302	chr16:11185302:G:A	1.12904e-06	-1.34044	-1.32487
11185391	chr16:11185391:C:G	4.66765e-06	-1.24744e-10	-1.24602
11185440	chr16:11185440:T:G	5.347e-06	-1.24744e-10	-1.11014
11185646	chr16:11185646:C:A	4.20902e-06	-1.24744e-10	-1.34945
11186056	chr16:11186056:G:A	1.95862e-06	-0.809642	-1.30479
11186314	chr16:11186314:A:G	4.24105e-06	-1.24744e-10	-1.34186
11186323	chr16:11186323:A:C	4.25865e-06	-1.24744e-10	-1.33772
11186411	chr16:11186411:C:T	5.62243e-06	-1.24744e-10	-1.05991
11186530	chr16:11186530:A:G	4.29645e-06	-1.24744e-10	-1.32889
11186684	chr16:11186684:A:G	4.55165e-06	-1.24744e-10	-1.27119
11186687	chr16:11186687:C:G	8.73629e-07	-1.58907	-1.3327
11186818	chr16:11186818:G:A	4.72426e-06	-1.24744e-10	-1.23397
11186848	chr16:11186848:G:A	5.16766e-06	-1.24744e-10	-1.14426
11186919	chr16:11186919:T:C	5.21378e-06	-1.24744e-10	-1.13537
11186942	chr16:11186942:C:T	4.7008e-06	-1.24744e-10	-1.23894
11187235	chr16:11187235:C:T	2.09318e-06	-1.42132	-0.626671
11187517	chr16:11187517:T:C	7.80722e-06	-1.24744e-10	-0.731627
11187658	chr16:11187658:C:T	4.45399e-06	-1.24744e-10	-1.29287
11187719	chr16:11187719:G:A	4.33327e-06	-1.24744e-10	-1.32035
11187866	chr16:11187866:T:A	3.58038e-06	-0.730093	-0.781115
11188061	chr16:11188061:G:A	5.61151e-06	-1.24744e-10	-1.06186
11188090	chr16:11188090:C:T	1.22248e-05	-1.24744e-10	-0.283211
11188129	chr16:11188129:G:A	5.70737e-06	-1.24744e-10	-1.04492
11188144	chr16:11188144:C:G	5.70044e-06	-1.24744e-10	-1.04613
11188374	chr16:11188374:A:G	5.50528e-06	-1.24744e-10	-1.08097
11188430	chr16:11188430:A:G	5.88108e-06	-1.24744e-10	-1.01494
11188445	chr16:11188445:G:C	4.46291e-06	-1.24744e-10	-1.29088
11188634	chr16:11188634:C:A	6.01098e-06	-1.24744e-10	-0.993088
11188711	chr16:11188711:C:G	4.22229e-06	-1.24744e-10	-1.3463
11189039	chr16:11189039:T:C	5.64449e-06	-1.24744e-10	-1.056
11189092	chr16:11189092:G:A	6.99688e-06	-1.24744e-10	-0.841211
11189122	chr16:11189122:C:CT	2.45698e-05	-1.24744e-10	0.414844
11189148	chr16:11189148:G:A	6.06974e-06	-1.24744e-10	-0.98336
11189288	chr16:11189288:A:G	5.63875e-06	-1.24744e-10	-1.05701
11189297	chr16:11189297:A:G	5.36229e-06	-1.24744e-10	-1.10729
11189336	chr16:11189336:G:A	5.59747e-06	-1.24744e-10	-1.06436
11189564	chr16:11189564:G:A	4.25312e-06	-1.24744e-10	-1.33902
11189845	chr16:11189845:T:A	1.2756e-05	-1.24744e-10	-0.240671
11189982	chr16:11189982:TCTC:T	2.18969e-06	-1.50254	-0.500376
11189993	chr16:11189993:G:A	4.2493e-06	-1.33992	-3.55028e-10
11190150	chr16:11190150:A:C	6.75334e-06	-1.24744e-10	-0.876638
11190157	chr16:11190157:C:T	4.20263e-06	-1.24744e-10	-1.35096
11190320	chr16:11190320:A:G	5.74611e-06	-1.24744e-10	-1.03815
11190331	chr16:11190331:A:G	5.76042e-06	-1.24744e-10	-1.03567
11190781	chr16:11190781:A:G	6.27783e-06	-1.24744e-10	-0.949651
11190944	chr16:11190944:G:T	6.21416e-06	-1.24744e-10	-0.959845
11191349	chr16:11191349:AG:A	6.28415e-06	-1.24744e-10	-0.948646
11191426	chr16:11191426:T:C	6.30739e-06	-1.24744e-10	-0.944954
11191463	chr16:11191463:C:T	4.67079e-06	-1.24744e-10	-1.24535
11191473	chr16:11191473:G:A	6.59509e-06	-1.24744e-10	-0.90035
11191525	chr16:11191525:G:T	5.09728e-06	-1.24744e-10	-1.15797
11191546	chr16:11191546:G:A	9.51716e-06	-1.24744e-10	-0.53358
11191665	chr16:11191665:A:G	1.1377e-06	-1.51863	-1.13904
11191738	chr16:11191738:G:A	4.7446e-06	-1.24744e-10	-1.22967
11192049	chr16:11192049:G:A	5.77431e-06	-1.24744e-10	-1.03326
11192163	chr16:11192163:G:A	7.49243e-06	-1.24744e-10	-0.772782
11192261	chr16:11192261:A:G	4.82503e-06	-1.24744e-10	-1.21286
11192298	chr16:11192298:A:G	1.62946e-06	-1.38315	-0.915278
11192299	chr16:11192299:C:G	9.08144e-07	-1.62163	-1.2614
11192340	chr16:11192340:C:G	6.6505e-06	-1.24744e-10	-0.891984
11192345	chr16:11192345:G:A	4.28185e-06	-1.24744e-10	-1.33229
11192381	chr16:11192381:G:A	1.05129e-06	-1.44286	-1.2938
11192572	chr16:11192572:G:A	1.14957e-06	-1.39221	-1.25508
11192792	chr16:11192792:C:T	6.87529e-06	-1.24744e-10	-0.858742
11192795	chr16:11192795:C:T	1.30163e-05	-1.24744e-10	-0.220476
11192808	chr16:11192808:C:A	1.08334e-06	-1.41772	-1.28891
11193023	chr16:11193023:G:A	4.53149e-06	-1.24744e-10	-1.27563
11193117	chr16:11193117:G:A	1.15441e-06	-1.3677	-1.27539
11193122	chr16:11193122:A:G	1.13149e-06	-1.35542	-1.30772
11193151	chr16:11193151:T:C	1.15089e-06	-1.50306	-1.14308
11193176	chr16:11193176:C:G	4.24509e-06	-1.24744e-10	-1.34091
11193351	chr16:11193351:C:T	4.18956e-06	-1.24744e-10	-1.35408
11193371	chr16:11193371:C:T	9.62766e-07	-1.49649	-1.32813
11193381	chr16:11193381:C:T	4.22149e-06	-1.24744e-10	-1.34649
11193433	chr16:11193433:T:A	3.53897e-06	-1.31756	-0.205278
11193439	chr16:11193439:T:C	9.31662e-07	-1.50217	-1.3553
11193463	chr16:11193463:T:C	9.0031e-07	-1.53196	-1.35973
11193539	chr16:11193539:A:G	9.4043e-07	-1.59894	-1.24916
11193610	chr16:11193610:C:T	6.67343e-06	-1.24744e-10	-0.888543
11193687	chr16:11193687:CCTT:C	4.2085e-06	-1.24744e-10	-1.34957
11194025	chr16:11194025:G:A	9.34158e-07	-1.49512	-1.35966
11194044	chr16:11194044:T:C	9.37061e-07	-1.49203	-1.35966
11194195	chr16:11194195:T:A	1.11742e-06	-1.60217	-1.07348
11194297	chr16:11194297:C:T	1.004e-06	-1.43502	-1.34766
11194338	chr16:11194338:C:G	4.51606e-06	-1.24744e-10	-1.27904
11194658	chr16:11194658:C:A	5.58509e-06	-1.24744e-10	-1.06657
11195078	chr16:11195078:G:C	1.20557e-06	-1.32825	-1.27147
11195082	chr16:11195082:C:T	4.5019e-06	-1.24744e-10	-1.28218
11195226	chr16:11195226:T:A	4.35382e-06	-1.24744e-10	-1.31562
11195242	chr16:11195242:G:C	8.95755e-07	-1.54488	-1.35189
11195259	chr16:11195259:T:A	8.93576e-07	-1.55485	-1.34435
11195285	chr16:11195285:G:A	1.09198e-06	-1.49552	-1.20317
11195408	chr16:11195408:G:A	3.2428e-06	-1.61024	-3.55028e-10
11195524	chr16:11195524:T:C	4.21652e-06	-1.24744e-10	-1.34767
11195565	chr16:11195565:C:T	4.59286e-06	-1.24744e-10	-1.26217
11195659	chr16:11195659:A:G	8.96821e-07	-1.53593	-1.35965
11195755	chr16:11195755:C:A	1.03447e-06	-1.52276	-1.23003
11195853	chr16:11195853:A:G	1.49419e-05	-1.08914	1.00663
11195915	chr16:11195915:G:A	1.15897e-06	-1.59607	-1.04307
11195948	chr16:11195948:C:G	2.36091e-06	-0.854037	-1.07359
11196128	chr16:11196128:TGTGGAAGCAATGATGTGTAACATCC:T	5.08011e-06	-1.08807	-0.0732704
11196143	chr16:11196143:G:A	5.61278e-06	-1.24744e-10	-1.06163
11196361	chr16:11196361:G:A	1.4107e-06	-1.47185	-0.970743
11196377	chr16:11196377:A:G	1.66912e-05	-1.07767	1.10587
11196393	chr16:11196393:C:T	9.34331e-07	-1.49537	-1.35923
11196540	chr16:11196540:A:G	4.24965e-06	-1.24744e-10	-1.33984
11196550	chr16:11196550:C:G	1.24737e-06	-1.60176	-0.96388
11196635	chr16:11196635:A:T	1.27318e-05	-1.11739	0.874824
11196876	chr16:11196876:G:A	1.15348e-05	-1.24744e-10	-0.341306
11196882	chr16:11196882:A:G	1.04907e-05	-1.12802	0.691832
11196915	chr16:11196915:A:G	9.58274e-07	-1.47146	-1.35784
11197383	chr16:11197383:G:A	1.03768e-06	-1.58524	-1.16445
11197656	chr16:11197656:G:A	1.09283e-06	-1.57723	-1.12068
11197865	chr16:11197865:G:C	6.48107e-06	-1.24744e-10	-0.91779
11197963	chr16:11197963:A:G	1.059e-06	-1.59969	-1.12966
11198022	chr16:11198022:G:C	1.04765e-06	-1.60903	-1.13109
11198414	chr16:11198414:C:T	4.16603e-06	-1.24744e-10	-1.35971
11198617	chr16:11198617:A:G	9.12591e-07	-1.6107	-1.26744
11198624	chr16:11198624:C:T	1.04012e-06	-1.39984	-1.34749
11198838	chr16:11198838:G:A	5.78772e-06	-1.24744e-10	-1.03094
11198848	chr16:11198848:G:A	6.52834e-06	-1.24744e-10	-0.910523
11198889	chr16:11198889:A:T	4.26997e-06	-1.24744e-10	-1.33507
11199299	chr16:11199299:T:C	4.1927e-06	-1.24744e-10	-1.35333
11199572	chr16:11199572:A:G	7.27612e-06	-1.24744e-10	-0.802079
11199790	chr16:11199790:A:ATTTG	4.91903e-06	-1.24744e-10	-1.19357
11199939	chr16:11199939:C:T	6.92246e-06	-1.24744e-10	-0.851905
11200245	chr16:11200245:G:C	4.26277e-06	-1.24744e-10	-1.33676
11200323	chr16:11200323:C:T	5.07162e-06	-1.24744e-10	-1.16302
11200325	chr16:11200325:G:A	6.91953e-06	-1.24744e-10	-0.852328
11200333	chr16:11200333:A:G	4.19952e-06	-1.24744e-10	-1.3517
11200659	chr16:11200659:A:G	4.37124e-06	-1.24744e-10	-1.31163
11200805	chr16:11200805:G:A	5.0548e-06	-1.24744e-10	-1.16634
11200868	chr16:11200868:A:G	3.07105e-06	-1.61966	-0.0449954
11201012	chr16:11201012:G:A	4.18209e-06	-1.24744e-10	-1.35586
11201290	chr16:11201290:T:C	2.89734e-06	-1.61654	-0.10634
11201434	chr16:11201434:G:T	4.26973e-06	-1.24744e-10	-1.33512
11201477	chr16:11201477:G:A	4.45583e-06	-1.24744e-10	-1.29246
11201540	chr16:11201540:C:T	2.94311e-06	-0.784547	-0.922661
11202115	chr16:11202115:G:A	5.82949e-06	-0.331529	-0.692218
11202428	chr16:11202428:G:A	2.11408e-06	-1.09411	-0.943948
11202454	chr16:11202454:A:G	6.3654e-06	-1.24744e-10	-0.935798
11202813	chr16:11202813:A:G	6.0375e-06	-1.24744e-10	-0.988686
11202930	chr16:11202930:G:A	6.12477e-06	-1.24744e-10	-0.974335
11202935	chr16:11202935:G:A	1.12902e-06	-1.61053	-1.05479
11203124	chr16:11203124:G:A	4.18156e-06	-1.24744e-10	-1.35599
11203227	chr16:11203227:C:A	5.79926e-06	-1.24744e-10	-1.02895
11203311	chr16:11203311:T:C	4.46924e-06	-1.24744e-10	-1.28946
11203705	chr16:11203705:C:T	4.49917e-06	-1.24744e-10	-1.28278
11203880	chr16:11203880:T:G	4.3734e-06	-1.37758	0.0664468
11204057	chr16:11204057:C:T	1.21249e-06	-1.61446	-0.97954
11204142	chr16:11204142:A:C	8.7687e-06	-1.24744e-10	-0.615487
11204650	chr16:11204650:T:G	4.20874e-06	-1.24744e-10	-1.34951
11204954	chr16:11204954:C:T	7.34668e-06	-1.24744e-10	-0.792428
11204993	chr16:11204993:T:C	4.31123e-06	-1.24744e-10	-1.32545
11205305	chr16:11205305:C:A	4.598e-06	-1.24744e-10	-1.26105
11205391	chr16:11205391:A:C	4.65369e-06	-1.24744e-10	-1.24902
11205492	chr16:11205492:G:A	6.16619e-06	-1.24744e-10	-0.967595
11206044	chr16:11206044:G:A	1.38835e-06	-1.60005	-0.858511
11206085	chr16:11206085:G:A	4.36526e-06	-1.24744e-10	-1.313
11206238	chr16:11206238:C:T	4.94198e-06	-1.24744e-10	-1.18891
11206324	chr16:11206324:C:T	1.13109e-06	-1.51158	-1.15191
11206359	chr16:11206359:G:A	1.30395e-06	-1.573	-0.94828
11206363	chr16:11206363:T:C	8.92283e-06	-1.24744e-10	-0.598063
11206935	chr16:11206935:C:T	3.7124e-06	-1.475	-3.55028e-10
11207397	chr16:11207397:G:A	4.18147e-06	-1.24744e-10	-1.35601
11207601	chr16:11207601:G:A	6.03218e-06	-1.24744e-10	-0.989567
11207786	chr16:11207786:C:T	1.20066e-05	-1.24744e-10	-0.301217
11208033	chr16:11208033:G:A	5.10167e-06	-1.24744e-10	-1.15711
11208249	chr16:11208249:G:T	1.03067e-06	-1.61187	-1.1446
11208353	chr16:11208353:C:G	4.35008e-06	-1.24744e-10	-1.31648
11209325	chr16:11209325:T:G	5.43232e-06	-1.24744e-10	-1.09431
11209664	chr16:11209664:G:T	1.49466e-06	-1.59104	-0.793736
11209670	chr16:11209670:G:A	5.97636e-06	-1.24744e-10	-0.998864
11210463	chr16:11210463:C:T	9.06123e-07	-1.53872	-1.34654
11210667	chr16:11210667:C:G	4.30779e-06	-1.24744e-10	-1.32625
11210761	chr16:11210761:C:T	5.89708e-06	-1.24744e-10	-1.01222
11210842	chr16:11210842:G:C	9.00168e-06	-1.24744e-10	-0.589265
11210942	chr16:11210942:C:T	6.04358e-06	-1.24744e-10	-0.98768
11210996	chr16:11210996:C:T	1.33498e-05	-0.394493	0.199317
11211488	chr16:11211488:C:T	4.45048e-06	-1.29366	-3.55028e-10
11211561	chr16:11211561:C:T	4.29559e-06	-1.24744e-10	-1.32909
11211747	chr16:11211747:C:A	5.00603e-06	-1.24744e-10	-1.17603
11211935	chr16:11211935:A:T	3.69157e-06	-0.814369	-0.666255
11211967	chr16:11211967:G:A	3.27661e-06	-1.59987	-3.55028e-10
11211979	chr16:11211979:A:G	9.46311e-07	-1.61156	-1.2303
11212069	chr16:11212069:T:C	4.91228e-06	-1.24744e-10	-1.19494
11212118	chr16:11212118:A:G	9.80225e-07	-1.49748	-1.30917
11212215	chr16:11212215:A:C	5.70738e-06	-1.24744e-10	-1.04492
11212220	chr16:11212220:C:T	2.70334e-05	-1.24744e-10	0.510398
11212241	chr16:11212241:C:T	5.80701e-06	-1.24744e-10	-1.02761
11212380	chr16:11212380:A:C	3.71437e-05	-0.374151	1.20227
11212430	chr16:11212430:G:A	6.06215e-06	-1.24744e-10	-0.984611
11212476	chr16:11212476:C:T	4.25945e-06	-1.24744e-10	-1.33754
11212540	chr16:11212540:T:C	8.9351e-07	-1.62002	-1.27926
11212779	chr16:11212779:C:T	4.29666e-06	-1.38964	0.0608016
11213280	chr16:11213280:G:T	7.92804e-06	-0.71627	-3.55028e-10
11213301	chr16:11213301:C:G	3.51606e-06	-0.838953	-0.690382
11213571	chr16:11213571:C:T	4.64635e-05	-1.24744e-10	1.05199
11213877	chr16:11213877:T:C	1.12241e-06	-1.3518	-1.31939
11214242	chr16:11214242:A:C	1.01614e-06	-1.56775	-1.20291
11214298	chr16:11214298:A:T	8.40165e-07	-1.6208	-1.34003
11214481	chr16:11214481:A:C	3.85662e-06	-0.965384	-0.471501
11214524	chr16:11214524:C:T	5.98849e-06	-1.24744e-10	-0.996837
11214575	chr16:11214575:G:A	4.56213e-06	-1.24744e-10	-1.26889
11214662	chr16:11214662:C:T	4.20817e-06	-1.24744e-10	-1.34965
11214823	chr16:11214823:G:T	6.58622e-06	-1.24744e-10	-0.901696
11214946	chr16:11214946:A:G	6.11669e-06	-1.24744e-10	-0.975655
11214986	chr16:11214986:G:A	2.21424e-06	-1.61475	-0.37702
11215144	chr16:11215144:T:C	5.30543e-06	-1.24744e-10	-1.11794
11215706	chr16:11215706:T:C	1.10458e-05	-1.24744e-10	-0.384624
11215894	chr16:11215894:G:A	1.0163e-05	-0.768711	0.300789
11215961	chr16:11215961:C:T	6.6931e-06	-1.24744e-10	-0.885599
11216176	chr16:11216176:AG:A	1.03253e-05	-1.1569	0.70482
11216286	chr16:11216286:G:A	7.25852e-06	-1.24744e-10	-0.8045
11216335	chr16:11216335:C:T	5.40174e-06	-1.24744e-10	-1.09996
11216850	chr16:11216850:A:C	9.6856e-07	-1.54827	-1.27035
11216926	chr16:11216926:A:T	8.45261e-07	-1.59941	-1.35538
11216959	chr16:11216959:A:G	1.10614e-06	-1.56938	-1.11642
11216979	chr16:11216979:C:A	4.12738e-06	-0.899895	-0.469139
11217099	chr16:11217099:C:T	4.24134e-06	-1.24744e-10	-1.3418
11217210	chr16:11217210:G:A	1.35646e-05	-0.968268	0.789053
11217475	chr16:11217475:T:C	6.03754e-06	-1.24744e-10	-0.98868
11217529	chr16:11217529:G:C	4.75639e-06	-1.33707	0.109885
11218316	chr16:11218316:C:A	3.50732e-06	-0.938966	-0.592857
11218542	chr16:11218542:C:G	8.59647e-06	0.304727	-0.940051
11219043	chr16:11219043:A:T	4.82693e-06	-0.950496	-0.261969
11219048	chr16:11219048:G:A	5.80316e-06	-1.05539	0.0271213
11219057	chr16:11219057:T:C	4.23415e-06	-1.20563	-0.137863
11219058	chr16:11219058:G:A	5.24296e-06	-1.24744e-10	-1.12979
11219194	chr16:11219194:A:T	1.04379e-06	-1.47635	-1.26746
11219350	chr16:11219350:G:A	8.24112e-06	-1.24744e-10	-0.67754
11219658	chr16:11219658:A:G	1.51202e-06	-1.02799	-1.34524
11219828	chr16:11219828:C:T	7.12631e-06	-1.24744e-10	-0.822882
11219907	chr16:11219907:A:G	3.78206e-06	-1.28821	-0.168202
11220155	chr16:11220155:T:G	5.65233e-06	-1.24744e-10	-1.05461
11220388	chr16:11220388:T:G	4.81926e-06	-1.24744e-10	-1.21406
11220436	chr16:11220436:G:A	8.52758e-07	-1.59074	-1.35522
11220579	chr16:11220579:C:T	5.80673e-06	-1.24744e-10	-1.02766
11221114	chr16:11221114:A:G	4.20406e-06	-1.24744e-10	-1.35063
11221194	chr16:11221194:A:G	5.40206e-06	-1.24744e-10	-1.0999
11221556	chr16:11221556:G:T	4.86521e-06	-1.24744e-10	-1.20457
11221782	chr16:11221782:T:A	4.9975e-06	-1.24744e-10	-1.17774
11222055	chr16:11222055:C:T	4.30301e-06	-1.24744e-10	-1.32736
11222378	chr16:11222378:C:T	4.26928e-06	-1.24744e-10	-1.33523
11222805	chr16:11222805:T:C	8.70996e-07	-1.56533	-1.35946
11223808	chr16:11223808:A:G	3.2392e-06	-1.06237	-0.548976
11224136	chr16:11224136:G:A	5.91265e-06	-0.852118	-0.157464
11224649	chr16:11224649:T:C	1.12744e-05	-1.24744e-10	-0.364143
11224680	chr16:11224680:A:G	3.40585e-06	-0.729134	-0.832049
11225188	chr16:11225188:G:A	8.701e-07	-1.62159	-1.30424
11225288	chr16:11225288:A:C	1.1474e-05	-1.24744e-10	-0.346589
11225500	chr16:11225500:C:T	1.86004e-06	-1.34675	-0.819322
11225985	chr16:11225985:C:T	9.05858e-06	-1.24744e-10	-0.582964
11226063	chr16:11226063:C:T	1.41424e-05	-1.24744e-10	-0.137497
11226728	chr16:11226728:A:G	2.18273e-05	-1.24744e-10	0.296487
11226805	chr16:11226805:G:A	9.49901e-07	-1.49474	-1.34333
11226902	chr16:11226902:C:T	4.20904e-06	-1.24744e-10	-1.34944
11227120	chr16:11227120:A:G	1.10219e-05	-1.24744e-10	-0.386796
11227134	chr16:11227134:C:T	9.55677e-07	-1.49664	-1.33537
11227283	chr16:11227283:T:C	1.07675e-05	-1.24744e-10	-0.410146
11227351	chr16:11227351:C:G	4.21744e-06	-1.24744e-10	-1.34745
11227497	chr16:11227497:C:T	5.37471e-06	-1.10497	-3.55028e-10
11227722	chr16:11227722:G:A	4.17364e-06	-1.24744e-10	-1.35789
11227841	chr16:11227841:GT:G	8.49613e-07	-1.59333	-1.35632
11227866	chr16:11227866:G:C	8.53997e-07	-1.59109	-1.35341
11228034	chr16:11228034:T:C	8.41135e-07	-1.59997	-1.35971
11228135	chr16:11228135:G:A	4.75156e-06	-0.9591	-0.269103
11228351	chr16:11228351:C:G	3.20619e-06	-1.62159	-3.55028e-10
11228745	chr16:11228745:G:A	4.61768e-06	-1.24744e-10	-1.25678
11228961	chr16:11228961:C:T	9.1121e-07	-1.54057	-1.33909
11228969	chr16:11228969:C:T	4.57015e-06	-1.04459	-0.222542
11229092	chr16:11229092:A:G	1.45834e-05	-1.24744e-10	-0.106793
11229777	chr16:11229777:G:T	9.92188e-07	-1.45993	-1.33458
11230123	chr16:11230123:G:A	9.10496e-07	-1.52924	-1.35121
11230495	chr16:11230495:C:T	9.33517e-07	-1.50121	-1.35426
11230689	chr16:11230689:A:G	4.6642e-06	-1.24744e-10	-1.24676
11230714	chr16:11230714:AG:A	8.70015e-07	-1.60178	-1.32414
11230942	chr16:11230942:T:C	9.63046e-07	-1.55681	-1.26751
11230986	chr16:11230986:T:C	1.08738e-06	-1.45335	-1.24956
11231082	chr16:11231082:C:T	5.75537e-06	-1.24744e-10	-1.03654
11231252	chr16:11231252:C:T	6.1008e-06	-1.24744e-10	-0.978256
11231304	chr16:11231304:A:G	1.40117e-05	-1.24744e-10	-0.146781
11231358	chr16:11231358:A:G	1.08167e-06	-1.45757	-1.25061
11231555	chr16:11231555:A:G	8.19443e-06	-1.24744e-10	-0.683221
11231718	chr16:11231718:C:A	4.89853e-06	-1.24744e-10	-1.19774
11231732	chr16:11231732:G:A	4.68049e-06	-1.24744e-10	-1.24327
11231891	chr16:11231891:C:T	4.53459e-06	-1.24744e-10	-1.27494
11231950	chr16:11231950:G:A	4.25107e-06	-1.24744e-10	-1.3395
11232090	chr16:11232090:G:A	9.45015e-07	-1.55779	-1.28544
11232928	chr16:11232928:G:A	8.63635e-07	-1.61286	-1.32043
11233471	chr16:11233471:G:T	3.51215e-06	-1.12575	-0.4047
11233500	chr16:11233500:G:C	4.19802e-06	-1.24744e-10	-1.35206
11233797	chr16:11233797:C:T	1.36569e-06	-1.58235	-0.892665
11234125	chr16:11234125:G:C	2.2022e-05	-1.24744e-10	0.305368
11234392	chr16:11234392:T:C	4.07177e-06	-1.46396	0.0813588
11234742	chr16:11234742:G:A	1.08653e-06	-1.49839	-1.2053
11234776	chr16:11234776:C:A	5.46617e-06	-1.24744e-10	-1.0881
11234912	chr16:11234912:C:G	4.39265e-06	-1.24744e-10	-1.30674
11235080	chr16:11235080:A:C	3.65812e-05	-1.24744e-10	0.812858
11235263	chr16:11235263:G:A	5.81521e-06	-1.24744e-10	-1.0262
11235352	chr16:11235352:G:A	5.02212e-06	-1.24744e-10	-1.17282
11236088	chr16:11236088:C:T	1.56187e-05	-1.24744e-10	-0.0382065
11236237	chr16:11236237:G:A	1.36112e-05	-0.175782	-3.55028e-10
11236720	chr16:11236720:C:G	1.99841e-05	-1.24744e-10	0.208262
11237327	chr16:11237327:T:A	4.4262e-06	-1.24744e-10	-1.29913
11237461	chr16:11237461:G:C	4.18926e-06	-1.24744e-10	-1.35415
11237519	chr16:11237519:G:C	1.17231e-06	-1.30828	-1.31942
11237554	chr16:11237554:A:G	4.58971e-06	-1.24744e-10	-1.26286
11237652	chr16:11237652:A:G	1.31007e-06	-1.37798	-1.13861
11237753	chr16:11237753:C:G	1.23861e-05	-1.24744e-10	-0.270105
11238292	chr16:11238292:C:G	9.50456e-06	-1.24744e-10	-0.534904
11238396	chr16:11238396:A:G	4.69242e-06	-1.24744e-10	-1.24073
11238401	chr16:11238401:C:T	3.61892e-05	-1.24744e-10	0.802085
11238421	chr16:11238421:G:A	4.7471e-06	-1.24744e-10	-1.22914
11238722	chr16:11238722:A:T	9.75648e-06	-1.24744e-10	-0.508744
11238827	chr16:11238827:C:T	1.32393e-05	-1.24744e-10	-0.203485
11238847	chr16:11238847:C:T	4.76732e-06	-1.24744e-10	-1.22489
11238944	chr16:11238944:A:G	1.11466e-06	-1.37369	-1.30444
11238948	chr16:11238948:A:G	1.11479e-06	-1.36939	-1.30863
11239100	chr16:11239100:T:G	4.20805e-06	-1.24744e-10	-1.34968
11239264	chr16:11239264:T:G	1.41929e-05	-1.24744e-10	-0.133934
11239400	chr16:11239400:T:A	1.45952e-05	-1.24744e-10	-0.105984
11239427	chr16:11239427:G:C	1.37311e-05	-1.24744e-10	-0.167012
11239743	chr16:11239743:C:T	6.06224e-06	-1.24744e-10	-0.984597
11239992	chr16:11239992:T:C	8.66897e-06	-1.57371	0.946782
11240090	chr16:11240090:C:G	5.31773e-06	-1.24744e-10	-1.11563
11240384	chr16:11240384:C:T	3.74695e-06	-1.46573	-3.55028e-10
11240385	chr16:11240385:G:A	1.19321e-06	-1.37611	-1.23392
11240647	chr16:11240647:C:T	1.48888e-06	-1.6074	-0.781256
11240908	chr16:11240908:G:A	5.42751e-06	-1.24744e-10	-1.0952
11240961	chr16:11240961:C:T	1.11286e-06	-1.37376	-1.30598
11241235	chr16:11241235:C:T	1.24119e-06	-1.36021	-1.21039
11241385	chr16:11241385:C:G	5.10878e-06	-1.24744e-10	-1.15572
11241534	chr16:11241534:C:T	1.15599e-06	-1.33898	-1.30274
11242142	chr16:11242142:A:G	2.02559e-06	-1.62143	-0.459386
11242334	chr16:11242334:G:A	1.16961e-06	-1.31612	-1.31388
11242994	chr16:11242994:T:C	4.38405e-06	-1.24744e-10	-1.3087
11243251	chr16:11243251:A:C	5.22665e-06	-1.24744e-10	-1.13291
11243588	chr16:11243588:T:A	1.18353e-05	-1.24744e-10	-0.315586
11243864	chr16:11243864:G:T	1.09144e-06	-1.47069	-1.22848
11243905	chr16:11243905:C:T	4.67849e-06	-1.24744e-10	-1.2437
11243948	chr16:11243948:A:G	4.14311e-06	-1.27817	-0.0870544
11244229	chr16:11244229:T:A	1.07133e-06	-1.4153	-1.30247
11244425	chr16:11244425:G:A	4.53419e-06	-1.24744e-10	-1.27503
11244487	chr16:11244487:T:C	6.16313e-06	-1.24744e-10	-0.968091
11244535	chr16:11244535:G:T	1.22582e-06	-1.61389	-0.969177
11244579	chr16:11244579:C:A	4.99941e-05	-1.24744e-10	1.12523
11245004	chr16:11245004:G:A	4.43801e-06	-1.24744e-10	-1.29647
11245200	chr16:11245200:C:T	5.67524e-06	-1.24744e-10	-1.05056
11245701	chr16:11245701:CG:C	5.01504e-06	-1.24744e-10	-1.17423
11246271	chr16:11246271:G:T	1.13191e-06	-1.33687	-1.3259
11246473	chr16:11246473:T:C	8.05232e-06	-1.0129	0.312189
11246664	chr16:11246664:A:G	1.05979e-06	-1.5946	-1.13401
11246722	chr16:11246722:G:A	9.42277e-07	-1.56659	-1.27955
11246813	chr16:11246813:G:C	3.48289e-06	-1.34853	-0.190281
11246863	chr16:11246863:A:G	5.23055e-05	-1.24744e-10	1.17042
11247591	chr16:11247591:G:A	0.000126839	-1.24744e-10	2.05624
11247777	chr16:11247777:G:A	4.44194e-06	-1.24744e-10	-1.29559
11247924	chr16:11247924:A:T	5.98512e-05	-1.24744e-10	1.30519
11248115	chr16:11248115:T:C	1.41013e-05	-0.727271	0.586866
11248238	chr16:11248238:A:G	4.17138e-06	-1.24744e-10	-1.35843
11248395	chr16:11248395:A:C	2.14597e-05	-1.24744e-10	0.279503
11248437	chr16:11248437:A:G	4.68578e-06	-1.56768	0.325542
11249165	chr16:11249165:C:A	3.51483e-06	-1.52968	-3.55028e-10
11249690	chr16:11249690:C:T	6.13165e-06	-1.28932	0.316105
11249703	chr16:11249703:G:A	4.6191e-06	-1.24744e-10	-1.25648
11249732	chr16:11249732:G:T	2.25869e-05	-1.24744e-10	0.330692
11249869	chr16:11249869:T:C	4.82099e-06	-1.24744e-10	-1.2137
11250178	chr16:11250178:A:T	1.40189e-05	-1.24744e-10	-0.14627
11250440	chr16:11250440:A:G	4.26834e-06	-1.24744e-10	-1.33545
11250743	chr16:11250743:A:G	4.18647e-06	-1.24744e-10	-1.35482
11251046	chr16:11251046:C:T	0.000576911	1.9985	1.57252
11251180	chr16:11251180:AAG:A	6.46455e-06	-0.920342	-3.55028e-10
11251683	chr16:11251683:C:G	2.01178e-05	-1.24744e-10	0.214927
11251804	chr16:11251804:AAG:A	4.48838e-06	-1.24744e-10	-1.28518
11251842	chr16:11251842:G:C	1.34443e-05	-1.38001	1.19189
11251895	chr16:11251895:G:A	4.21413e-06	-1.24744e-10	-1.34823
11251897	chr16:11251897:C:T	1.36542e-05	-0.24891	0.0762817
11251960	chr16:11251960:G:T	4.41455e-06	-1.24744e-10	-1.30177
11252041	chr16:11252041:G:C	2.03025e-05	-1.24744e-10	0.224071
11252342	chr16:11252342:G:A	4.86242e-06	-1.24744e-10	-1.20514
11252729	chr16:11252729:A:G	2.03389e-05	-0.463438	0.689299
11252883	chr16:11252883:G:A	5.85031e-06	-1.24744e-10	-1.02018
11253191	chr16:11253191:T:C	0.000305343	-1.24744e-10	2.93476
11253217	chr16:11253217:C:CT	7.58945e-06	-1.24744e-10	-0.759916
11253311	chr16:11253311:A:G	6.91795e-06	-1.24744e-10	-0.852556
11253342	chr16:11253342:A:G	4.08173e-06	-1.21057	-0.169586
11253454	chr16:11253454:T:C	4.98785e-06	-1.24744e-10	-1.17967
11253641	chr16:11253641:C:A	1.07391e-05	-1.24744e-10	-0.412784
11254001	chr16:11254001:T:C	0.00180235	-1.24744e-10	4.71017
11254012	chr16:11254012:G:A	9.26668e-06	-1.24744e-10	-0.560251
11254037	chr16:11254037:T:A	4.67059e-06	-1.24744e-10	-1.24539
11254604	chr16:11254604:T:C	1.60105e-05	-1.24744e-10	-0.0134321
11255546	chr16:11255546:A:C	5.81714e-06	-1.24744e-10	-1.02587
11255657	chr16:11255657:C:G	4.26813e-06	-1.24744e-10	-1.3355
11255683	chr16:11255683:A:G	4.24381e-06	-1.24744e-10	-1.34121
11255747	chr16:11255747:G:A	1.67653e-06	-1.55951	-0.710446
11255784	chr16:11255784:C:T	4.29854e-06	-1.24744e-10	-1.3284
11255821	chr16:11255821:C:T	0.00102016	2.04509	2.09595
11256000	chr16:11256000:C:G	3.25371e-06	-1.60688	-3.55028e-10
11256249	chr16:11256249:G:A	4.22085e-06	-1.24744e-10	-1.34664
11256551	chr16:11256551:C:T	5.01591e-06	-1.24744e-10	-1.17406
11256563	chr16:11256563:C:T	4.53323e-06	-1.24744e-10	-1.27524
11257108	chr16:11257108:G:A	1.27499e-05	-1.28252	1.04137
11257134	chr16:11257134:C:T	2.86959e-06	-0.876368	-0.85614
11257354	chr16:11257354:A:G	2.47074e-05	-1.24931	1.66973
11257389	chr16:11257389:G:A	4.20458e-06	-1.24744e-10	-1.3505
11257393	chr16:11257393:A:G	5.39656e-06	-1.24744e-10	-1.10091
11258347	chr16:11258347:G:T	4.82642e-06	-1.24744e-10	-1.21257
11258456	chr16:11258456:A:T	5.28776e-06	-0.803635	-0.317647
11258538	chr16:11258538:C:T	5.81361e-06	-1.24744e-10	-1.02647
11258911	chr16:11258911:A:G	4.51013e-06	-1.24744e-10	-1.28035
11259073	chr16:11259073:G:A	3.68621e-06	-1.33862	-0.143456
11259079	chr16:11259079:G:C	6.19053e-06	-1.24744e-10	-0.963654
11259094	chr16:11259094:C:G	4.64838e-06	-1.24744e-10	-1.25016
11259207	chr16:11259207:G:A	0.000123552	0.411583	1.6184
11259447	chr16:11259447:A:G	7.93888e-06	-0.745848	0.0309441
11260103	chr16:11260103:AG:A	4.54318e-06	-1.24744e-10	-1.27305
11260223	chr16:11260223:C:T	4.18451e-06	-1.24744e-10	-1.35529
11260273	chr16:11260273:T:G	0.000187517	-0.381886	2.82908
11260640	chr16:11260640:T:C	0.00483339	2.3287	3.36792
11260866	chr16:11260866:A:G	7.59556e-05	-1.24744e-10	1.54347
11260963	chr16:11260963:C:T	4.04455e-06	-1.23357	-0.155732
11261113	chr16:11261113:A:G	5.82384e-06	-0.760977	-0.263738
11261245	chr16:11261245:G:T	1.58898e-05	-1.3012	1.2802
11261247	chr16:11261247:A:T	1.58999e-05	-1.30056	1.2802
11261365	chr16:11261365:C:T	1.56872e-05	-1.2504	1.21657
11261412	chr16:11261412:C:T	4.30946e-06	-1.24744e-10	-1.32586
11261416	chr16:11261416:G:C	0.000170318	-0.407119	2.75811
11261474	chr16:11261474:C:T	5.71201e-06	-1.24744e-10	-1.04411
11261507	chr16:11261507:C:T	4.00794e-06	-1.24889	-0.149511
11261593	chr16:11261593:G:A	6.72793e-06	-0.561779	-0.31863
11261748	chr16:11261748:G:A	4.92092e-06	-1.24744e-10	-1.19318
11261785	chr16:11261785:G:C	5.59407e-06	-1.24744e-10	-1.06497
11262193	chr16:11262193:C:G	4.20303e-06	-1.24744e-10	-1.35087
11262225	chr16:11262225:C:T	4.97763e-06	-1.24744e-10	-1.18172
11262740	chr16:11262740:AT:A	4.2283e-06	-1.24744e-10	-1.34488
11262821	chr16:11262821:C:T	3.5242e-06	-1.52702	-3.55028e-10
11263097	chr16:11263097:C:T	4.24389e-06	-1.24744e-10	-1.34119
11263614	chr16:11263614:C:T	5.23822e-06	-1.24744e-10	-1.13069
11264003	chr16:11264003:T:G	3.28362e-06	-1.59773	-3.55028e-10
11264161	chr16:11264161:G:A	0.0142177	2.24121	4.53436
11264338	chr16:11264338:C:T	7.00865e-06	-1.24744e-10	-0.839531
11264374	chr16:11264374:T:C	4.70831e-06	-1.24744e-10	-1.23735
11264702	chr16:11264702:C:T	4.5587e-06	-1.24744e-10	-1.26964
11264710	chr16:11264710:A:T	5.02637e-06	-1.24744e-10	-1.17198
11265305	chr16:11265305:T:C	1.01637e-05	-1.24744e-10	-0.467855
11265318	chr16:11265318:T:C	5.8785e-06	-1.24744e-10	-1.01537
11265818	chr16:11265818:C:T	1.48034e-05	-0.502408	0.410587
11265823	chr16:11265823:C:T	0.00343695	3.06003	2.29563
11266072	chr16:11266072:A:G	4.29216e-06	-0.556551	-0.773336
11266616	chr16:11266616:T:A	5.03348e-06	-1.24744e-10	-1.17056
11266844	chr16:11266844:C:T	4.33029e-06	-0.633498	-0.687542
11266845	chr16:11266845:A:G	5.25139e-06	-1.24744e-10	-1.12818
11266851	chr16:11266851:T:C	6.48347e-06	-1.24744e-10	-0.91742
11266992	chr16:11266992:A:G	0.000192641	-0.439266	2.91342
11267345	chr16:11267345:A:G	0.00186668	2.82567	1.91957
11267616	chr16:11267616:G:A	8.94647e-06	-1.24744e-10	-0.595417
11267676	chr16:11267676:GTGTGTCCACA:G	4.15586e-06	-0.829809	-0.532348
11268494	chr16:11268494:C:T	0.00021445	2.5814	-3.55028e-10
11268697	chr16:11268697:T:C	5.192e-06	-1.24744e-10	-1.13956
11268872	chr16:11268872:G:A	0.000165961	-0.576849	2.90193
11269134	chr16:11269134:G:T	9.86435e-06	-1.24744e-10	-0.497749
11269146	chr16:11269146:C:G	3.45954e-06	-1.54554	-3.55028e-10
11269572	chr16:11269572:G:A	4.37001e-06	-1.24744e-10	-1.31191
11269650	chr16:11269650:A:G	4.94893e-06	-1.24744e-10	-1.18751
11269835	chr16:11269835:A:G	4.74938e-06	-0.669813	-0.558849
11270222	chr16:11270222:A:T	4.23246e-06	-0.745346	-0.598546
11270410	chr16:11270410:T:C	4.16738e-06	-1.24744e-10	-1.35939
11270560	chr16:11270560:T:G	3.55115e-06	-1.51941	-3.55028e-10
11270744	chr16:11270744:T:A	1.79587e-05	-1.24744e-10	0.101398
11270783	chr16:11270783:T:C	1.20527e-05	-1.24744e-10	-0.297389
11270926	chr16:11270926:T:C	5.05038e-06	-1.24744e-10	-1.16721
11270954	chr16:11270954:C:G	3.46908e-06	-1.54279	-3.55028e-10
11271031	chr16:11271031:C:T	5.38525e-06	-1.24744e-10	-1.10301
11271071	chr16:11271071:AG:A	4.16756e-06	-1.24744e-10	-1.35934
11271247	chr16:11271247:G:A	0.000174664	-0.467407	2.8436
11271486	chr16:11271486:C:T	8.36259e-06	-1.24744e-10	-0.662908
11271559	chr16:11271559:G:A	3.0617e-05	-0.143479	0.778358
11271643	chr16:11271643:C:T	0.0148681	2.00936	4.81094
11271746	chr16:11271746:A:T	4.19827e-06	-1.24744e-10	-1.352
11271874	chr16:11271874:T:C	4.47299e-06	-1.24744e-10	-1.28862
11272136	chr16:11272136:T:C	1.04186e-05	-1.24744e-10	-0.443084
11272401	chr16:11272401:G:A	1.26668e-05	-1.24744e-10	-0.247694
11272539	chr16:11272539:C:T	9.86966e-06	-1.24744e-10	-0.49721
11272890	chr16:11272890:G:A	1.75183e-05	-1.24744e-10	0.0765714
11273227	chr16:11273227:T:TC	1.20123e-05	-1.24744e-10	-0.300748
11273286	chr16:11273286:A:G	5.33548e-06	-1.24744e-10	-1.1123
11273620	chr16:11273620:G:A	2.52894e-06	-1.34895	-0.509926
11274108	chr16:11274108:ATTGT:A	4.36069e-06	-1.24744e-10	-1.31404
11274120	chr16:11274120:T:C	4.20942e-06	-1.24744e-10	-1.34935
11274196	chr16:11274196:G:A	4.20205e-06	-1.24744e-10	-1.3511
11274328	chr16:11274328:G:T	5.57335e-06	-1.24744e-10	-1.06868
11274530	chr16:11274530:A:C	6.85143e-06	-1.24744e-10	-0.862218
11274595	chr16:11274595:A:T	4.97806e-05	-1.24744e-10	1.12095
11274665	chr16:11274665:C:T	5.11008e-06	-1.24744e-10	-1.15546
11274707	chr16:11274707:TTTTTG:T	7.86764e-06	-1.24744e-10	-0.723917
11274759	chr16:11274759:T:A	4.57889e-05	-1.13158	2.16894
11275571	chr16:11275571:C:T	5.05452e-05	-1.18149	2.31768
11275677	chr16:11275677:G:A	9.0553e-06	-1.24744e-10	-0.583325
11275839	chr16:11275839:C:G	3.36272e-06	-1.57393	-3.55028e-10
11275965	chr16:11275965:G:A	0.000144912	-1.24744e-10	2.18945
11276081	chr16:11276081:G:A	2.30111e-05	-1.24744e-10	0.3493
11276083	chr16:11276083:C:G	1.53371e-05	-1.24744e-10	-0.0563981
11276090	chr16:11276090:G:A	2.06888e-05	-1.24744e-10	0.242915
11276596	chr16:11276596:C:T	7.24868e-06	0.388816	-1.19467
11276621	chr16:11276621:G:C	1.24755e-05	-1.24744e-10	-0.26291
11276741	chr16:11276741:C:G	6.0731e-05	-1.16498	2.48476
11276759	chr16:11276759:G:A	2.86584e-06	-1.43933	-0.294486
11276762	chr16:11276762:C:T	6.28048e-06	-0.949229	-3.55028e-10
11276881	chr16:11276881:C:G	4.16642e-06	-1.24744e-10	-1.35962
11277422	chr16:11277422:T:C	1.01792e-06	-1.48342	-1.2855
11277453	chr16:11277453:C:T	1.01925e-06	-1.48025	-1.28736
11277902	chr16:11277902:C:T	2.1646e-06	-1.11026	-0.904175
11278127	chr16:11278127:C:T	4.4244e-06	-1.24744e-10	-1.29954
11278323	chr16:11278323:G:A	4.22621e-06	-1.24744e-10	-1.34537
11278345	chr16:11278345:A:G	2.02246e-06	-1.17713	-0.905231
11278470	chr16:11278470:G:A	1.39269e-06	-1.54548	-0.909958
11278799	chr16:11278799:G:A	4.57757e-05	-1.04103	2.0781
11278878	chr16:11278878:A:G	7.98817e-06	-1.24744e-10	-0.708714
11279166	chr16:11279166:C:T	7.10041e-06	0.508796	-1.33532
11279444	chr16:11279444:C:T	6.3778e-05	-1.25833	2.62707
11279463	chr16:11279463:C:T	3.23743e-05	-1.04963	1.74032
11279479	chr16:11279479:T:C	1.02196e-06	-1.47366	-1.29129
11279548	chr16:11279548:G:T	2.71934e-05	-1.13511	1.65141
11280248	chr16:11280248:G:C	4.16595e-06	-1.24744e-10	-1.35973
11280355	chr16:11280355:G:T	8.81458e-05	-1.23484	2.92716
11281185	chr16:11281185:C:T	1.50677e-05	-1.24744e-10	-0.0741201
11281309	chr16:11281309:C:T	4.36408e-06	-1.24744e-10	-1.31327
11281345	chr16:11281345:C:G	9.54835e-06	-1.24744e-10	-0.530308
11281352	chr16:11281352:G:A	4.16598e-06	-1.24744e-10	-1.35972
11281429	chr16:11281429:G:T	1.05141e-06	-1.47328	-1.26326
11281849	chr16:11281849:C:A	4.19973e-06	-1.24744e-10	-1.35166
11282100	chr16:11282100:A:T	4.50702e-05	-1.24744e-10	1.02154
11282172	chr16:11282172:C:T	8.84767e-07	-1.55652	-1.35258
11282589	chr16:11282589:A:G	1.729e-05	-1.07453	1.13798
11282642	chr16:11282642:C:T	4.22453e-06	-1.24744e-10	-1.34577
11282883	chr16:11282883:A:G	1.02246e-06	-1.44092	-1.32354
11282941	chr16:11282941:C:G	4.26593e-06	-1.24744e-10	-1.33602
11282948	chr16:11282948:TCAGCTCAATTG:T	4.18232e-06	-1.24744e-10	-1.35581
11283377	chr16:11283377:G:A	1.72503e-05	-1.03753	1.09868
11283555	chr16:11283555:G:C	4.22662e-06	-1.24744e-10	-1.34527
11284045	chr16:11284045:G:T	3.64132e-05	-1.24744e-10	0.808257
11284067	chr16:11284067:C:G	3.61523e-05	-1.24744e-10	0.801066
11284252	chr16:11284252:G:A	3.60081e-06	-1.50552	-3.55028e-10
11284294	chr16:11284294:G:A	1.14559e-06	-1.52973	-1.12103
11284502	chr16:11284502:C:T	1.05498e-06	-1.54327	-1.18988
11284541	chr16:11284541:A:T	4.38498e-06	-1.30849	-3.55028e-10
11284705	chr16:11284705:C:T	5.17345e-06	-1.24744e-10	-1.14314
11284898	chr16:11284898:T:A	8.68172e-06	-1.24744e-10	-0.625457
11285050	chr16:11285050:G:A	5.11521e-05	-1.20326	2.35139
11285060	chr16:11285060:T:G	4.1682e-06	-1.24744e-10	-1.35919
11285386	chr16:11285386:A:G	4.16694e-06	-1.24744e-10	-1.35949
11285516	chr16:11285516:C:T	0.000257465	0.431199	2.33301
11285918	chr16:11285918:T:C	1.98982e-06	-1.14737	-0.951258
11286081	chr16:11286081:A:G	2.38233e-05	-1.02369	1.40767
11286228	chr16:11286228:A:C	4.6093e-06	-1.24744e-10	-1.2586
11286284	chr16:11286284:G:A	2.24556e-06	-0.976386	-1.00134
11286578	chr16:11286578:G:A	4.2342e-06	-1.24744e-10	-1.34348
11286813	chr16:11286813:C:G	2.20501e-06	-1.12402	-0.871921
11286825	chr16:11286825:C:A	4.23662e-06	-1.24744e-10	-1.34291
11287088	chr16:11287088:C:T	3.01692e-05	-1.05447	1.67461
11287179	chr16:11287179:A:G	2.05751e-05	-1.21851	1.45591
11287267	chr16:11287267:C:T	4.23771e-06	-1.24744e-10	-1.34265
11287639	chr16:11287639:C:T	2.10803e-06	-0.68273	-1.35819
11287697	chr16:11287697:T:C	4.16455e-05	-1.24744e-10	0.942518
11288099	chr16:11288099:T:C	1.31674e-06	-1.59535	-0.916168
11288121	chr16:11288121:G:C	4.30905e-06	-1.24744e-10	-1.32596
11288144	chr16:11288144:C:G	6.45185e-06	0.403642	-1.32595
11288158	chr16:11288158:G:A	7.87127e-06	0.602019	-1.32547
11288227	chr16:11288227:G:A	4.31455e-06	-1.24744e-10	-1.32468
11288611	chr16:11288611:G:A	4.16651e-06	-1.24744e-10	-1.3596
11288645	chr16:11288645:T:C	8.3183e-07	-1.61224	-1.35856
11288668	chr16:11288668:T:C	1.38569e-06	-1.5374	-0.923071
11288675	chr16:11288675:C:T	4.1681e-06	-1.24744e-10	-1.35921
11288838	chr16:11288838:C:T	3.3874e-05	-1.1123	1.84827
11288896	chr16:11288896:G:A	6.58841e-06	-0.901363	-3.55028e-10
11288901	chr16:11288901:T:C	4.34422e-06	-1.24744e-10	-1.31783
11289579	chr16:11289579:A:G	4.16709e-06	-1.24744e-10	-1.35946
11289847	chr16:11289847:A:T	2.09928e-05	-1.24744e-10	0.257502
11290279	chr16:11290279:T:C	4.18396e-06	-1.24744e-10	-1.35542
11290285	chr16:11290285:G:A	4.333e-06	-1.24744e-10	-1.32042
11290307	chr16:11290307:A:G	4.70314e-06	-1.24744e-10	-1.23845
11290884	chr16:11290884:T:C	6.6972e-06	-1.24744e-10	-0.884986
11290919	chr16:11290919:T:C	4.36233e-06	-1.24744e-10	-1.31367
11290972	chr16:11290972:C:T	2.89846e-05	-1.18018	1.76026
11291099	chr16:11291099:A:G	7.05668e-06	-1.24744e-10	-0.832701
11291154	chr16:11291154:C:T	1.7469e-06	-1.22084	-1.008
11291168	chr16:11291168:C:G	4.47025e-05	-1.24744e-10	1.01335
11291247	chr16:11291247:G:C	1.62357e-06	-0.948557	-1.35349
11291472	chr16:11291472:C:T	1.61741e-06	-1.55249	-0.753362
11292011	chr16:11292011:A:G	1.21087e-05	-1.24744e-10	-0.292754
11292107	chr16:11292107:C:A	1.59929e-06	-1.07448	-1.24264
11292125	chr16:11292125:G:A	6.99707e-06	-1.24744e-10	-0.841185
11292595	chr16:11292595:T:C	5.27568e-06	-0.233631	-0.889938
11292659	chr16:11292659:G:C	4.79784e-06	-1.24744e-10	-1.21851
11292796	chr16:11292796:C:T	4.54568e-05	-1.24744e-10	1.03009
11292988	chr16:11292988:G:A	5.62765e-06	-1.24744e-10	-1.05898
11293080	chr16:11293080:C:T	4.17719e-06	-1.24744e-10	-1.35704
11293272	chr16:11293272:C:A	1.34405e-06	-1.56132	-0.92967
11293307	chr16:11293307:T:C	9.3086e-07	-1.56773	-1.2906
11293440	chr16:11293440:T:G	4.24621e-06	-1.24744e-10	-1.34065
11293486	chr16:11293486:G:A	4.45426e-05	-1.24744e-10	1.00977
11293526	chr16:11293526:G:C	7.39212e-06	-1.24744e-10	-0.786262
11293718	chr16:11293718:A:G	2.31242e-06	-1.27717	-0.67121
11294005	chr16:11294005:GGTGCATTTCATCCTTACA:G	3.21393e-06	-1.61918	-3.55028e-10
11294271	chr16:11294271:G:A	4.62075e-05	-1.24744e-10	1.04647
11294681	chr16:11294681:C:T	2.62915e-05	-1.24744e-10	0.482569
11294794	chr16:11294794:A:G	1.30516e-06	-1.54636	-0.973993
11295129	chr16:11295129:C:T	1.26806e-05	-1.24744e-10	-0.246605
11295429	chr16:11295429:A:C	1.10328e-05	-1.24744e-10	-0.385804
11295623	chr16:11295623:C:T	2.06393e-05	-1.55266	1.79318
11295732	chr16:11295732:G:A	9.04209e-06	-1.16783	0.58304
11295917	chr16:11295917:C:T	1.38758e-05	-1.22339	1.06686
11296129	chr16:11296129:C:T	8.72056e-06	-1.21072	0.589725
11296169	chr16:11296169:G:A	1.99244e-05	-1.24744e-10	0.205268
11296227	chr16:11296227:G:A	2.47484e-05	-1.56458	1.98666
11296472	chr16:11296472:G:T	2.84846e-05	-1.24744e-10	0.562686
11296588	chr16:11296588:T:C	2.28937e-05	-1.20377	1.54796
11296871	chr16:11296871:G:C	8.8471e-07	-1.57732	-1.33185
11296972	chr16:11296972:G:A	5.58738e-06	-1.24744e-10	-1.06616
11297055	chr16:11297055:C:T	4.43507e-06	-1.24744e-10	-1.29713
11297333	chr16:11297333:G:C	1.05758e-06	-1.60164	-1.12905
11297618	chr16:11297618:T:TC	2.73319e-06	-0.429167	-1.35204
11297720	chr16:11297720:C:T	1.10042e-05	-1.24744e-10	-0.3884
11297853	chr16:11297853:G:A	5.69283e-06	-1.21668	0.169206
11298241	chr16:11298241:C:T	5.6482e-06	-1.23601	0.180676
11298382	chr16:11298382:A:G	5.88976e-06	-1.24744e-10	-1.01346
11298498	chr16:11298498:CACAGCTATAATCCCAGCTCTT:C	4.19195e-06	-1.24744e-10	-1.35351
11298708	chr16:11298708:A:G	5.99016e-06	-1.24744e-10	-0.996558
11298915	chr16:11298915:C:T	1.79271e-06	-1.60811	-0.594837
11299219	chr16:11299219:G:T	6.4734e-06	-1.24744e-10	-0.918975
11299306	chr16:11299306:G:C	2.43906e-05	-1.24744e-10	0.407521
11299350	chr16:11299350:G:A	2.82867e-06	-1.52081	-0.226059
11299761	chr16:11299761:C:G	2.69578e-06	-1.54438	-0.250607
11299828	chr16:11299828:A:G	1.86967e-06	-1.50523	-0.655688
11300018	chr16:11300018:C:A	1.38015e-05	-1.24744e-10	-0.161896
11300030	chr16:11300030:G:C	3.7224e-06	-1.56711	0.0948079
11300271	chr16:11300271:A:G	3.44027e-06	-1.53643	-0.0146987
11300398	chr16:11300398:C:T	8.49429e-06	-1.24744e-10	-0.647282
11300545	chr16:11300545:T:A	2.54876e-06	-1.50475	-0.346323
11301213	chr16:11301213:A:G	6.42695e-06	-1.24744e-10	-0.926176
11301252	chr16:11301252:G:A	4.8248e-06	-1.24744e-10	-1.21291
11301270	chr16:11301270:A:G	4.42802e-06	-1.24744e-10	-1.29872
11301470	chr16:11301470:A:C	3.83262e-06	-1.44313	-3.55028e-10
11301834	chr16:11301834:T:G	4.23831e-06	-1.24744e-10	-1.34251
11301862	chr16:11301862:C:G	8.37484e-06	-1.24744e-10	-0.661444
11302243	chr16:11302243:A:G	4.52649e-06	-1.24744e-10	-1.27673
11302922	chr16:11302922:G:A	3.11466e-06	-1.32822	-0.322333
11302968	chr16:11302968:A:G	4.31513e-06	-1.24744e-10	-1.32455
11302980	chr16:11302980:T:C	4.17051e-06	-1.24744e-10	-1.35864
11302983	chr16:11302983:T:C	1.59669e-05	-1.31379	1.29764
11303226	chr16:11303226:T:C	1.43204e-06	-1.54188	-0.885692
11303424	chr16:11303424:T:C	5.1245e-06	-1.24744e-10	-1.15264
11303508	chr16:11303508:A:G	9.07967e-06	-1.24744e-10	-0.580638
11303592	chr16:11303592:G:A	1.09711e-05	-1.24744e-10	-0.391415
11303679	chr16:11303679:G:C	4.18589e-06	-1.24744e-10	-1.35496
11303775	chr16:11303775:G:T	6.62735e-06	-1.24744e-10	-0.89547
11303855	chr16:11303855:C:T	5.86081e-06	-1.24744e-10	-1.01839
11304408	chr16:11304408:T:G	4.35609e-06	-1.10452	-0.210578
11304516	chr16:11304516:A:G	1.28455e-05	-1.24744e-10	-0.233681
11304542	chr16:11304542:C:T	5.61851e-06	-1.24744e-10	-1.06061
11304610	chr16:11304610:C:G	1.83894e-06	-1.61837	-0.559119
11304634	chr16:11304634:GAA:G	2.52971e-06	-1.61355	-0.24502
11304643	chr16:11304643:T:C	2.85732e-06	-1.19349	-0.543301
11304941	chr16:11304941:A:T	3.81211e-06	-1.16899	-0.279505
11305032	chr16:11305032:AGT:A	4.21876e-06	-1.24744e-10	-1.34713
11305681	chr16:11305681:T:A	2.25278e-06	-1.26421	-0.710302
11305721	chr16:11305721:G:C	5.26937e-06	-1.24744e-10	-1.12476
11305746	chr16:11305746:C:A	2.73221e-06	-1.18995	-0.59162
11305995	chr16:11305995:A:G	5.32953e-06	-1.24744e-10	-1.11341
11306697	chr16:11306697:G:A	5.09346e-06	-1.24744e-10	-1.15872
11307043	chr16:11307043:C:G	1.95952e-05	-0.842915	1.03152
11307348	chr16:11307348:A:G	4.59157e-06	-1.24744e-10	-1.26245
11307559	chr16:11307559:C:T	4.25472e-06	-1.24744e-10	-1.33865
11307622	chr16:11307622:C:T	1.01782e-05	-0.466601	0.000178133
11307627	chr16:11307627:C:T	5.56446e-06	-1.24744e-10	-1.07028
11307646	chr16:11307646:A:C	5.579e-06	-0.578229	-0.489437
11308003	chr16:11308003:T:C	6.06794e-06	-0.983657	-3.55028e-10
11308009	chr16:11308009:G:T	6.43583e-06	-0.833818	-0.0909779
11308022	chr16:11308022:C:T	7.3412e-06	-1.24744e-10	-0.793174
11308493	chr16:11308493:G:A	2.0945e-06	-0.896794	-1.15057
11308511	chr16:11308511:G:A	1.38697e-06	-1.40469	-1.05486
11308542	chr16:11308542:C:T	1.20201e-05	-1.20793	0.907831
11309051	chr16:11309051:G:A	8.2982e-06	-0.671046	0.000409331
11309156	chr16:11309156:G:A	2.03335e-06	-0.933084	-1.1439
11309558	chr16:11309558:C:G	4.36175e-06	-1.24744e-10	-1.3138
11309613	chr16:11309613:A:G	1.00277e-06	-1.43416	-1.34975
11309645	chr16:11309645:C:G	6.46668e-06	-0.920012	-3.55028e-10
11309959	chr16:11309959:T:C	4.24252e-06	-1.24744e-10	-1.34152
11309998	chr16:11309998:A:T	6.21154e-05	-0.730272	2.07259
11310036	chr16:11310036:C:T	5.04751e-06	-0.782058	-0.385723
11310106	chr16:11310106:G:T	1.68064e-05	-0.699598	0.734685
11310186	chr16:11310186:G:C	6.79744e-06	-1.24744e-10	-0.87013
11310896	chr16:11310896:A:G	1.23564e-06	-1.423	-1.15208
11310905	chr16:11310905:T:C	1.26659e-06	-1.44146	-1.10889
11311992	chr16:11311992:T:C	4.29799e-06	-1.24744e-10	-1.32853
11312161	chr16:11312161:C:G	0.000129252	-0.791058	2.86614
11312210	chr16:11312210:G:A	5.00562e-06	-1.24744e-10	-1.17612
11312284	chr16:11312284:G:A	5.49353e-05	-1.24744e-10	1.21948
11312549	chr16:11312549:C:T	3.41483e-06	-1.55855	-3.55028e-10
11312935	chr16:11312935:C:A	3.19322e-06	-0.78534	-0.840307
11312946	chr16:11312946:C:T	3.00897e-06	-1.59834	-0.0867357
11313423	chr16:11313423:G:A	1.86386e-05	-0.842004	0.98056
11314152	chr16:11314152:G:A	8.46823e-05	-0.937435	2.58967
11314189	chr16:11314189:C:A	5.4035e-05	-0.906709	2.10967
11314220	chr16:11314220:T:C	4.28495e-06	-1.24744e-10	-1.33157
11314489	chr16:11314489:G:T	4.24017e-06	-1.24744e-10	-1.34207
11314515	chr16:11314515:G:T	9.03302e-06	-1.24744e-10	-0.585789
11314518	chr16:11314518:C:T	3.44598e-06	-1.54947	-3.55028e-10
11314529	chr16:11314529:C:G	4.64505e-06	-1.24744e-10	-1.25087
11314725	chr16:11314725:C:G	5.10237e-06	-1.24744e-10	-1.15697
11314835	chr16:11314835:C:A	1.02096e-06	-1.52241	-1.24352
11314952	chr16:11314952:A:G	4.69808e-06	-1.24744e-10	-1.23952
11315006	chr16:11315006:G:A	4.17174e-06	-1.24744e-10	-1.35834
11315130	chr16:11315130:C:T	1.90261e-05	-1.24744e-10	0.159136
11315434	chr16:11315434:G:T	7.01819e-06	-0.614018	-0.224152
11315632	chr16:11315632:G:A	4.51142e-06	-0.660718	-0.619346
11315984	chr16:11315984:C:T	4.47244e-06	-0.797437	-0.491305
11316179	chr16:11316179:C:T	8.78473e-07	-1.55653	-1.35972
11317086	chr16:11317086:A:C	4.89951e-06	-1.24744e-10	-1.19754
11317853	chr16:11317853:C:T	7.42101e-05	-1.24744e-10	1.52022
11318170	chr16:11318170:C:T	4.19038e-06	-1.24744e-10	-1.35388
11318299	chr16:11318299:C:G	1.48587e-05	-1.24744e-10	-0.0880911
11318310	chr16:11318310:G:A	1.93569e-06	-0.94897	-1.17724
11318591	chr16:11318591:A:G	1.85389e-05	-1.35242	1.48562
11318659	chr16:11318659:C:T	9.95735e-06	-1.3446	0.856233
11318686	chr16:11318686:C:T	4.29803e-06	-1.24744e-10	-1.32852
11318757	chr16:11318757:T:G	4.46134e-06	-1.24744e-10	-1.29123
11318766	chr16:11318766:G:A	9.90822e-06	-1.34388	0.850569
11318966	chr16:11318966:G:C	2.53264e-05	-1.40325	1.84843
11319017	chr16:11319017:C:G	8.84346e-06	-1.24744e-10	-0.606998
11319070	chr16:11319070:G:A	2.81352e-05	-1.34598	1.89632
11319208	chr16:11319208:G:T	8.20303e-06	-1.24744e-10	-0.682173
11319417	chr16:11319417:G:A	2.81676e-05	-1.36042	1.91192
11319436	chr16:11319436:G:A	2.52141e-05	-1.36982	1.81054
11319486	chr16:11319486:A:G	6.55667e-06	-1.24744e-10	-0.906193
11319641	chr16:11319641:T:C	4.79378e-06	-1.24744e-10	-1.21936
11319732	chr16:11319732:A:C	2.641e-05	-1.35494	1.842
11320209	chr16:11320209:C:A	9.63736e-07	-1.51689	-1.30672
11320727	chr16:11320727:G:T	1.12116e-05	-1.24744e-10	-0.369727
11320775	chr16:11320775:G:A	4.55087e-06	-1.27136	-3.55028e-10
11320840	chr16:11320840:G:C	4.31775e-06	-1.24744e-10	-1.32394
11320901	chr16:11320901:C:T	1.98083e-06	-0.94888	-1.15428
11321041	chr16:11321041:G:A	8.73412e-07	-1.62158	-1.30045
11321054	chr16:11321054:T:G	4.57407e-06	-1.26627	-3.55028e-10
11321065	chr16:11321065:G:A	4.20904e-06	-1.24744e-10	-1.34944
11321260	chr16:11321260:C:T	2.12567e-06	-0.966503	-1.06608
11321338	chr16:11321338:G:C	9.04656e-06	-1.24744e-10	-0.584292
11321432	chr16:11321432:C:T	2.21271e-06	-0.962055	-1.0304
11321533	chr16:11321533:T:C	7.19621e-06	-1.24744e-10	-0.813121
11321736	chr16:11321736:A:G	1.14247e-06	-1.56431	-1.08917
11321738	chr16:11321738:A:G	1.4373e-05	-1.40971	1.28839
11321782	chr16:11321782:G:A	1.05775e-06	-1.49272	-1.23782
11321927	chr16:11321927:AC:A	9.39594e-07	-1.50789	-1.3411
11322286	chr16:11322286:A:G	1.01247e-05	-1.24744e-10	-0.471701
11322789	chr16:11322789:C:T	0.000156037	-1.24744e-10	2.26342
11322822	chr16:11322822:A:G	1.07832e-06	-1.46989	-1.24138
11322880	chr16:11322880:C:A	4.42191e-06	-1.24744e-10	-1.3001
11322982	chr16:11322982:T:C	9.84598e-07	-1.45221	-1.34999
11323236	chr16:11323236:C:G	0.000175756	-1.24744e-10	2.38242
11323262	chr16:11323262:T:A	4.44561e-06	-1.24744e-10	-1.29476
11323512	chr16:11323512:T:G	9.47845e-07	-1.50044	-1.3398
11323804	chr16:11323804:G:A	7.27039e-06	-1.24744e-10	-0.802866
11323825	chr16:11323825:T:C	2.26013e-06	-0.69448	-1.27677
11324008	chr16:11324008:G:T	4.35026e-06	-1.24744e-10	-1.31644
11324355	chr16:11324355:G:GT	4.27587e-06	-0.560776	-0.772912
11324435	chr16:11324435:T:G	5.874e-05	-1.24744e-10	1.28644
11324456	chr16:11324456:C:T	1.05245e-06	-1.58507	-1.15048
11324471	chr16:11324471:C:T	3.10574e-06	-1.22474	-0.428682
11324621	chr16:11324621:C:T	2.23723e-06	-0.987395	-0.994042
11324796	chr16:11324796:C:G	1.32115e-06	-1.43272	-1.07546
11324861	chr16:11324861:A:G	4.31576e-06	-1.24744e-10	-1.3244
11325066	chr16:11325066:G:A	0.000145602	-1.24744e-10	2.1942
11325118	chr16:11325118:G:A	3.07951e-05	-1.24744e-10	0.640678
11325161	chr16:11325161:C:T	1.40085e-06	-1.09668	-1.35291
11325713	chr16:11325713:TGCC:T	6.78563e-06	-1.24744e-10	-0.871869
11325759	chr16:11325759:C:T	6.00974e-06	-1.24744e-10	-0.993294
11326285	chr16:11326285:C:G	2.79393e-06	-0.452343	-1.30688
11326328	chr16:11326328:A:G	1.06143e-06	-1.56139	-1.16567
11326482	chr16:11326482:G:T	1.58164e-06	-1.33704	-0.991173
11326567	chr16:11326567:A:G	4.79318e-06	-1.24744e-10	-1.21948
11326701	chr16:11326701:T:C	5.37972e-05	-1.24744e-10	1.19855
11326836	chr16:11326836:G:A	4.56479e-06	-1.2683	-3.55028e-10
11327238	chr16:11327238:G:A	1.25488e-06	-1.2287	-1.33094
11327656	chr16:11327656:G:T	1.23011e-06	-1.30818	-1.2714
11327765	chr16:11327765:T:C	4.25179e-06	-1.24744e-10	-1.33933
11328357	chr16:11328357:G:A	5.76771e-05	-1.24744e-10	1.26818
11328388	chr16:11328388:A:C	1.4169e-06	-1.54242	-0.895779
11329042	chr16:11329042:C:G	6.91394e-06	-0.853136	-3.55028e-10
11329047	chr16:11329047:G:A	4.17614e-06	-1.24744e-10	-1.35729
11329151	chr16:11329151:T:C	5.79818e-05	-1.24744e-10	1.27345
11329166	chr16:11329166:A:G	5.25443e-05	-1.24744e-10	1.17498
11329232	chr16:11329232:A:G	4.0509e-05	-1.24744e-10	0.914849
11329363	chr16:11329363:T:C	5.45792e-06	-1.24744e-10	-1.08961
11329583	chr16:11329583:C:T	6.49886e-06	-1.24744e-10	-0.91505
11329929	chr16:11329929:A:G	4.86457e-06	-1.24744e-10	-1.2047
11330382	chr16:11330382:G:A	2.08079e-05	-1.24744e-10	0.248659
11330497	chr16:11330497:G:A	8.74345e-07	-1.59005	-1.33091
11330517	chr16:11330517:C:T	5.61599e-06	-1.24744e-10	-1.06106
11331154	chr16:11331154:T:G	1.7908e-05	-1.20607	1.30464
11331225	chr16:11331225:A:G	6.27263e-06	-1.24744e-10	-0.95048
11331741	chr16:11331741:A:G	1.0912e-05	-1.24744e-10	-0.396814
11331798	chr16:11331798:C:A	5.05151e-06	-1.24744e-10	-1.16699
11332041	chr16:11332041:C:T	3.32383e-06	-1.58556	-3.55028e-10
11332474	chr16:11332474:A:G	2.45781e-06	-1.25006	-0.637348
11332684	chr16:11332684:G:A	3.06002e-06	-1.55665	-0.111605
11333100	chr16:11333100:C:T	1.63177e-06	-1.02665	-1.27036
11333115	chr16:11333115:G:C	1.69834e-06	-1.62038	-0.636651
11333249	chr16:11333249:C:T	2.186e-06	-1.62129	-0.383316
11333336	chr16:11333336:C:T	1.59996e-06	-1.02139	-1.2953
11333569	chr16:11333569:C:G	1.91387e-06	-1.62051	-0.517041
11333749	chr16:11333749:G:A	2.29669e-05	-1.24744e-10	0.347377
11333891	chr16:11333891:A:G	1.36412e-06	-1.14726	-1.32891
11333921	chr16:11333921:C:T	4.18035e-06	-1.24744e-10	-1.35628
11334244	chr16:11334244:G:T	1.19163e-06	-1.56064	-1.05071
11334515	chr16:11334515:A:G	1.14592e-05	-1.60096	1.25307
11334558	chr16:11334558:G:A	4.78467e-06	-1.24744e-10	-1.22126
11334587	chr16:11334587:C:T	6.71785e-06	-1.24744e-10	-0.881907
11334681	chr16:11334681:G:A	5.74023e-06	-1.56012	0.520942
11334710	chr16:11334710:C:T	4.40888e-06	-1.24744e-10	-1.30305
11334770	chr16:11334770:C:T	7.65554e-06	-1.23211	0.480869
11334786	chr16:11334786:C:G	2.75191e-06	-0.922458	-0.851924
11334905	chr16:11334905:G:A	1.4583e-05	-1.28055	1.17373
11335048	chr16:11335048:T:A	7.4451e-06	-1.54664	0.767522
11335107	chr16:11335107:T:C	4.16613e-06	-1.24744e-10	-1.35969
11335201	chr16:11335201:C:G	8.4226e-06	-1.24744e-10	-0.655757
11335497	chr16:11335497:C:A	1.54761e-06	-1.42703	-0.922932
11336551	chr16:11336551:A:G	2.36848e-05	-1.24744e-10	0.378157
11336615	chr16:11336615:A:G	4.45821e-06	-1.24744e-10	-1.29193
11336783	chr16:11336783:A:C	4.3761e-06	-1.24744e-10	-1.31052
11337051	chr16:11337051:C:T	2.00849e-05	-1.26057	1.47386
11337607	chr16:11337607:C:A	2.46966e-06	-1.62105	-0.26154
11338001	chr16:11338001:T:C	4.26235e-06	-1.24744e-10	-1.33686
11338062	chr16:11338062:T:C	2.02929e-05	-1.22896	1.45256
11338088	chr16:11338088:G:C	4.41924e-06	-1.24744e-10	-1.30071
11338149	chr16:11338149:A:G	4.75811e-06	-1.24744e-10	-1.22683
11338180	chr16:11338180:C:A	9.03802e-06	-1.24744e-10	-0.585236
11338266	chr16:11338266:C:T	4.77581e-06	-1.24744e-10	-1.22311
11338354	chr16:11338354:C:G	1.06803e-05	-1.24744e-10	-0.418278
11338411	chr16:11338411:CAT:C	0.000165839	-1.24744e-10	2.32434
11339246	chr16:11339246:G:C	1.36678e-06	-1.11867	-1.35555
11339335	chr16:11339335:T:TA	8.32238e-06	-1.24744e-10	-0.667728
11339718	chr16:11339718:A:G	1.68911e-05	-1.24744e-10	0.0401099
11339785	chr16:11339785:A:G	9.39015e-05	-0.941668	2.69724
11339883	chr16:11339883:C:G	8.90788e-06	-1.24744e-10	-0.599739
11340046	chr16:11340046:G:C	4.16616e-06	-1.24744e-10	-1.35968
11340624	chr16:11340624:G:A	1.41194e-05	-1.24744e-10	-0.139126
11340822	chr16:11340822:G:A	6.45818e-06	-1.24744e-10	-0.921328
11340985	chr16:11340985:C:G	8.0222e-05	-1.06434	2.66246
11341084	chr16:11341084:C:G	1.38055e-06	-1.56867	-0.895525
11341497	chr16:11341497:A:C	3.50486e-06	-1.50974	-0.0227863
11341565	chr16:11341565:T:G	2.25275e-05	-1.24744e-10	0.32806
11341998	chr16:11341998:C:T	1.03959e-06	-1.5922	-1.15565
11342126	chr16:11342126:A:G	6.7585e-06	-1.24744e-10	-0.875875
11342133	chr16:11342133:T:C	7.70417e-06	-0.749352	0.00443815
11342772	chr16:11342772:G:A	1.02606e-06	-1.59352	-1.16742
11342839	chr16:11342839:C:T	2.02282e-06	-0.944719	-1.13746
11342898	chr16:11342898:T:C	1.0036e-06	-1.58886	-1.19422
11343726	chr16:11343726:G:C	2.08048e-06	-0.992932	-1.06114
11343750	chr16:11343750:A:C	5.19043e-05	0.982828	0.179898
11343755	chr16:11343755:C:T	4.43577e-06	-1.24744e-10	-1.29697
11343982	chr16:11343982:T:G	5.5689e-06	-1.24744e-10	-1.06948
11343999	chr16:11343999:A:C	4.55286e-06	-1.24744e-10	-1.27092
11344112	chr16:11344112:G:A	1.70491e-05	-1.2636	1.31302
11344164	chr16:11344164:G:T	1.03231e-05	-0.978821	0.526526
11344364	chr16:11344364:T:A	1.95957e-06	-1.09137	-1.02258
11344370	chr16:11344370:T:C	3.76084e-06	-1.46203	-3.55028e-10
11344583	chr16:11344583:C:T	4.58385e-06	-1.24744e-10	-1.26414
11344642	chr16:11344642:G:T	6.64318e-06	-1.24744e-10	-0.893085
11344708	chr16:11344708:G:C	1.3587e-05	-1.24744e-10	-0.177562
11344844	chr16:11344844:C:G	0.000331535	-0.408036	3.42509
11345160	chr16:11345160:T:G	7.88654e-06	-1.24744e-10	-0.721519
11345525	chr16:11345525:G:T	0.000119089	-1.24744e-10	1.9932
11345639	chr16:11345639:G:A	0.000100593	-1.23367	3.05807
11345726	chr16:11345726:C:T	4.60414e-06	-1.24744e-10	-1.25972
11345782	chr16:11345782:T:C	7.94632e-05	0.870118	0.7185
11345938	chr16:11345938:TTGG:T	4.8774e-06	-1.24744e-10	-1.20206
11345946	chr16:11345946:G:C	3.88827e-06	-0.918098	-0.510613
11346175	chr16:11346175:C:T	1.38116e-06	-1.56665	-0.897096
11346420	chr16:11346420:C:T	4.22507e-06	-1.24744e-10	-1.34564
11346722	chr16:11346722:A:C	1.66258e-05	-1.24744e-10	0.024278
11346901	chr16:11346901:A:G	1.11718e-05	-1.28008	0.906796
11347004	chr16:11347004:C:T	1.19817e-05	-1.25755	0.954259
11347155	chr16:11347155:A:G	1.79584e-05	-1.24744e-10	0.101381
11347168	chr16:11347168:C:T	7.5901e-06	-1.24744e-10	-0.759831
11347349	chr16:11347349:C:T	8.23474e-06	-1.24744e-10	-0.678314
11347478	chr16:11347478:T:C	4.17953e-06	-1.24744e-10	-1.35648
11347641	chr16:11347641:T:C	9.22144e-06	-0.169208	-0.395937
11348060	chr16:11348060:G:T	3.90829e-06	-1.42358	-3.55028e-10
11348123	chr16:11348123:A:G	8.08045e-06	-1.24744e-10	-0.697228
11348171	chr16:11348171:T:C	2.20005e-05	-1.29408	1.59847
11348225	chr16:11348225:C:T	9.62816e-06	-0.0197621	-0.502222
11348238	chr16:11348238:C:G	5.84634e-06	-1.24744e-10	-1.02086
11348799	chr16:11348799:A:G	3.37337e-05	-1.24744e-10	0.731823
11348843	chr16:11348843:GCT:G	0.000185669	-0.400558	2.83785
11348853	chr16:11348853:G:A	5.98293e-06	-1.42768	0.429909
11349098	chr16:11349098:T:C	0.000376285	-1.24744e-10	3.14367
11349326	chr16:11349326:A:G	4.45481e-05	0.58858	0.421315
11349339	chr16:11349339:AG:A	5.00196e-06	-1.24744e-10	-1.17685
11349567	chr16:11349567:C:A	1.44123e-05	-1.20337	1.08477
11349825	chr16:11349825:A:G	4.47187e-06	-1.24744e-10	-1.28887
11350199	chr16:11350199:C:T	7.04264e-05	-1.24744e-10	1.46789
11350528	chr16:11350528:T:C	4.28949e-06	-1.24744e-10	-1.33051
11350546	chr16:11350546:T:C	5.28305e-06	-1.44995	0.327782
11350568	chr16:11350568:C:T	1.34527e-06	-1.13904	-1.35104
11350612	chr16:11350612:C:T	7.92961e-05	-1.37969	2.96621
11350859	chr16:11350859:A:G	6.3486e-06	-1.24744e-10	-0.938442
11350869	chr16:11350869:C:T	1.37724e-05	-1.2789	1.11489
11350926	chr16:11350926:A:G	8.00386e-06	-1.24744e-10	-0.706752
11351183	chr16:11351183:G:A	6.70483e-06	-1.40705	0.523204
11351259	chr16:11351259:C:T	8.52772e-06	-1.24744e-10	-0.643353
11351695	chr16:11351695:T:C	6.45806e-06	-1.24744e-10	-0.921347
11351739	chr16:11351739:C:T	1.72775e-05	-1.24774	1.31046
11351783	chr16:11351783:G:A	6.63052e-06	-1.3713	0.476306
11351961	chr16:11351961:T:C	6.02533e-06	-1.38777	0.397065
11352088	chr16:11352088:C:T	8.58621e-06	-1.24744e-10	-0.636518
11352277	chr16:11352277:A:G	8.68649e-06	-1.24744e-10	-0.624907
11352366	chr16:11352366:G:A	6.06577e-06	-1.38379	0.399775
11352446	chr16:11352446:C:G	4.97146e-06	-1.24744e-10	-1.18296
11352623	chr16:11352623:T:G	8.31223e-06	-1.28988	0.620934
11352790	chr16:11352790:A:G	3.19513e-06	-1.42769	-0.197361
11352863	chr16:11352863:CT:C	8.81201e-06	-1.24744e-10	-0.610561
11352889	chr16:11352889:C:T	6.46659e-05	-1.24744e-10	1.38256
11352896	chr16:11352896:G:A	4.31154e-06	-1.24744e-10	-1.32538
11352960	chr16:11352960:C:A	4.55752e-06	-1.24744e-10	-1.2699
11353216	chr16:11353216:C:G	1.05538e-05	-1.24744e-10	-0.430192
11353376	chr16:11353376:C:T	0.000221102	-0.381726	2.99367
11353415	chr16:11353415:C:T	3.12075e-06	-0.584575	-1.06403
11353501	chr16:11353501:G:A	1.00205e-05	-1.24744e-10	-0.482042
11353604	chr16:11353604:G:C	9.27661e-06	-1.24744e-10	-0.55918
11353981	chr16:11353981:T:G	6.65643e-06	-1.24744e-10	-0.891093
11354063	chr16:11354063:C:T	0.000125137	-0.789748	2.83248
11354339	chr16:11354339:C:T	7.70098e-06	-1.24744e-10	-0.745328
11354499	chr16:11354499:T:G	0.00291102	-1.24744e-10	5.18958
11354531	chr16:11354531:C:A	1.9101e-05	-1.24744e-10	0.163064
11355410	chr16:11355410:ACAT:A	1.39551e-05	-1.24744e-10	-0.15083
11355487	chr16:11355487:T:C	2.91729e-05	-1.24744e-10	0.586563
11355660	chr16:11355660:T:C	4.75816e-05	-1.24744e-10	1.07577
11355919	chr16:11355919:G:A	1.20239e-06	-1.3731	-1.22927
11356005	chr16:11356005:C:T	7.07095e-05	-1.34604	2.81794
11356630	chr16:11356630:C:T	5.2058e-05	-0.822573	1.98826
11356796	chr16:11356796:A:T	1.37529e-05	-1.24744e-10	-0.165427
11357084	chr16:11357084:CTG:C	7.34035e-05	-1.24744e-10	1.5093
11357268	chr16:11357268:T:C	1.50086e-05	-1.24744e-10	-0.0780493
11357328	chr16:11357328:G:A	7.48969e-05	-1.24744e-10	1.52944
11357444	chr16:11357444:A:G	0.00156301	-0.590966	5.15866
11357656	chr16:11357656:C:G	4.25548e-06	-1.24744e-10	-1.33847
11358018	chr16:11358018:C:T	7.09933e-06	-1.24744e-10	-0.826675
11358268	chr16:11358268:C:A	0.000135269	-1.24744e-10	2.12059
11358445	chr16:11358445:G:C	4.17264e-06	-1.24744e-10	-1.35813
11358602	chr16:11358602:C:T	2.25974e-05	-1.24744e-10	0.331159
11358685	chr16:11358685:C:T	4.88626e-06	-1.24744e-10	-1.20025
11358717	chr16:11358717:C:T	4.79466e-05	-1.24744e-10	1.08341
11358816	chr16:11358816:A:T	7.59494e-06	-1.24744e-10	-0.759194
11358935	chr16:11358935:C:T	0.000185668	-1.24744e-10	2.43728
11358978	chr16:11358978:G:A	1.99982e-06	-0.864589	-1.22903
11359275	chr16:11359275:C:T	4.96356e-06	-1.24744e-10	-1.18455
11359309	chr16:11359309:A:G	6.96556e-05	-1.24744e-10	1.45689
11359404	chr16:11359404:G:A	1.49232e-06	-1.02672	-1.35962
11359478	chr16:11359478:G:T	6.80983e-06	-1.24744e-10	-0.868309
11359552	chr16:11359552:A:T	2.09369e-05	-1.24744e-10	0.254838
11359774	chr16:11359774:A:G	2.24629e-05	-1.24744e-10	0.32519
11360081	chr16:11360081:G:A	2.51821e-05	-1.24744e-10	0.439456
11360241	chr16:11360241:T:C	3.21566e-05	-1.24744e-10	0.683943
11360374	chr16:11360374:C:T	3.23454e-05	-1.24744e-10	0.689795
11360417	chr16:11360417:A:C	6.00835e-06	-1.24744e-10	-0.993526
11360579	chr16:11360579:A:G	1.0333e-05	-1.24744e-10	-0.451335
11360590	chr16:11360590:G:A	2.57165e-06	-0.512931	-1.3292
11360621	chr16:11360621:G:A	4.00656e-06	-1.39874	-3.55028e-10
11360875	chr16:11360875:A:T	1.86735e-05	-1.24744e-10	0.140429
11361312	chr16:11361312:C:G	1.34759e-05	-1.02361	0.837841
11361319	chr16:11361319:CA:C	1.20499e-06	-1.55838	-1.04182
11361504	chr16:11361504:G:A	6.52887e-06	-1.24744e-10	-0.910443
11361671	chr16:11361671:C:T	0.000150333	-1.24744e-10	2.22617
11362136	chr16:11362136:T:C	1.33407e-05	-0.828183	0.632325
11362284	chr16:11362284:G:A	7.95614e-06	-1.24744e-10	-0.712732
11362409	chr16:11362409:C:T	7.04196e-05	-1.62166	3.08945
11362515	chr16:11362515:C:T	1.88342e-05	-1.24744e-10	0.149001
11362565	chr16:11362565:G:A	4.97843e-06	-1.24744e-10	-1.18156
11362818	chr16:11362818:T:C	5.2896e-06	-1.24744e-10	-1.12093
11363068	chr16:11363068:T:C	5.68541e-06	-1.24744e-10	-1.04877
11363348	chr16:11363348:A:C	0.000155123	-1.24744e-10	2.25754
11363670	chr16:11363670:C:T	5.14787e-06	-1.6027	0.454602
11363867	chr16:11363867:C:T	4.87524e-06	-1.24744e-10	-1.20251
11364170	chr16:11364170:G:A	5.77292e-06	-1.24744e-10	-1.0335
11364212	chr16:11364212:C:T	0.00109345	-1.04889	5.2593
11364245	chr16:11364245:C:G	4.16739e-06	-1.24744e-10	-1.35939
11364311	chr16:11364311:G:A	9.31906e-06	-1.24744e-10	-0.554615
11364400	chr16:11364400:C:T	2.60716e-05	-1.24744e-10	0.474172
11364506	chr16:11364506:G:A	6.7217e-06	-1.24744e-10	-0.881335
11364730	chr16:11364730:T:C	1.08445e-05	-1.24744e-10	-0.403015
11364874	chr16:11364874:G:C	5.76227e-06	-1.24744e-10	-1.03534
11364943	chr16:11364943:C:T	5.69787e-06	-1.24744e-10	-1.04658
11365170	chr16:11365170:A:G	0.000165375	-1.24744e-10	2.32154
11365237	chr16:11365237:C:G	1.48308e-05	-1.24744e-10	-0.0899725
11365288	chr16:11365288:C:T	4.1518e-06	-1.28883	-0.0743084
11365327	chr16:11365327:C:T	0.000196192	-1.24744e-10	2.49242
11365389	chr16:11365389:G:C	1.08346e-05	-1.24744e-10	-0.403932
11365488	chr16:11365488:C:G	1.29416e-05	-1.24744e-10	-0.226229
11365522	chr16:11365522:A:G	1.08966e-05	-1.24744e-10	-0.398223
11365648	chr16:11365648:T:C	3.00399e-06	-0.552274	-1.13446
11365670	chr16:11365670:TTGTC:T	4.18757e-06	-1.24744e-10	-1.35455
11365818	chr16:11365818:A:T	1.94721e-06	-1.38713	-0.733153
11365873	chr16:11365873:G:A	3.92342e-05	-1.24744e-10	0.882872
11365880	chr16:11365880:T:C	7.1572e-06	-1.24744e-10	-0.818558
11366082	chr16:11366082:C:T	1.70321e-06	-1.57363	-0.680534
11366415	chr16:11366415:T:C	0.000565442	-1.18519	4.73612
11366735	chr16:11366735:CACTT:C	1.40794e-06	-1.61113	-0.833415
11366866	chr16:11366866:G:A	1.44044e-05	-1.24744e-10	-0.11914
11366887	chr16:11366887:C:G	4.16779e-06	-1.24744e-10	-1.35929
11366926	chr16:11366926:G:C	1.34281e-05	-1.24744e-10	-0.18933
11367002	chr16:11367002:A:G	5.43766e-06	-1.24744e-10	-1.09333
11367136	chr16:11367136:G:C	5.08596e-06	-1.24744e-10	-1.16019
11367276	chr16:11367276:G:A	5.11822e-06	-1.24744e-10	-1.15387
11367321	chr16:11367321:T:C	4.19981e-06	-1.24744e-10	-1.35164
11367857	chr16:11367857:G:A	2.36238e-05	-1.24744e-10	0.375579
11367896	chr16:11367896:A:T	3.23006e-06	-1.61418	-3.55028e-10
11368024	chr16:11368024:T:C	5.83762e-06	-1.24744e-10	-1.02235
11368093	chr16:11368093:A:G	0.000162337	-1.24744e-10	2.303
11368116	chr16:11368116:G:C	4.18123e-06	-1.24744e-10	-1.35607
11368136	chr16:11368136:G:C	1.81783e-06	-1.38179	-0.807239
11368214	chr16:11368214:G:A	6.60263e-06	-0.899207	-3.55028e-10
11368229	chr16:11368229:C:T	2.0557e-05	-1.24744e-10	0.236527
11368547	chr16:11368547:G:A	7.68177e-06	-1.12527	0.377443
11368607	chr16:11368607:G:C	6.5804e-06	-1.3518	0.449215
11369507	chr16:11369507:G:A	1.30037e-05	-1.62047	1.39903
11369575	chr16:11369575:ATG:A	4.48711e-06	-1.24744e-10	-1.28547
11369625	chr16:11369625:C:T	3.28885e-05	-1.24744e-10	0.706447
11369708	chr16:11369708:C:G	4.23349e-06	-1.24744e-10	-1.34365
11369747	chr16:11369747:G:A	3.05841e-06	-1.08872	-0.580055
11369855	chr16:11369855:A:G	8.35429e-07	-1.62129	-1.3452
11369868	chr16:11369868:C:T	4.93985e-06	-1.24744e-10	-1.18934
11370065	chr16:11370065:T:G	3.23444e-06	-1.61282	-3.55028e-10
11370227	chr16:11370227:G:A	1.00677e-06	-1.5857	-1.19422
11370468	chr16:11370468:C:T	1.15775e-05	-1.62143	1.28382
11370475	chr16:11370475:G:C	1.80443e-05	-1.44588	1.55203
11370598	chr16:11370598:G:A	9.70196e-07	-1.60195	-1.21498
11370639	chr16:11370639:A:G	0.000119346	-0.642046	2.6374
11370693	chr16:11370693:C:G	2.60668e-06	-0.862186	-0.966413
11370743	chr16:11370743:T:G	1.69433e-06	-1.60045	-0.658938
11370942	chr16:11370942:C:G	3.71259e-06	-1.47494	-3.55028e-10
11371060	chr16:11371060:G:A	4.52165e-06	-1.24744e-10	-1.2778
11371485	chr16:11371485:G:C	1.76587e-06	-1.60897	-0.609058
11371514	chr16:11371514:C:T	2.04088e-05	-1.24744e-10	0.22929
11371711	chr16:11371711:T:C	4.47466e-06	-1.24744e-10	-1.28825
11371723	chr16:11371723:A:G	4.80127e-06	-1.24744e-10	-1.21779
11372164	chr16:11372164:G:A	1.24854e-06	-1.29349	-1.27121
11372359	chr16:11372359:A:G	4.25977e-06	-1.24744e-10	-1.33746
11372379	chr16:11372379:C:T	0.000115234	-1.24744e-10	1.96029
11372496	chr16:11372496:A:AG	2.37943e-05	-1.24744e-10	0.382771
11372546	chr16:11372546:A:G	6.24674e-06	-1.24744e-10	-0.954616
11372654	chr16:11372654:T:C	1.35302e-06	-1.59901	-0.885326
11372655	chr16:11372655:C:T	7.67102e-06	-1.24744e-10	-0.749227
11372742	chr16:11372742:T:C	1.4539e-06	-1.60141	-0.811012
11372884	chr16:11372884:C:T	4.79429e-06	-1.24744e-10	-1.21925
11373381	chr16:11373381:A:G	3.95819e-06	-1.41089	-3.55028e-10
11373669	chr16:11373669:G:A	3.05352e-05	-1.24744e-10	0.632204
11373712	chr16:11373712:C:T	1.51495e-05	-1.24744e-10	-0.0687081
11373920	chr16:11373920:G:A	9.43028e-07	-1.58404	-1.2613
11373953	chr16:11373953:G:A	5.50733e-06	-1.0806	-3.55028e-10
11373992	chr16:11373992:C:T	4.01548e-06	-1.39652	-3.55028e-10
11374410	chr16:11374410:C:T	9.52348e-07	-1.61674	-1.21876
11374417	chr16:11374417:G:C	6.06026e-06	-1.62162	0.636699
11374609	chr16:11374609:A:C	6.0826e-06	-1.24744e-10	-0.981244
11374858	chr16:11374858:CTTTGT:C	6.56641e-06	-1.24744e-10	-0.904708
11375542	chr16:11375542:A:G	4.27535e-06	-1.33381	-3.55028e-10
11375554	chr16:11375554:C:T	3.64497e-06	-1.49333	-3.55028e-10
11375579	chr16:11375579:C:G	1.20852e-06	-1.61917	-0.978107
11375800	chr16:11375800:G:T	5.46892e-06	-1.24744e-10	-1.08759
11375843	chr16:11375843:C:T	3.41281e-06	-1.55914	-3.55028e-10
11376494	chr16:11376494:T:C	5.86749e-06	-1.24744e-10	-1.01725
11376631	chr16:11376631:C:A	6.80123e-06	-1.24744e-10	-0.869572
11376757	chr16:11376757:C:T	1.30779e-06	-1.61727	-0.901075
11376815	chr16:11376815:C:T	4.62744e-06	-1.24744e-10	-1.25467
11376871	chr16:11376871:C:T	5.84989e-06	-1.24744e-10	-1.02025
11377072	chr16:11377072:G:T	1.65065e-05	-1.61395	1.63103
11377557	chr16:11377557:C:G	6.72359e-06	-1.62161	0.740552
11377947	chr16:11377947:T:A	1.47335e-06	-1.61022	-0.788921
11378308	chr16:11378308:G:A	1.13797e-06	-1.61128	-1.04615
11378394	chr16:11378394:A:G	1.50469e-06	-1.61209	-0.766002
11378612	chr16:11378612:A:C	1.58737e-06	-1.61358	-0.711017
11378613	chr16:11378613:C:T	1.47815e-05	-1.24744e-10	-0.0933017
11378785	chr16:11378785:T:A	3.04276e-06	-1.62117	-0.0527416
11378947	chr16:11378947:T:G	2.00176e-05	-1.24744e-10	0.209935
11378985	chr16:11378985:C:T	1.3925e-06	-1.55908	-0.896498
11379525	chr16:11379525:C:T	6.53519e-06	-1.24744e-10	-0.909474
11379636	chr16:11379636:T:A	4.55511e-05	-1.24744e-10	1.03216
11379641	chr16:11379641:A:G	6.69662e-06	-1.24744e-10	-0.885074
11379825	chr16:11379825:T:C	7.16503e-06	-1.24744e-10	-0.817464
11379875	chr16:11379875:C:A	1.61529e-06	-1.6191	-0.688063
11379972	chr16:11379972:T:C	5.59186e-06	-1.24744e-10	-1.06536
11380348	chr16:11380348:A:G	9.56084e-07	-1.62127	-1.21032
11380619	chr16:11380619:C:G	5.31115e-06	-1.24744e-10	-1.11687
11381078	chr16:11381078:A:T	9.89922e-06	-1.24744e-10	-0.49422
11381310	chr16:11381310:C:G	8.9767e-07	-1.62093	-1.2737
11381471	chr16:11381471:A:G	8.38215e-07	-1.60728	-1.35587
11381719	chr16:11381719:A:G	9.74136e-07	-1.62025	-1.19263
11381995	chr16:11381995:T:C	1.07595e-06	-1.61842	-1.09505
11382018	chr16:11382018:C:G	5.10831e-06	-1.24744e-10	-1.15581
11382294	chr16:11382294:A:G	1.05735e-06	-1.59724	-1.13367
11382368	chr16:11382368:T:C	3.12485e-06	-1.61507	-0.0322147
11382382	chr16:11382382:T:C	3.51665e-06	-1.61908	0.0899152
11382410	chr16:11382410:C:CATTT	3.18714e-06	-1.59881	-0.0287427
11382457	chr16:11382457:C:T	8.96529e-07	-1.61313	-1.28277
11382468	chr16:11382468:C:G	1.01212e-06	-1.61286	-1.16178
11382505	chr16:11382505:T:A	4.27131e-06	-1.33476	-3.55028e-10
11382584	chr16:11382584:T:C	4.21579e-06	-1.24744e-10	-1.34784
11382586	chr16:11382586:A:G	1.53402e-06	-1.61978	-0.738999
11382603	chr16:11382603:G:C	8.07426e-06	-1.24744e-10	-0.697994
11382761	chr16:11382761:G:A	5.21145e-06	-1.24744e-10	-1.13582
11382772	chr16:11382772:T:C	9.82086e-07	-1.61696	-1.18779
11382962	chr16:11382962:T:C	1.14277e-06	-1.61889	-1.03433
11383012	chr16:11383012:C:G	4.62732e-06	-1.24744e-10	-1.2547
11383032	chr16:11383032:G:A	1.54973e-06	-1.6049	-0.743699
11383043	chr16:11383043:A:AGAGTACAAAGAGAGGAGGTGCC	6.88477e-06	-1.24744e-10	-0.857365
11383158	chr16:11383158:T:C	4.92333e-06	-1.24744e-10	-1.19269
11383173	chr16:11383173:C:G	2.25284e-06	-1.57681	-0.397677
11383588	chr16:11383588:C:G	9.1269e-07	-1.61783	-1.26021
11383617	chr16:11383617:G:A	7.17453e-06	-1.24744e-10	-0.816139
11383747	chr16:11383747:C:G	7.23504e-06	-1.24744e-10	-0.807739
11383900	chr16:11383900:C:T	4.05611e-06	-1.18682	-0.199635
11384022	chr16:11384022:T:C	9.43811e-07	-1.48483	-1.35968
11384121	chr16:11384121:A:G	1.78643e-06	-1.30149	-0.904968
11384291	chr16:11384291:A:G	1.15713e-06	-1.47498	-1.16576
11384414	chr16:11384414:G:C	4.45289e-06	-0.936712	-0.356411
11384526	chr16:11384526:G:A	8.01429e-06	-1.24744e-10	-0.705449
11384777	chr16:11384777:C:T	1.27135e-06	-1.48654	-1.06005
11385027	chr16:11385027:A:G	1.27251e-06	-1.27717	-1.26851
11385184	chr16:11385184:A:G	4.13902e-06	-1.36622	-3.55028e-10
11385229	chr16:11385229:G:T	4.02962e-06	-1.48105	0.0880468
11385627	chr16:11385627:C:G	4.42871e-06	-1.24744e-10	-1.29857
11385745	chr16:11385745:G:T	5.97329e-06	-1.24744e-10	-0.999378
11385853	chr16:11385853:A:G	9.25778e-07	-1.56701	-1.29679
11386059	chr16:11386059:G:A	4.80839e-06	-1.24744e-10	-1.21631
11386459	chr16:11386459:G:C	5.30131e-06	-1.24744e-10	-1.11872
11386830	chr16:11386830:C:G	4.67268e-06	-1.24744e-10	-1.24494
11387015	chr16:11387015:G:A	6.76566e-06	-1.24744e-10	-0.874817
11387116	chr16:11387116:C:G	3.25115e-06	-1.55314	-0.0545299
11387425	chr16:11387425:G:A	4.22858e-06	-1.24744e-10	-1.34481
11387468	chr16:11387468:C:G	2.50533e-06	-0.614973	-1.25328
11387496	chr16:11387496:A:G	1.11516e-06	-1.42724	-1.25044
11387769	chr16:11387769:G:A	4.04458e-06	-1.38601	-0.00329432
11388041	chr16:11388041:A:G	2.96301e-06	-0.440832	-1.25964
11388391	chr16:11388391:C:T	3.75639e-06	-0.452945	-1.01027
11388462	chr16:11388462:G:A	2.00376e-06	-1.3261	-0.765547
11388671	chr16:11388671:A:T	9.20976e-07	-1.55497	-1.31403
11388864	chr16:11388864:G:C	1.8487e-06	-1.26329	-0.908908
11389045	chr16:11389045:G:C	3.8338e-06	-0.690798	-0.752023
11389136	chr16:11389136:A:G	5.54101e-06	-0.548376	-0.526122
11389349	chr16:11389349:G:A	3.56535e-06	-0.524389	-0.991024
11389504	chr16:11389504:G:A	5.2225e-06	0.193524	-1.32722
11389531	chr16:11389531:A:G	4.17135e-06	-1.24744e-10	-1.35844
11389618	chr16:11389618:A:G	4.98294e-06	-0.0557416	-1.12491
11389794	chr16:11389794:A:G	4.78301e-06	-0.704331	-0.517274
11390194	chr16:11390194:T:G	3.66682e-06	-1.59282	0.105466
11390326	chr16:11390326:T:G	4.47386e-06	-1.24744e-10	-1.28842
11390336	chr16:11390336:T:A	1.76488e-06	-1.26181	-0.956782
11390450	chr16:11390450:T:C	1.07236e-06	-1.57031	-1.1465
11390580	chr16:11390580:G:A	1.17136e-06	-1.54647	-1.08204
11390622	chr16:11390622:A:C	4.16811e-06	-1.24744e-10	-1.35921
11390692	chr16:11390692:T:C	1.09104e-06	-1.41098	-1.28856
11390744	chr16:11390744:G:A	1.14164e-06	-1.59784	-1.05636
11390755	chr16:11390755:A:G	1.38155e-06	-1.45103	-1.01245
11390787	chr16:11390787:T:C	2.1899e-06	-1.31825	-0.684573
11390873	chr16:11390873:C:A	2.00419e-06	-0.738034	-1.3534
11390934	chr16:11390934:C:T	9.48718e-07	-1.60603	-1.23328
11391006	chr16:11391006:C:T	4.23091e-06	-1.24744e-10	-1.34426
11391230	chr16:11391230:C:T	4.71246e-06	-1.02587	-0.210598
11391258	chr16:11391258:C:A	9.81879e-07	-1.60158	-1.20339
11391266	chr16:11391266:T:C	3.02077e-06	-1.30037	-0.380791
11391295	chr16:11391295:T:C	9.76537e-07	-1.60597	-1.20445
11391476	chr16:11391476:A:T	3.24883e-06	-1.20546	-0.402918
11391480	chr16:11391480:A:G	2.67476e-06	-1.287	-0.515816
11391499	chr16:11391499:C:G	2.84147e-06	-1.28135	-0.461001
11391532	chr16:11391532:A:G	1.17677e-06	-1.5923	-1.0316
11391657	chr16:11391657:C:T	1.64522e-06	-1.33475	-0.954049
11391784	chr16:11391784:C:T	1.02989e-06	-1.59812	-1.1591
11391955	chr16:11391955:T:C	1.08816e-06	-1.56226	-1.13993
11391974	chr16:11391974:A:C	8.43119e-07	-1.59953	-1.3578
11392177	chr16:11392177:T:A	1.87394e-06	-1.12407	-1.03456
11392252	chr16:11392252:C:T	4.72348e-06	-1.24744e-10	-1.23413
11392443	chr16:11392443:C:T	8.71632e-07	-1.57897	-1.34509
11392457	chr16:11392457:G:A	3.09017e-05	-1.24744e-10	0.644135
11392461	chr16:11392461:A:G	1.01764e-06	-1.51096	-1.25823
11392635	chr16:11392635:A:G	1.08332e-06	-1.36854	-1.33811
11392690	chr16:11392690:C:T	1.37883e-06	-1.56845	-0.896995
11392796	chr16:11392796:C:T	3.98496e-06	-1.40415	-3.55028e-10
11392805	chr16:11392805:A:G	1.08594e-06	-1.52814	-1.17609
11392811	chr16:11392811:C:T	1.64852e-06	-0.954641	-1.33216
11392884	chr16:11392884:C:T	8.39101e-07	-1.60334	-1.35876
11392923	chr16:11392923:G:A	9.23264e-07	-1.5161	-1.35042
11393004	chr16:11393004:G:A	4.39342e-06	-1.24744e-10	-1.30657
11393011	chr16:11393011:T:C	9.37017e-07	-1.50522	-1.34651
11393302	chr16:11393302:T:C	4.17758e-06	-1.24744e-10	-1.35694
11393314	chr16:11393314:G:A	5.03763e-06	-1.24744e-10	-1.16974
11393487	chr16:11393487:G:A	8.30676e-07	-1.62166	-1.35053
11393515	chr16:11393515:G:A	1.0805e-05	-1.24744e-10	-0.406665
11393537	chr16:11393537:C:T	5.06554e-06	-1.24744e-10	-1.16421
11393638	chr16:11393638:G:A	5.16119e-06	-1.24744e-10	-1.14551
11393727	chr16:11393727:T:TC	4.17939e-06	-1.24744e-10	-1.35651
11393782	chr16:11393782:T:A	8.43769e-07	-1.59698	-1.35958
11394069	chr16:11394069:G:T	9.01356e-07	-1.57334	-1.31719
11394194	chr16:11394194:C:T	5.32333e-06	-1.24744e-10	-1.11458
11394231	chr16:11394231:G:C	1.02429e-06	-1.55661	-1.20607
11394259	chr16:11394259:A:G	9.68226e-07	-1.49745	-1.32151
11394298	chr16:11394298:G:T	4.16772e-06	-1.24744e-10	-1.35931
11394587	chr16:11394587:G:A	3.39277e-06	-1.32435	-0.240675
11394757	chr16:11394757:T:C	9.30172e-07	-1.50979	-1.34927
11394872	chr16:11394872:A:C	9.25742e-07	-1.50414	-1.3597
11394937	chr16:11394937:A:T	4.64566e-06	-1.24744e-10	-1.25074
11394995	chr16:11394995:T:G	4.19077e-06	-1.24744e-10	-1.35379
11395011	chr16:11395011:G:A	4.17206e-06	-1.24744e-10	-1.35827
11395015	chr16:11395015:C:T	1.38048e-06	-1.36198	-1.10227
11395016	chr16:11395016:A:C	4.19528e-06	-1.24744e-10	-1.35272
11395092	chr16:11395092:G:C	9.70541e-07	-1.51947	-1.29711
11395117	chr16:11395117:A:T	5.77948e-06	-1.298	0.265642
11395161	chr16:11395161:G:A	1.45109e-06	-1.31304	-1.10132
11395200	chr16:11395200:G:A	1.00496e-06	-1.52178	-1.25994
11395274	chr16:11395274:C:G	9.34205e-07	-1.51185	-1.34288
11395317	chr16:11395317:C:A	8.47977e-07	-1.62021	-1.33137
11395399	chr16:11395399:G:A	9.17847e-07	-1.53675	-1.33565
11395462	chr16:11395462:G:T	9.67685e-07	-1.51097	-1.30855
11395592	chr16:11395592:G:A	4.50543e-06	-1.24744e-10	-1.28139
11395688	chr16:11395688:T:C	1.19748e-06	-1.48828	-1.11818
11395735	chr16:11395735:C:T	4.35502e-06	-1.24744e-10	-1.31535
11395795	chr16:11395795:G:A	3.24064e-06	-1.6109	-3.55028e-10
11395829	chr16:11395829:C:T	1.56877e-06	-1.62091	-0.715476
11395841	chr16:11395841:G:A	4.17006e-06	-1.24744e-10	-1.35875
11395869	chr16:11395869:C:G	4.65095e-06	-1.24744e-10	-1.2496
11396141	chr16:11396141:C:T	8.93397e-07	-1.5442	-1.3552
11396294	chr16:11396294:C:T	1.70827e-06	-1.46318	-0.78802
11396315	chr16:11396315:G:T	5.51643e-06	-1.24744e-10	-1.07895
11396768	chr16:11396768:C:T	4.1554e-06	-1.29836	-0.0639081
11396865	chr16:11396865:G:A	7.91483e-06	-1.24744e-10	-0.717938
11396902	chr16:11396902:T:A	5.20916e-06	-1.24744e-10	-1.13626
11396913	chr16:11396913:G:A	1.00633e-06	-1.47333	-1.30703
11397150	chr16:11397150:C:G	1.59452e-06	-1.46836	-0.851747
11397388	chr16:11397388:C:T	6.76111e-06	-1.24744e-10	-0.875489
11397479	chr16:11397479:T:C	3.15369e-06	-0.441063	-1.19704
11397522	chr16:11397522:A:G	1.52329e-06	-1.03894	-1.32686
11397553	chr16:11397553:G:A	1.10665e-05	-1.24744e-10	-0.382756
11398092	chr16:11398092:C:T	4.17405e-06	-1.24744e-10	-1.35779
11398121	chr16:11398121:T:A	3.92381e-06	-0.0649859	-1.35463
11398303	chr16:11398303:G:A	8.94244e-07	-1.60176	-1.29669
11398323	chr16:11398323:G:A	4.17399e-06	-1.24744e-10	-1.3578
11398324	chr16:11398324:C:A	4.17366e-06	-1.24744e-10	-1.35788
11398526	chr16:11398526:T:C	1.18026e-06	-1.62017	-1.00078
11398782	chr16:11398782:C:A	1.58042e-06	-1.61919	-0.709799
11398873	chr16:11398873:C:T	4.73416e-06	-1.24744e-10	-1.23187
11398914	chr16:11398914:G:C	4.75515e-06	-1.24744e-10	-1.22745
11399045	chr16:11399045:C:A	4.18732e-06	-1.24744e-10	-1.35461
11399250	chr16:11399250:G:A	1.84701e-06	-1.34336	-0.829746
11399361	chr16:11399361:G:A	4.71147e-06	-1.24744e-10	-1.23668
11399408	chr16:11399408:C:T	5.51259e-06	-1.24744e-10	-1.07964
11399409	chr16:11399409:G:A	9.23236e-07	-1.5372	-1.32934
11399505	chr16:11399505:G:A	4.56672e-06	-1.24744e-10	-1.26788
11399519	chr16:11399519:T:C	4.24686e-06	-1.24744e-10	-1.3405
11399575	chr16:11399575:C:G	4.21114e-06	-1.24744e-10	-1.34894
11399690	chr16:11399690:G:A	7.23822e-06	-1.24744e-10	-0.8073
11399790	chr16:11399790:T:C	6.3648e-06	-1.24744e-10	-0.935893
11400296	chr16:11400296:T:C	4.19428e-06	-1.24744e-10	-1.35295
11400353	chr16:11400353:G:A	5.27787e-06	-1.24744e-10	-1.12315
11400672	chr16:11400672:C:T	6.18326e-06	-1.24744e-10	-0.96483
11400738	chr16:11400738:G:A	5.68314e-06	-1.24744e-10	-1.04917
11400777	chr16:11400777:C:T	4.50635e-06	-1.24744e-10	-1.28119
11400820	chr16:11400820:C:T	4.27856e-06	-1.24744e-10	-1.33306
11400937	chr16:11400937:T:C	1.88182e-06	-1.29126	-0.86318
11401184	chr16:11401184:A:G	4.17308e-06	-1.24744e-10	-1.35802
11401230	chr16:11401230:G:GC	4.35084e-06	-1.24744e-10	-1.31631
11401357	chr16:11401357:C:T	4.87757e-06	-1.24744e-10	-1.20203
11401460	chr16:11401460:T:C	1.80745e-06	-1.28632	-0.908438
11401556	chr16:11401556:G:A	3.28309e-06	-1.59789	-3.55028e-10
11401615	chr16:11401615:C:T	4.32512e-06	-1.24744e-10	-1.32224
11401687	chr16:11401687:G:T	8.82241e-07	-1.59011	-1.32186
11401704	chr16:11401704:C:T	8.2617e-07	-1.62167	-1.35596
11401720	chr16:11401720:C:T	1.59916e-06	-1.46128	-0.855916
11401867	chr16:11401867:G:A	7.73768e-06	-1.24744e-10	-0.740574
11401998	chr16:11401998:A:G	1.4129e-06	-1.52713	-0.913901
11402387	chr16:11402387:T:C	5.32522e-06	-1.24744e-10	-1.11422
11402453	chr16:11402453:G:A	4.16597e-06	-1.24744e-10	-1.35973
11402702	chr16:11402702:C:T	7.95733e-06	-1.24744e-10	-0.712582
11402785	chr16:11402785:C:T	4.18542e-06	-1.24744e-10	-1.35507
11402989	chr16:11402989:A:C	1.28252e-05	-1.24744e-10	-0.235262
11402994	chr16:11402994:A:C	1.28439e-05	-1.24744e-10	-0.233807
11403019	chr16:11403019:T:C	1.42284e-06	-1.08223	-1.35179
11403047	chr16:11403047:C:T	1.6812e-05	-1.24744e-10	0.0354143
11403063	chr16:11403063:T:G	1.28334e-05	-1.24744e-10	-0.234629
11403152	chr16:11403152:G:A	3.8844e-05	-1.24744e-10	0.872877
11403170	chr16:11403170:C:T	4.38451e-06	-1.24744e-10	-1.3086
11403196	chr16:11403196:A:G	4.2065e-06	-1.24744e-10	-1.35004
11403513	chr16:11403513:A:G	4.76591e-06	-1.24744e-10	-1.22519
11403605	chr16:11403605:C:T	1.17962e-06	-1.47631	-1.14517
11403660	chr16:11403660:A:C	2.6901e-06	-1.23037	-0.566729
11403888	chr16:11403888:G:A	1.44975e-06	-1.5459	-0.869379
11404053	chr16:11404053:G:A	6.01664e-06	-1.24744e-10	-0.992147
11404357	chr16:11404357:T:C	4.16634e-06	-1.24744e-10	-1.35964
11404379	chr16:11404379:C:T	5.41963e-06	-1.24744e-10	-1.09665
11404553	chr16:11404553:G:T	4.30347e-06	-1.24744e-10	-1.32725
11404575	chr16:11404575:G:A	4.2749e-06	-1.24744e-10	-1.33392
11404611	chr16:11404611:G:T	8.56165e-07	-1.58393	-1.35804
11404616	chr16:11404616:G:C	6.86406e-06	-1.24744e-10	-0.860377
11404723	chr16:11404723:G:A	7.99149e-06	-1.24744e-10	-0.708299
11405127	chr16:11405127:C:G	5.57513e-06	-1.24744e-10	-1.06836
11405304	chr16:11405304:G:A	4.24466e-06	-1.24744e-10	-1.34101
11405316	chr16:11405316:T:C	1.24491e-06	-1.21444	-1.35317
11405380	chr16:11405380:G:A	4.17911e-06	-1.24744e-10	-1.35658
11405588	chr16:11405588:C:T	2.83632e-06	-1.24558	-0.498585
11405845	chr16:11405845:A:G	1.11051e-06	-1.61463	-1.06722
11406142	chr16:11406142:G:A	3.74425e-06	-1.46645	-3.55028e-10
11406241	chr16:11406241:G:C	8.90327e-06	-1.24744e-10	-0.600258
11406445	chr16:11406445:C:T	4.847e-06	-0.885208	-0.323108
11406482	chr16:11406482:C:G	5.16457e-06	-0.846178	-0.298675
11406684	chr16:11406684:G:A	8.87854e-07	-1.61263	-1.293
11406705	chr16:11406705:T:G	1.04098e-06	-1.60908	-1.13743
11406773	chr16:11406773:C:T	9.57461e-07	-1.57468	-1.25547
11406885	chr16:11406885:T:C	4.95697e-06	-0.899121	-0.286761
11407034	chr16:11407034:GCAATAAATCCAGCT:G	8.43701e-07	-1.62081	-1.33582
11407308	chr16:11407308:G:C	4.43085e-06	-1.24744e-10	-1.29808
11407576	chr16:11407576:T:C	2.39184e-06	-1.62136	-0.293251
11407816	chr16:11407816:T:A	1.47052e-06	-1.13648	-1.26458
11407818	chr16:11407818:C:T	1.22087e-06	-1.61218	-0.974929
11408132	chr16:11408132:A:G	8.42983e-07	-1.61564	-1.34184
11408315	chr16:11408315:C:T	1.04856e-06	-1.6216	-1.11766
11408333	chr16:11408333:A:G	2.88906e-05	-1.24744e-10	0.576841
11408382	chr16:11408382:G:A	2.93029e-05	-1.24744e-10	0.59101
11408438	chr16:11408438:T:C	9.60285e-07	-1.6145	-1.2127
11408514	chr16:11408514:G:A	5.26903e-06	-1.24744e-10	-1.12483
11408572	chr16:11408572:C:T	5.15436e-06	-1.24744e-10	-1.14683
11408620	chr16:11408620:C:T	4.41031e-06	-1.24744e-10	-1.30273
11408634	chr16:11408634:T:G	2.27353e-06	-1.60978	-0.355563
11408685	chr16:11408685:ACTC:A	1.38598e-06	-1.40852	-1.05174
11409036	chr16:11409036:A:G	5.77324e-06	-0.783205	-0.250237
11409129	chr16:11409129:T:C	8.62687e-07	-1.61438	-1.32
11409145	chr16:11409145:C:G	9.37918e-07	-1.56524	-1.28553
11409283	chr16:11409283:A:T	1.62669e-05	-1.24744e-10	0.00245917
11409332	chr16:11409332:A:G	1.16735e-06	-1.55739	-1.07455
11409413	chr16:11409413:A:G	4.56574e-06	-1.2681	-3.55028e-10
11409437	chr16:11409437:T:A	4.13556e-06	-1.36705	-3.55028e-10
11409505	chr16:11409505:C:T	3.59725e-05	-1.24744e-10	0.796078
11409704	chr16:11409704:A:C	1.30828e-05	-0.906583	0.691209
11409716	chr16:11409716:G:C	9.19198e-07	-1.6216	-1.24933
11409816	chr16:11409816:G:A	3.46388e-06	-0.929338	-0.614948
11409870	chr16:11409870:T:A	8.75403e-06	-1.24744e-10	-0.617162
11409875	chr16:11409875:C:CAT	9.80701e-07	-1.53252	-1.27365
11409952	chr16:11409952:A:G	1.17112e-06	-1.44322	-1.1855
11409975	chr16:11409975:A:C	9.95621e-07	-1.54299	-1.24808
11409983	chr16:11409983:A:G	9.62949e-07	-1.55865	-1.26578
11410038	chr16:11410038:A:G	1.3951e-06	-1.10709	-1.34662
11410134	chr16:11410134:AC:A	1.18007e-06	-1.59829	-1.02281
11410183	chr16:11410183:G:C	9.51728e-07	-1.52526	-1.31089
11410202	chr16:11410202:C:T	7.06194e-06	-1.24744e-10	-0.831956
11410264	chr16:11410264:G:C	9.1848e-07	-1.60338	-1.26834
11410655	chr16:11410655:G:A	5.13087e-06	-1.24744e-10	-1.1514
11410850	chr16:11410850:G:C	1.81491e-05	-0.418736	0.530684
11411065	chr16:11411065:A:G	3.46198e-06	-1.54484	-3.55028e-10
11411405	chr16:11411405:A:G	2.82793e-05	-1.24744e-10	0.555454
11411408	chr16:11411408:G:C	5.11222e-06	-1.15504	-3.55028e-10
11411409	chr16:11411409:G:T	5.36788e-05	1.37697	-0.180624
11411639	chr16:11411639:C:T	0.000272069	-1.24744e-10	2.81938
11411643	chr16:11411643:T:C	7.67023e-05	-1.24744e-10	1.55326
11411709	chr16:11411709:T:C	2.00137e-06	-1.09469	-0.998152
11411981	chr16:11411981:C:G	7.05982e-06	-1.24744e-10	-0.832256
11412043	chr16:11412043:T:C	1.53195e-05	-0.688436	0.63089
11412452	chr16:11412452:G:A	3.55154e-06	-0.563283	-0.95601
11412845	chr16:11412845:C:T	6.03934e-06	0.262932	-1.25131
11412867	chr16:11412867:G:A	1.38943e-05	-1.24744e-10	-0.155199
11412895	chr16:11412895:C:T	3.67819e-05	-1.24744e-10	0.818329
11412978	chr16:11412978:T:C	3.213e-06	-1.61947	-3.55028e-10
11413062	chr16:11413062:T:C	2.60882e-05	-0.0507155	0.525523
11413092	chr16:11413092:C:T	3.68045e-05	-1.24744e-10	0.818943
11413169	chr16:11413169:T:C	4.52614e-06	-0.180868	-1.09594
11413334	chr16:11413334:G:A	1.83111e-05	0.247027	-0.126198
11413508	chr16:11413508:G:C	6.03816e-06	-1.24744e-10	-0.988576
11413672	chr16:11413672:C:T	1.48148e-05	-1.24744e-10	-0.0910465
11413692	chr16:11413692:C:T	1.3211e-05	-0.205625	-3.55028e-10
11413704	chr16:11413704:C:T	1.04583e-06	-1.52086	-1.221
11413885	chr16:11413885:C:T	8.41278e-05	-0.078763	1.72442
11413996	chr16:11413996:G:A	1.15492e-06	-1.51975	-1.12289
11414099	chr16:11414099:G:A	7.16982e-05	0.0922289	1.39356
11414335	chr16:11414335:T:C	4.23185e-06	-1.24744e-10	-1.34404
11414424	chr16:11414424:C:T	3.53237e-05	-1.24744e-10	0.777877
11414716	chr16:11414716:G:T	1.67979e-06	-1.45125	-0.816752
11414866	chr16:11414866:T:C	4.85925e-06	-1.61396	0.408166
11415189	chr16:11415189:C:T	4.17245e-06	-1.24744e-10	-1.35817
11415212	chr16:11415212:A:G	2.04918e-06	-0.71509	-1.35415
11415402	chr16:11415402:G:A	9.20691e-05	-1.24744e-10	1.73586
11415459	chr16:11415459:G:A	5.75662e-06	-1.24744e-10	-1.03632
11415503	chr16:11415503:G:A	2.49891e-05	-1.24744e-10	0.431765
11415532	chr16:11415532:T:C	1.31612e-05	0.399244	-0.608647
11415533	chr16:11415533:G:A	2.36172e-05	-1.24744e-10	0.375299
11415592	chr16:11415592:A:T	2.36923e-05	-1.24744e-10	0.378472
11415696	chr16:11415696:A:G	1.65863e-05	0.392592	-0.370694
11415758	chr16:11415758:T:A	1.57921e-06	-1.05153	-1.27822
11415800	chr16:11415800:G:A	4.24627e-06	-1.24744e-10	-1.34064
11416124	chr16:11416124:A:T	1.36521e-05	0.470875	-0.643659
11416174	chr16:11416174:T:A	6.18609e-06	0.357661	-1.32203
11416183	chr16:11416183:C:T	6.40292e-06	0.396389	-1.32631
11416227	chr16:11416227:T:G	1.34837e-05	0.586664	-0.771861
11416230	chr16:11416230:A:G	1.46702e-05	0.533155	-0.634012
11416276	chr16:11416276:C:A	1.4452e-05	-1.24744e-10	-0.115842
11416500	chr16:11416500:T:C	1.5519e-05	-1.24744e-10	-0.0446124
11416548	chr16:11416548:G:A	1.52857e-05	-1.24744e-10	-0.0597582
11416722	chr16:11416722:G:T	8.30483e-06	-1.24744e-10	-0.669839
11416772	chr16:11416772:A:G	6.47576e-05	0.647837	0.736137
11416830	chr16:11416830:G:A	4.21483e-06	-1.24744e-10	-1.34807
11416918	chr16:11416918:C:T	2.65037e-05	0.591294	-0.100685
11416938	chr16:11416938:T:C	1.50088e-05	0.670266	-0.748303
11416947	chr16:11416947:A:C	1.28893e-05	0.54935	-0.779629
11416951	chr16:11416951:T:C	6.13458e-06	-1.24744e-10	-0.972734
11417063	chr16:11417063:C:T	1.68972e-05	0.76571	-0.725241
11417164	chr16:11417164:A:C	3.241e-06	-0.807952	-0.802841
11417255	chr16:11417255:C:A	4.21614e-06	-1.24744e-10	-1.34776
11417261	chr16:11417261:C:G	4.21667e-06	-1.24744e-10	-1.34763
11417424	chr16:11417424:G:C	5.12546e-06	-1.24744e-10	-1.15246
11417469	chr16:11417469:A:AGTT	2.70577e-05	0.597791	-0.0864961
11417483	chr16:11417483:C:T	1.89082e-05	0.781196	-0.628276
11417528	chr16:11417528:A:G	1.82436e-05	0.732774	-0.615635
11417529	chr16:11417529:C:T	4.83717e-06	-1.21035	-3.55028e-10
11417538	chr16:11417538:A:G	2.60245e-05	0.536495	-0.0641327
11417577	chr16:11417577:C:T	6.70805e-06	0.465554	-1.34892
11417600	chr16:11417600:C:T	7.4995e-06	-1.24744e-10	-0.771839
11417617	chr16:11417617:C:T	2.68887e-05	0.578944	-0.073914
11417739	chr16:11417739:T:C	5.08946e-06	-1.24744e-10	-1.1595
11417745	chr16:11417745:T:C	4.97314e-06	-1.24744e-10	-1.18262
11417853	chr16:11417853:A:G	1.66977e-05	0.757478	-0.728883
11417869	chr16:11417869:A:G	4.4609e-06	-0.0335089	-1.25782
11417877	chr16:11417877:C:T	5.04965e-06	-1.24744e-10	-1.16736
11417897	chr16:11417897:C:T	1.78939e-06	-0.924622	-1.28018
11417899	chr16:11417899:A:G	1.83018e-06	-0.902077	-1.28018
11417955	chr16:11417955:A:G	5.06138e-06	-1.24744e-10	-1.16504
11418042	chr16:11418042:T:C	1.61536e-06	-1.49807	-0.809044
11418250	chr16:11418250:C:G	4.20395e-06	-1.24744e-10	-1.35065
11418253	chr16:11418253:C:T	4.92128e-06	-1.24744e-10	-1.19311
11418295	chr16:11418295:A:G	5.05432e-06	-1.24744e-10	-1.16643
11418393	chr16:11418393:T:G	5.05432e-06	-1.24744e-10	-1.16643
11418510	chr16:11418510:T:C	5.02291e-06	0.0798039	-1.25247
11418591	chr16:11418591:C:T	1.63167e-06	-1.5628	-0.734268
11418621	chr16:11418621:T:C	3.53826e-06	-1.61483	0.0917854
11418731	chr16:11418731:G:T	2.80953e-05	0.703326	-0.1544
11418747	chr16:11418747:G:T	2.95868e-05	0.760712	-0.160061
11418915	chr16:11418915:C:T	3.34938e-05	0.966015	-0.24133
11419052	chr16:11419052:G:T	4.1664e-06	-1.24744e-10	-1.35962
11419108	chr16:11419108:G:GAGCTTGCAA	5.58098e-05	-1.24744e-10	1.23527
11419129	chr16:11419129:G:A	4.24399e-06	-1.24744e-10	-1.34117
11419295	chr16:11419295:G:A	1.47322e-05	-1.55073	1.45409
11419355	chr16:11419355:T:C	2.07221e-06	-1.50836	-0.549697
11419409	chr16:11419409:G:C	4.18354e-06	-1.24744e-10	-1.35552
11419472	chr16:11419472:C:T	3.46249e-06	-1.54469	-3.55028e-10
11419481	chr16:11419481:TA:T	2.3641e-05	0.75688	-0.380572
11419601	chr16:11419601:G:A	4.16698e-06	-1.24744e-10	-1.35948
11419611	chr16:11419611:T:C	4.30407e-06	-1.24744e-10	-1.32711
11419633	chr16:11419633:G:A	4.21642e-06	-1.24744e-10	-1.34769
11419988	chr16:11419988:T:C	1.17802e-05	-1.10907	0.788813
11420770	chr16:11420770:C:T	4.19469e-06	-1.24744e-10	-1.35286
11420837	chr16:11420837:C:T	6.10427e-06	-1.24744e-10	-0.977688
11420967	chr16:11420967:C:T	4.90587e-06	-1.19624	-3.55028e-10
11420976	chr16:11420976:G:C	9.27103e-06	-1.24744e-10	-0.559781
11421079	chr16:11421079:G:T	4.17697e-06	-1.24744e-10	-1.35709
11421115	chr16:11421115:G:A	1.9642e-05	-1.24744e-10	0.190996
11421194	chr16:11421194:C:G	6.83378e-06	0.487036	-1.35183
11421529	chr16:11421529:G:A	8.6559e-06	-0.628435	-3.55028e-10
11421879	chr16:11421879:A:T	4.81249e-06	-1.24744e-10	-1.21546
11421917	chr16:11421917:T:C	4.24705e-06	-1.24744e-10	-1.34045
11422171	chr16:11422171:C:T	5.09939e-06	-1.24744e-10	-1.15755
11422235	chr16:11422235:T:C	4.17438e-06	-1.24744e-10	-1.35771
11422266	chr16:11422266:G:A	4.68055e-06	-1.24744e-10	-1.24326
11422305	chr16:11422305:G:A	1.81756e-06	-0.896862	-1.29232
11422378	chr16:11422378:C:T	1.23142e-05	-1.24744e-10	-0.27592
11422652	chr16:11422652:G:A	1.61266e-06	-0.950367	-1.35843
11423077	chr16:11423077:C:T	2.35275e-06	-1.60473	-0.326362
11423196	chr16:11423196:C:T	5.40712e-05	-1.24744e-10	1.20362
11423207	chr16:11423207:C:T	1.30429e-05	-1.24744e-10	-0.218429
11423214	chr16:11423214:A:G	7.89381e-06	-0.749186	0.028589
11423234	chr16:11423234:G:A	1.68349e-06	-1.61875	-0.647052
11423302	chr16:11423302:CCA:C	4.47844e-06	-1.24744e-10	-1.2874
11423313	chr16:11423313:C:T	2.67863e-06	-0.633934	-1.16744
11423409	chr16:11423409:G:A	4.61301e-06	-1.24744e-10	-1.25779
11423477	chr16:11423477:G:C	7.29635e-06	-1.24744e-10	-0.799301
11423963	chr16:11423963:C:T	4.42689e-06	-1.09498	-0.204004
11423978	chr16:11423978:C:T	6.41456e-06	-1.24744e-10	-0.928105
11424087	chr16:11424087:G:A	3.39532e-06	-1.56428	-3.55028e-10
11424161	chr16:11424161:C:T	3.64676e-06	-1.49284	-3.55028e-10
11424270	chr16:11424270:A:G	3.88522e-06	-1.19076	-0.238733
11424689	chr16:11424689:C:T	1.23562e-06	-1.56984	-1.00526
11424918	chr16:11424918:C:T	2.10992e-05	1.19698	-0.934419
11424990	chr16:11424990:C:T	2.46476e-05	-1.24744e-10	0.418004
11425240	chr16:11425240:G:A	1.37729e-05	-1.24744e-10	-0.163975
11425350	chr16:11425350:C:T	1.08612e-06	-1.60679	-1.09728
11425753	chr16:11425753:C:A	4.46629e-06	-1.24744e-10	-1.29012
11425894	chr16:11425894:A:G	1.10175e-06	-1.33695	-1.35283
11426650	chr16:11426650:T:C	5.2151e-06	-1.24744e-10	-1.13512
11426685	chr16:11426685:T:G	6.79749e-06	-1.24744e-10	-0.870123
11426745	chr16:11426745:A:C	4.52522e-06	-1.24744e-10	-1.27701
11426930	chr16:11426930:GGAA:G	3.19549e-06	-0.29214	-1.33279
11426939	chr16:11426939:T:C	2.28945e-06	-0.622029	-1.33634
11427305	chr16:11427305:G:A	0.000109362	1.90799	-3.55028e-10
11427390	chr16:11427390:A:C	2.79217e-06	-0.438464	-1.32139
11427583	chr16:11427583:G:A	7.54556e-06	-1.24744e-10	-0.765716
11428085	chr16:11428085:G:A	4.39444e-06	-1.24744e-10	-1.30634
11428322	chr16:11428322:C:A	3.99402e-06	-1.40188	-3.55028e-10
11428353	chr16:11428353:T:C	9.93423e-06	0.586577	-1.07727
11428408	chr16:11428408:G:A	8.34424e-07	-1.60813	-1.35956
11428449	chr16:11428449:C:T	8.47191e-07	-1.61775	-1.33476
11428563	chr16:11428563:A:G	8.4533e-07	-1.59681	-1.35789
11428617	chr16:11428617:C:T	2.49801e-06	-1.55931	-0.311873
11428817	chr16:11428817:T:C	9.59157e-06	0.698273	-1.22406
11428960	chr16:11428960:G:A	8.42212e-07	-1.61714	-1.34126
11429120	chr16:11429120:T:G	4.66261e-06	-1.2471	-3.55028e-10
11429220	chr16:11429220:T:C	8.38798e-07	-1.61666	-1.3458
11429253	chr16:11429253:G:A	1.19908e-06	-1.61085	-0.994264
11429421	chr16:11429421:T:C	9.81833e-06	-1.24744e-10	-0.502424
11429573	chr16:11429573:G:A	7.97851e-06	-1.24744e-10	-0.709925
11429578	chr16:11429578:AT:A	9.71552e-06	-1.24744e-10	-0.512951
11429721	chr16:11429721:G:A	8.58195e-07	-1.60362	-1.33598
11430040	chr16:11430040:T:A	5.14545e-06	-1.24744e-10	-1.14856
11430262	chr16:11430262:G:A	2.99678e-06	-1.60205	-0.0870854
11430315	chr16:11430315:G:A	2.52025e-06	-1.60719	-0.255127
11430383	chr16:11430383:G:A	4.28835e-06	-1.24744e-10	-1.33077
11430612	chr16:11430612:G:A	7.4983e-06	-0.772	-3.55028e-10
11430770	chr16:11430770:T:C	7.14117e-06	-1.24744e-10	-0.820799
11430784	chr16:11430784:G:A	1.04143e-06	-1.57009	-1.17599
11430807	chr16:11430807:C:T	3.54338e-06	-1.52159	-3.55028e-10
11430837	chr16:11430837:T:C	5.77451e-06	-1.24744e-10	-1.03322
11431018	chr16:11431018:C:T	3.01278e-06	-1.58976	-0.0940495
11431177	chr16:11431177:G:C	8.42612e-06	-1.24744e-10	-0.655339
11431209	chr16:11431209:G:A	1.49729e-05	-1.24744e-10	-0.080434
11431263	chr16:11431263:G:C	2.20403e-06	-1.55608	-0.440315
11431441	chr16:11431441:T:C	4.25595e-06	-1.33836	-3.55028e-10
11431508	chr16:11431508:C:T	4.28567e-06	-1.24744e-10	-1.3314
11431687	chr16:11431687:T:G	4.89881e-06	-1.24744e-10	-1.19768
11431744	chr16:11431744:C:A	5.39525e-06	-1.24744e-10	-1.10116
11431904	chr16:11431904:A:G	5.3974e-06	-1.24744e-10	-1.10076
11431931	chr16:11431931:G:C	5.40122e-06	-1.24744e-10	-1.10005
11432022	chr16:11432022:G:A	4.19335e-06	-1.24744e-10	-1.35317
11432066	chr16:11432066:G:T	9.32673e-07	-1.60359	-1.25278
11432668	chr16:11432668:A:C	1.5836e-06	-1.19354	-1.13343
11432703	chr16:11432703:G:C	2.64566e-06	-0.990758	-0.822996
11432846	chr16:11432846:A:G	4.12902e-06	-1.36864	-3.55028e-10
11432936	chr16:11432936:G:A	4.77778e-06	-1.24744e-10	-1.2227
11433066	chr16:11433066:T:C	4.63538e-06	-1.24744e-10	-1.25296
11433077	chr16:11433077:T:A	2.77371e-06	-1.05597	-0.710519
11433322	chr16:11433322:G:T	5.58708e-06	-0.701678	-0.364541
11433508	chr16:11433508:G:A	7.13518e-06	-1.24744e-10	-0.821639
11433668	chr16:11433668:G:A	3.96627e-06	-1.40885	-3.55028e-10
11434118	chr16:11434118:C:T	6.94227e-06	-1.24744e-10	-0.849047
11434396	chr16:11434396:C:T	5.78152e-06	-1.24744e-10	-1.03201
11434502	chr16:11434502:G:A	8.86197e-06	-1.24744e-10	-0.604907
11434543	chr16:11434543:A:T	6.1029e-06	-1.24744e-10	-0.977911
11434572	chr16:11434572:C:A	1.54647e-06	-1.61939	-0.73131
11434695	chr16:11434695:T:C	1.84851e-06	-1.17827	-0.994024
11435036	chr16:11435036:G:A	4.89898e-06	-1.24744e-10	-1.19765
11435037	chr16:11435037:C:A	9.27907e-07	-1.51365	-1.34785
11435428	chr16:11435428:C:T	3.12383e-05	-1.24744e-10	0.65497
11435608	chr16:11435608:CT:C	3.95105e-06	-1.4127	-3.55028e-10
11435646	chr16:11435646:A:G	1.02864e-05	-1.24744e-10	-0.455852
11436069	chr16:11436069:C:G	5.90238e-06	-1.24744e-10	-1.01132
11436139	chr16:11436139:T:C	8.34976e-07	-1.6073	-1.35973
11436191	chr16:11436191:G:A	4.18037e-06	-1.24744e-10	-1.35628
11436286	chr16:11436286:G:C	2.20763e-05	1.65414	-1.34632
11436923	chr16:11436923:T:C	8.80964e-07	-1.59661	-1.31681
11437133	chr16:11437133:G:C	4.25833e-06	-1.24744e-10	-1.3378
11437369	chr16:11437369:A:G	2.43045e-05	-1.24744e-10	0.403984
11437383	chr16:11437383:C:A	0.000102578	-1.24744e-10	1.84395
11437830	chr16:11437830:C:T	5.59886e-06	-1.24744e-10	-1.06411
11437868	chr16:11437868:C:T	1.05688e-06	-1.61144	-1.11992
11438472	chr16:11438472:T:TA	4.49708e-06	-1.24744e-10	-1.28325
11438864	chr16:11438864:T:G	1.21457e-06	-1.56588	-1.02641
11438972	chr16:11438972:T:C	1.13827e-06	-1.4902	-1.16696
11439009	chr16:11439009:C:T	4.19429e-06	-1.24744e-10	-1.35295
11439062	chr16:11439062:A:C	4.35267e-06	-1.24744e-10	-1.31589
11439187	chr16:11439187:A:G	9.71855e-07	-1.48279	-1.33244
11439381	chr16:11439381:C:T	9.23357e-07	-1.51448	-1.35194
11439768	chr16:11439768:G:A	1.22931e-06	-1.57446	-1.00577
11439888	chr16:11439888:C:G	9.86867e-07	-1.49712	-1.30278
11439936	chr16:11439936:G:A	9.50699e-07	-1.58038	-1.25685
11439944	chr16:11439944:T:G	4.19418e-06	-1.24744e-10	-1.35298
11440045	chr16:11440045:C:G	2.91242e-06	-0.53699	-1.1807
11440429	chr16:11440429:T:C	1.31245e-05	-1.24744e-10	-0.212193
11440492	chr16:11440492:C:T	4.07801e-06	-1.18567	-0.195402
11440651	chr16:11440651:T:C	1.63787e-06	-1.58793	-0.70535
11440851	chr16:11440851:G:A	6.62241e-06	-1.24744e-10	-0.896217
11441531	chr16:11441531:G:A	4.16736e-06	-1.24744e-10	-1.35939
11441626	chr16:11441626:TGAG:T	1.09112e-06	-1.36812	-1.33136
11441720	chr16:11441720:C:T	1.06592e-06	-1.38188	-1.34096
11441932	chr16:11441932:T:G	1.13893e-06	-1.55924	-1.09735
11442076	chr16:11442076:A:C	4.26696e-06	-1.24744e-10	-1.33577
11442083	chr16:11442083:C:A	8.93941e-07	-1.56777	-1.33102
11442384	chr16:11442384:C:T	1.01489e-06	-1.60609	-1.16581
11442472	chr16:11442472:C:T	5.79192e-06	-1.03021	-3.55028e-10
11442573	chr16:11442573:A:C	1.32119e-06	-1.46617	-1.04197
11442799	chr16:11442799:C:T	1.54421e-06	-1.0118	-1.34036
11442802	chr16:11442802:T:C	1.07798e-06	-1.62151	-1.09008
11442930	chr16:11442930:C:T	4.63552e-06	-1.24744e-10	-1.25293
11442934	chr16:11442934:G:A	4.69082e-06	-1.24744e-10	-1.24107
11442982	chr16:11442982:C:T	1.93545e-06	-1.07238	-1.05396
11443188	chr16:11443188:G:A	5.72081e-06	-1.24744e-10	-1.04257
11443615	chr16:11443615:C:T	2.85173e-06	-1.62114	-0.117609
11443901	chr16:11443901:C:T	6.46135e-06	-1.24744e-10	-0.920837
11443953	chr16:11443953:G:C	1.43519e-06	-1.31433	-1.11105
11443999	chr16:11443999:C:T	2.04671e-05	-1.24744e-10	0.232143
11444060	chr16:11444060:C:T	1.05397e-06	-1.5607	-1.17341
11444355	chr16:11444355:T:C	1.04106e-05	-1.24744e-10	-0.44385
11444868	chr16:11444868:G:C	1.49011e-05	-0.0852391	-3.55028e-10
11444877	chr16:11444877:C:T	1.72156e-06	-1.06532	-1.17812
11444879	chr16:11444879:C:G	4.16707e-06	-1.24744e-10	-1.35946
11444969	chr16:11444969:G:A	7.71159e-06	-1.24744e-10	-0.743952
11445347	chr16:11445347:G:A	4.36229e-06	-1.24744e-10	-1.31368
11445415	chr16:11445415:T:C	7.32609e-06	-1.24744e-10	-0.795234
11446339	chr16:11446339:G:C	1.5563e-06	-1.01274	-1.33163
11446399	chr16:11446399:C:G	4.49849e-06	-1.24744e-10	-1.28293
11446667	chr16:11446667:C:T	4.88035e-06	-1.24744e-10	-1.20146
11446856	chr16:11446856:T:C	6.91286e-06	0.261786	-1.11508
11446904	chr16:11446904:C:T	2.23357e-06	-0.934925	-1.04815
11446905	chr16:11446905:G:A	3.21731e-06	-1.61813	-3.55028e-10
11447077	chr16:11447077:T:C	1.10989e-05	-1.24744e-10	-0.379832
11447319	chr16:11447319:T:C	6.16129e-06	0.281889	-1.25028
11447409	chr16:11447409:A:G	5.03113e-06	-1.24744e-10	-1.17103
11447445	chr16:11447445:T:G	6.46846e-06	-1.24744e-10	-0.919737
11447829	chr16:11447829:A:G	6.41714e-06	0.224319	-1.15202
11447842	chr16:11447842:A:G	5.38281e-06	-1.24744e-10	-1.10346
11448040	chr16:11448040:G:A	7.42471e-06	0.324737	-1.1066
11448133	chr16:11448133:C:G	5.93663e-06	-1.24744e-10	-1.00553
11448150	chr16:11448150:A:G	7.19097e-06	0.303867	-1.11772
11448215	chr16:11448215:A:G	6.81602e-06	0.283006	-1.15041
11448231	chr16:11448231:C:A	1.28377e-05	-1.24744e-10	-0.234294
11448291	chr16:11448291:G:A	3.54595e-06	-0.453753	-1.06712
11448632	chr16:11448632:G:A	1.43754e-05	-1.59324	1.47209
11448645	chr16:11448645:C:T	5.59771e-06	0.0442446	-1.10856
11448656	chr16:11448656:A:G	5.18051e-06	0.0659299	-1.2077
11449038	chr16:11449038:C:T	6.91352e-06	-1.24744e-10	-0.853197
11449113	chr16:11449113:A:G	4.2948e-06	-1.24744e-10	-1.32927
11449197	chr16:11449197:A:G	4.53405e-06	-1.24744e-10	-1.27506
11449212	chr16:11449212:T:C	7.43433e-06	-1.24744e-10	-0.780567
11449589	chr16:11449589:C:T	1.28565e-05	-1.24744e-10	-0.23283
11449806	chr16:11449806:A:C	5.46476e-06	-1.24744e-10	-1.08836
11449891	chr16:11449891:C:T	1.57802e-06	-1.10954	-1.22097
11449918	chr16:11449918:T:C	1.75287e-06	-1.17013	-1.05529
11449980	chr16:11449980:G:A	2.38145e-05	-1.24744e-10	0.38362
11450014	chr16:11450014:C:T	9.26379e-06	-1.31942	0.758856
11450341	chr16:11450341:C:T	3.29022e-06	-1.59572	-3.55028e-10
11450466	chr16:11450466:G:C	5.38369e-06	-1.24744e-10	-1.1033
11450653	chr16:11450653:C:G	1.41865e-06	-1.1027	-1.33427
11450968	chr16:11450968:G:A	5.57706e-06	0.170698	-1.23871
11451161	chr16:11451161:G:C	4.49729e-06	-1.24744e-10	-1.2832
11451242	chr16:11451242:C:T	5.50007e-06	-1.24744e-10	-1.08191
11451410	chr16:11451410:T:C	4.85879e-06	-1.24744e-10	-1.20589
11451993	chr16:11451993:G:A	4.66392e-06	-1.24744e-10	-1.24682
11452021	chr16:11452021:T:C	4.5426e-06	-1.24744e-10	-1.27318
11452038	chr16:11452038:T:C	3.33537e-06	-1.58209	-3.55028e-10
11452412	chr16:11452412:C:T	4.32815e-06	-1.24744e-10	-1.32154
11452519	chr16:11452519:A:G	1.69303e-06	-1.01158	-1.24858
11452855	chr16:11452855:T:A	1.91981e-06	-0.868615	-1.26584
11453359	chr16:11453359:G:A	8.18616e-06	-1.24744e-10	-0.684231
11453442	chr16:11453442:A:G	4.97745e-06	-1.24744e-10	-1.18176
11453452	chr16:11453452:G:A	2.61413e-06	-0.938476	-0.887268
11453498	chr16:11453498:G:C	4.32472e-06	-1.24744e-10	-1.32233
11454017	chr16:11454017:A:G	4.38629e-06	-1.24744e-10	-1.30819
11454386	chr16:11454386:C:T	3.71076e-06	-1.47544	-3.55028e-10
11454422	chr16:11454422:T:C	4.404e-06	-1.24744e-10	-1.30416
11454429	chr16:11454429:T:G	1.56589e-06	-1.02802	-1.3102
11454511	chr16:11454511:A:G	4.41485e-06	-1.24744e-10	-1.3017
11454571	chr16:11454571:A:C	1.00809e-06	-1.46241	-1.31621
11454773	chr16:11454773:T:C	3.7169e-06	-1.47378	-3.55028e-10
11455197	chr16:11455197:T:C	1.70166e-06	-1.62161	-0.633464
11455277	chr16:11455277:A:G	6.87172e-06	-1.24744e-10	-0.859261
11455404	chr16:11455404:G:C	3.23787e-06	-1.61176	-3.55028e-10
11455405	chr16:11455405:C:T	3.23738e-06	-1.61191	-3.55028e-10
11455408	chr16:11455408:A:G	1.48079e-06	-1.60842	-0.785682
11455494	chr16:11455494:G:A	2.08726e-06	-1.13772	-0.9131
11455622	chr16:11455622:C:G	6.61167e-06	-1.24744e-10	-0.89784
11455745	chr16:11455745:A:AG	8.55106e-06	-1.24744e-10	-0.64062
11455945	chr16:11455945:C:T	4.47094e-06	-1.24744e-10	-1.28908
11456010	chr16:11456010:C:T	1.28585e-06	-1.26665	-1.26861
11456118	chr16:11456118:C:T	2.57776e-06	-1.60525	-0.234504
11456288	chr16:11456288:G:A	2.48712e-06	-1.59457	-0.280978
11456355	chr16:11456355:T:C	1.06914e-06	-1.45605	-1.26377
11456372	chr16:11456372:C:G	1.38188e-06	-1.20517	-1.25806
11456398	chr16:11456398:T:A	2.5568e-06	-1.5835	-0.264415
11456575	chr16:11456575:T:C	5.10944e-06	-1.24744e-10	-1.15559
11456723	chr16:11456723:TG:T	2.49843e-06	-1.59719	-0.273826
11456763	chr16:11456763:G:A	2.25567e-06	-1.14963	-0.823596
11456773	chr16:11456773:T:C	8.27689e-06	-1.24744e-10	-0.673208
11456965	chr16:11456965:A:G	4.46339e-06	-1.24744e-10	-1.29077
11457235	chr16:11457235:A:G	1.93009e-06	-1.60646	-0.522648
11457410	chr16:11457410:G:A	5.03591e-06	-1.24744e-10	-1.17008
11457631	chr16:11457631:C:T	2.19733e-06	-1.59772	-0.401718
11457659	chr16:11457659:C:T	1.24691e-06	-1.3725	-1.19351
11457717	chr16:11457717:A:G	4.83983e-06	-1.24744e-10	-1.2098
11457929	chr16:11457929:C:T	4.79531e-06	-1.24744e-10	-1.21904
11458046	chr16:11458046:T:C	6.57175e-06	-0.903896	-3.55028e-10
11458111	chr16:11458111:A:G	1.66419e-06	-1.59094	-0.686397
11458127	chr16:11458127:C:T	2.39687e-05	-1.24744e-10	0.390073
11458207	chr16:11458207:G:A	4.76005e-06	-1.24744e-10	-1.22642
11458335	chr16:11458335:G:C	4.43957e-06	-1.24744e-10	-1.29612
11458420	chr16:11458420:G:A	6.09742e-06	-1.24744e-10	-0.97881
11458469	chr16:11458469:T:C	1.68423e-06	-1.51741	-0.747957
11458819	chr16:11458819:G:A	6.74758e-06	-0.877492	-3.55028e-10
11459386	chr16:11459386:C:T	4.37177e-06	-1.24744e-10	-1.31151
11459633	chr16:11459633:G:A	4.18095e-06	-1.24744e-10	-1.35614
11459645	chr16:11459645:A:G	5.46859e-06	-1.24744e-10	-1.08765
11459799	chr16:11459799:T:G	5.43316e-06	-1.24744e-10	-1.09415
11459865	chr16:11459865:G:A	5.83335e-06	-1.24744e-10	-1.02309
11459986	chr16:11459986:G:C	1.87321e-06	-1.58602	-0.573001
11460445	chr16:11460445:C:G	3.46029e-06	-0.92897	-0.616354
11460881	chr16:11460881:C:T	1.16902e-06	-1.36528	-1.26523
11461139	chr16:11461139:G:A	4.20754e-06	-1.24744e-10	-1.3498
11461465	chr16:11461465:C:T	4.46139e-06	-1.24744e-10	-1.29122
11461505	chr16:11461505:G:A	4.64528e-06	-1.24744e-10	-1.25082
11462005	chr16:11462005:G:C	3.21063e-06	-0.812312	-0.807896
11462265	chr16:11462265:A:G	1.23934e-06	-1.24526	-1.32684
11462469	chr16:11462469:T:C	5.42022e-06	-1.24744e-10	-1.09654
11462871	chr16:11462871:G:A	8.31337e-06	-1.24744e-10	-0.668811
11463046	chr16:11463046:T:C	3.34385e-06	-1.57955	-3.55028e-10
11463107	chr16:11463107:C:T	4.74177e-06	-1.24744e-10	-1.23026
11463333	chr16:11463333:G:A	2.64481e-06	-1.52946	-0.284616
11463436	chr16:11463436:G:A	4.1939e-06	-1.24744e-10	-1.35304
11463568	chr16:11463568:G:A	6.29867e-06	-1.24744e-10	-0.946338
11463575	chr16:11463575:G:A	1.11383e-06	-1.35859	-1.32028
11463664	chr16:11463664:T:C	3.21317e-06	-1.61942	-3.55028e-10
11463682	chr16:11463682:C:T	4.27442e-06	-1.24744e-10	-1.33403
11464126	chr16:11464126:A:G	1.12253e-06	-1.33696	-1.33413
11464372	chr16:11464372:A:G	1.13684e-06	-1.33311	-1.32532
11464408	chr16:11464408:G:A	1.1139e-06	-1.35022	-1.32859
11464426	chr16:11464426:A:G	1.49556e-06	-1.46732	-0.916855
11464735	chr16:11464735:G:A	4.24618e-06	-1.24744e-10	-1.34066
11464812	chr16:11464812:AG:A	4.43732e-06	-1.24744e-10	-1.29662
11464850	chr16:11464850:C:T	1.14154e-06	-1.31737	-1.33693
11465112	chr16:11465112:C:T	7.40153e-06	-1.24744e-10	-0.784989
11465713	chr16:11465713:C:T	5.34899e-06	-1.24744e-10	-1.10977
11466056	chr16:11466056:T:C	7.09393e-06	-1.24744e-10	-0.827436
11466066	chr16:11466066:G:A	5.9211e-06	-1.24744e-10	-1.00815
11466098	chr16:11466098:C:T	5.28866e-06	-1.24744e-10	-1.12111
11466425	chr16:11466425:T:C	7.4343e-06	-1.24744e-10	-0.780572
11466573	chr16:11466573:G:C	5.24642e-06	-1.24744e-10	-1.12913
11466587	chr16:11466587:C:T	3.06289e-06	-0.926305	-0.741012
11466640	chr16:11466640:C:T	4.02721e-06	-0.795071	-0.598532
11466709	chr16:11466709:A:T	6.54304e-06	-1.24744e-10	-0.908275
11466801	chr16:11466801:T:C	6.78316e-06	-1.24744e-10	-0.872233
11467005	chr16:11467005:T:G	4.33983e-06	-1.24744e-10	-1.31884
11467064	chr16:11467064:T:C	4.42807e-06	-1.24744e-10	-1.29871
11467379	chr16:11467379:G:A	2.33638e-06	-1.00006	-0.938018
11467562	chr16:11467562:T:C	9.95862e-06	-1.24744e-10	-0.488237
11467969	chr16:11467969:A:G	4.36174e-06	-1.24744e-10	-1.3138
11468092	chr16:11468092:A:C	1.27981e-05	-1.24744e-10	-0.237382
11468150	chr16:11468150:T:C	6.87707e-06	-1.24744e-10	-0.858483
11468197	chr16:11468197:A:C	5.7838e-06	-1.24744e-10	-1.03162
11468206	chr16:11468206:G:A	1.60736e-06	-1.53472	-0.777355
11468307	chr16:11468307:G:T	6.61555e-06	-1.24744e-10	-0.897253
11468370	chr16:11468370:C:A	7.57108e-06	-1.24744e-10	-0.76234
11468555	chr16:11468555:C:G	9.95156e-07	-1.43231	-1.35922
11468801	chr16:11468801:T:C	5.02928e-06	-1.24744e-10	-1.1714
11468942	chr16:11468942:A:G	1.18094e-05	-1.24744e-10	-0.317781
11468954	chr16:11468954:T:C	4.84762e-06	-1.24744e-10	-1.20819
11469022	chr16:11469022:C:A	5.07551e-06	-1.24744e-10	-1.16225
11469106	chr16:11469106:T:A	4.38657e-06	-1.24744e-10	-1.30813
11469167	chr16:11469167:G:C	8.27256e-06	-1.24744e-10	-0.673732
11469370	chr16:11469370:C:A	3.16598e-06	-0.763762	-0.87045
11469492	chr16:11469492:G:A	2.35124e-05	0.370852	-3.55028e-10
11469663	chr16:11469663:C:T	5.95613e-06	-1.24744e-10	-1.00225
11469744	chr16:11469744:C:T	4.16926e-06	-1.24744e-10	-1.35894
11469956	chr16:11469956:T:C	4.32689e-06	-1.32183	-3.55028e-10
11470567	chr16:11470567:T:C	4.03409e-06	-1.02072	-0.371175
11470593	chr16:11470593:T:C	4.7119e-06	-1.24744e-10	-1.23659
11470637	chr16:11470637:G:C	5.87072e-06	-0.93988	-0.0768181
11470655	chr16:11470655:A:G	1.06253e-06	-1.49298	-1.23304
11470740	chr16:11470740:C:T	9.65461e-07	-1.47612	-1.3457
11470954	chr16:11470954:A:T	2.81297e-06	-0.954801	-0.797632
11471009	chr16:11471009:A:C	9.76793e-05	-1.24744e-10	1.79501
11471052	chr16:11471052:G:A	5.30931e-06	-1.24744e-10	-1.11721
11471156	chr16:11471156:A:G	1.74893e-06	-0.924896	-1.30277
11471376	chr16:11471376:G:C	3.52678e-06	-0.212197	-1.31409
11471573	chr16:11471573:G:A	4.50995e-06	-1.24744e-10	-1.28039
11471625	chr16:11471625:G:C	4.13219e-06	-0.981787	-0.386081
11471992	chr16:11471992:G:A	4.63754e-06	-1.25249	-3.55028e-10
11472382	chr16:11472382:G:A	2.23681e-06	-1.19327	-0.788357
11472408	chr16:11472408:A:G	3.34872e-06	-0.88252	-0.695577
11472483	chr16:11472483:G:A	9.24138e-06	-1.24744e-10	-0.562985
11472789	chr16:11472789:G:A	3.78924e-06	-1.45451	-3.55028e-10
11472962	chr16:11472962:T:C	3.93333e-06	-1.23969	-0.177501
11473102	chr16:11473102:G:A	1.00543e-05	-1.24744e-10	-0.478677
11473105	chr16:11473105:C:T	1.38156e-06	-1.25567	-1.20779
11473228	chr16:11473228:T:G	2.07155e-06	-1.2657	-0.792678
11473538	chr16:11473538:C:T	4.56444e-06	-1.24744e-10	-1.26838
11473589	chr16:11473589:C:T	2.10889e-06	-1.30866	-0.731851
11473695	chr16:11473695:C:T	1.60103e-05	-1.24744e-10	-0.0134454
11473828	chr16:11473828:G:A	1.06913e-05	-1.24744e-10	-0.417242
11473960	chr16:11473960:G:A	1.76749e-06	-1.25244	-0.96468
11474154	chr16:11474154:G:A	5.92417e-06	-1.24744e-10	-1.00764
11474187	chr16:11474187:C:T	2.32688e-06	-1.23142	-0.710726
11474270	chr16:11474270:C:T	1.03719e-06	-1.61611	-1.13404
11474282	chr16:11474282:A:C	4.22985e-06	-1.24744e-10	-1.34451
11474558	chr16:11474558:T:C	7.07867e-06	-1.24744e-10	-0.82959
11474846	chr16:11474846:G:C	6.48747e-06	-1.24744e-10	-0.916803
11474889	chr16:11474889:G:A	4.19419e-06	-1.24744e-10	-1.35298
11474935	chr16:11474935:T:C	1.27202e-05	-1.24744e-10	-0.243487
11474955	chr16:11474955:C:A	4.21539e-06	-1.24744e-10	-1.34793
11475384	chr16:11475384:A:G	1.10084e-06	-1.61728	-1.07332
11475497	chr16:11475497:T:C	1.56667e-06	-1.18546	-1.15226
11475522	chr16:11475522:T:C	5.92681e-06	-1.24744e-10	-1.00719
11475662	chr16:11475662:G:C	6.10553e-06	-0.834233	-0.143248
11475666	chr16:11475666:C:G	3.24927e-06	-1.60825	-3.55028e-10
11475805	chr16:11475805:G:T	2.08029e-06	-1.2259	-0.828268
11475958	chr16:11475958:T:TCGG	9.51889e-07	-1.62066	-1.21532
11476069	chr16:11476069:C:T	3.90924e-06	-0.897054	-0.526279
11476113	chr16:11476113:T:G	4.25723e-06	-1.24744e-10	-1.33806
11476157	chr16:11476157:G:A	2.207e-06	-0.885393	-1.10965
11476164	chr16:11476164:G:A	2.592e-06	-1.62011	-0.214137
11476690	chr16:11476690:G:GCA	8.59001e-06	-1.24744e-10	-0.636076
11476904	chr16:11476904:G:C	9.18985e-06	-1.24744e-10	-0.568576
11477078	chr16:11477078:G:A	8.82293e-06	-1.24744e-10	-0.609322
11477252	chr16:11477252:G:A	8.27314e-07	-1.62029	-1.35596
11477325	chr16:11477325:G:A	4.8805e-06	-1.24744e-10	-1.20143
11477389	chr16:11477389:C:T	2.35576e-06	-0.828107	-1.10171
11477486	chr16:11477486:G:T	4.16599e-06	-1.24744e-10	-1.35972
11477597	chr16:11477597:G:A	4.56212e-06	-1.26889	-3.55028e-10
11477815	chr16:11477815:A:G	2.15574e-06	-0.901563	-1.11698
11477825	chr16:11477825:G:A	2.54181e-06	-0.841671	-1.01213
11477875	chr16:11477875:G:C	4.32617e-06	-1.32199	-3.55028e-10
11478083	chr16:11478083:C:T	8.511e-07	-1.59091	-1.35699
11478563	chr16:11478563:A:C	1.67973e-06	-1.60378	-0.664269
11478837	chr16:11478837:G:C	8.7993e-06	-1.24744e-10	-0.612004
11478910	chr16:11478910:G:A	2.01344e-06	-0.889146	-1.19769
11479034	chr16:11479034:C:A	4.70274e-06	-1.24744e-10	-1.23853
11479301	chr16:11479301:T:A	3.86103e-06	-1.43574	-3.55028e-10
11479315	chr16:11479315:C:T	1.27104e-06	-1.51183	-1.03502
11479370	chr16:11479370:A:T	1.34727e-06	-1.22719	-1.26141
11479476	chr16:11479476:A:G	4.33581e-06	-1.24744e-10	-1.31977
11479685	chr16:11479685:G:A	9.67641e-07	-1.60775	-1.21182
11479708	chr16:11479708:T:C	5.0349e-06	-1.24744e-10	-1.17028
11479757	chr16:11479757:A:G	1.21664e-06	-1.242	-1.34859
11479896	chr16:11479896:T:A	2.00846e-06	-0.733524	-1.35578
11480154	chr16:11480154:G:A	2.08634e-06	-0.85119	-1.20007
11480447	chr16:11480447:C:T	4.68421e-06	-1.24744e-10	-1.24248
11480714	chr16:11480714:G:A	4.16601e-06	-1.24744e-10	-1.35972
11480781	chr16:11480781:C:T	4.94496e-06	-1.18831	-3.55028e-10
11480900	chr16:11480900:A:C	8.33893e-07	-1.6086	-1.35973
11481199	chr16:11481199:A:C	8.44003e-07	-1.60191	-1.35436
11481254	chr16:11481254:A:G	1.18377e-06	-1.25922	-1.35875
11481295	chr16:11481295:A:G	1.10092e-06	-1.3309	-1.35963
11481345	chr16:11481345:G:A	1.23781e-06	-1.50032	-1.07301
11481453	chr16:11481453:G:C	1.81469e-06	-1.12022	-1.07054
11481968	chr16:11481968:T:C	1.26567e-06	-1.52613	-1.02494
11482243	chr16:11482243:G:A	1.31889e-06	-1.18098	-1.32891
11482527	chr16:11482527:C:T	5.51957e-06	-1.24744e-10	-1.07838
11482578	chr16:11482578:G:C	5.38114e-06	-1.24744e-10	-1.10378
11482709	chr16:11482709:A:C	1.1523e-06	-1.28619	-1.35873
11482710	chr16:11482710:G:A	1.37918e-06	-1.19958	-1.26561
11482716	chr16:11482716:C:T	5.94121e-06	-1.24744e-10	-1.00476
11483440	chr16:11483440:A:G	5.6156e-06	-1.24744e-10	-1.06113
11483448	chr16:11483448:A:G	4.37494e-06	-1.24744e-10	-1.31078
11483511	chr16:11483511:G:C	1.78392e-06	-1.2546	-0.953269
11483573	chr16:11483573:A:G	6.25719e-06	-1.24744e-10	-0.952944
11483667	chr16:11483667:A:G	5.50519e-06	-1.24744e-10	-1.08099
11483923	chr16:11483923:G:C	5.15394e-06	-1.24744e-10	-1.14692
11484352	chr16:11484352:T:C	5.25356e-06	-1.24744e-10	-1.12777
11484442	chr16:11484442:T:C	4.8745e-06	-1.24744e-10	-1.20266
11484843	chr16:11484843:C:A	8.33981e-07	-1.6086	-1.35962
11484976	chr16:11484976:T:C	5.03775e-06	-1.24744e-10	-1.16972
11485306	chr16:11485306:C:T	4.81453e-06	-1.24744e-10	-1.21504
11485311	chr16:11485311:T:G	1.52485e-06	-1.62102	-0.743763
11485383	chr16:11485383:C:T	5.66892e-06	-1.05168	-3.55028e-10
11485403	chr16:11485403:G:C	1.08715e-06	-1.34404	-1.35908
11485420	chr16:11485420:G:A	9.1158e-07	-1.6166	-1.26265
11485866	chr16:11485866:T:G	1.553e-06	-1.27292	-1.07356
11486473	chr16:11486473:G:T	2.65727e-06	-1.5923	-0.217072
11487074	chr16:11487074:T:C	3.06435e-06	-1.48855	-0.178293
11487096	chr16:11487096:T:A	1.38201e-06	-1.16368	-1.29946
11487126	chr16:11487126:G:A	2.21417e-06	-1.43288	-0.558922
11487135	chr16:11487135:A:G	2.17933e-06	-1.43998	-0.567676
11487161	chr16:11487161:G:T	1.38997e-06	-1.15375	-1.30364
11487204	chr16:11487204:T:A	6.0207e-06	-1.24744e-10	-0.991473
11487363	chr16:11487363:G:A	1.40674e-06	-1.14297	-1.30243
11487373	chr16:11487373:C:T	4.73216e-06	-1.24744e-10	-1.23229
11487399	chr16:11487399:C:A	6.43517e-06	-0.763252	-0.161645
11487527	chr16:11487527:CT:C	3.40163e-06	-0.987661	-0.57476
11487575	chr16:11487575:A:C	1.88818e-06	-1.50249	-0.64857
11487649	chr16:11487649:G:A	1.44505e-06	-1.12335	-1.29519
11487743	chr16:11487743:CTCTTT:C	1.81375e-06	-1.16668	-1.0246
11487853	chr16:11487853:T:C	2.03941e-06	-1.51848	-0.555533
11487990	chr16:11487990:G:A	1.53374e-06	-1.51246	-0.84651
11488155	chr16:11488155:T:G	1.54752e-06	-1.49413	-0.85589
11488189	chr16:11488189:C:G	4.34667e-06	-1.24744e-10	-1.31727
11488352	chr16:11488352:AG:A	1.578e-06	-1.4953	-0.835217
11488370	chr16:11488370:C:G	2.46424e-06	-1.48354	-0.40125
11488714	chr16:11488714:C:T	1.02939e-06	-1.45456	-1.30315
11488910	chr16:11488910:G:A	6.9822e-06	-1.24744e-10	-0.843312
11489095	chr16:11489095:AC:A	4.29331e-06	-1.24744e-10	-1.32962
11489272	chr16:11489272:T:C	3.57043e-06	-1.51399	-3.55028e-10
11489432	chr16:11489432:G:C	1.08692e-05	-1.24744e-10	-0.400741
11489546	chr16:11489546:A:T	1.25159e-06	-1.5966	-0.965664
11489652	chr16:11489652:T:C	6.79771e-06	-1.24744e-10	-0.87009
11489660	chr16:11489660:A:G	1.64236e-06	-1.35766	-0.932881
11489790	chr16:11489790:C:T	4.52288e-06	-1.24744e-10	-1.27753
11489828	chr16:11489828:C:T	1.50101e-06	-1.02716	-1.35337
11489845	chr16:11489845:C:A	4.92148e-06	-1.61962	0.426551
11489893	chr16:11489893:T:C	4.62086e-06	-1.24744e-10	-1.25609
11489999	chr16:11489999:G:A	7.0828e-06	-1.24744e-10	-0.829006
11490056	chr16:11490056:A:G	4.21044e-06	-1.24744e-10	-1.34911
11490092	chr16:11490092:A:G	1.54522e-06	-1.04555	-1.30596
11490313	chr16:11490313:C:T	1.84732e-06	-1.46533	-0.707612
11490426	chr16:11490426:G:A	4.20387e-06	-1.24744e-10	-1.35067
11490494	chr16:11490494:T:C	2.25594e-06	-0.709738	-1.26337
11490508	chr16:11490508:G:A	7.71744e-06	-1.24744e-10	-0.743193
11490526	chr16:11490526:C:T	4.21213e-06	-1.24744e-10	-1.34871
11490527	chr16:11490527:G:A	1.62739e-06	-0.941734	-1.35796
11490541	chr16:11490541:A:T	9.60396e-07	-1.46764	-1.35945
11490570	chr16:11490570:G:A	1.85212e-06	-1.32451	-0.845832
11490626	chr16:11490626:G:A	1.54218e-06	-0.994861	-1.35862
11491018	chr16:11491018:C:T	4.36452e-06	-1.24744e-10	-1.31317
11491084	chr16:11491084:A:T	3.40732e-06	-1.56075	-3.55028e-10
11491188	chr16:11491188:T:C	1.09849e-06	-1.49524	-1.1975
11491399	chr16:11491399:A:G	9.60093e-07	-1.4677	-1.35971
11491569	chr16:11491569:G:T	4.34151e-06	-1.24744e-10	-1.31845
11491614	chr16:11491614:G:A	5.37629e-06	-1.21265	0.107975
11492106	chr16:11492106:C:T	1.48173e-06	-1.34067	-1.0528
11492215	chr16:11492215:G:C	1.48614e-06	-1.60676	-0.783727
11492548	chr16:11492548:G:A	1.8376e-06	-1.05904	-1.11918
11492593	chr16:11492593:G:A	3.67614e-06	-1.48481	-3.55028e-10
11492601	chr16:11492601:G:A	5.17511e-06	-1.24744e-10	-1.14282
11492624	chr16:11492624:A:T	4.47299e-06	-1.24744e-10	-1.28862
11492733	chr16:11492733:G:A	6.14773e-06	-1.24744e-10	-0.970593
11492744	chr16:11492744:C:T	1.00837e-06	-1.43343	-1.34491
11493138	chr16:11493138:T:C	4.21638e-06	-1.24744e-10	-1.3477
11493202	chr16:11493202:T:C	4.21217e-06	-1.24744e-10	-1.3487
11493241	chr16:11493241:G:A	1.61883e-06	-1.21033	-1.09464
11493360	chr16:11493360:C:A	1.03202e-06	-1.40724	-1.34791
11493473	chr16:11493473:C:T	1.62353e-06	-1.1018	-1.20027
11493591	chr16:11493591:G:C	4.90224e-06	-1.24744e-10	-1.19698
11493626	chr16:11493626:C:A	3.1094e-06	-0.649619	-1.00263
11494328	chr16:11494328:C:G	4.16597e-06	-1.24744e-10	-1.35973
11494451	chr16:11494451:A:G	8.40133e-06	-1.24744e-10	-0.658286
11494510	chr16:11494510:G:C	1.00735e-05	-1.24744e-10	-0.476763
11494641	chr16:11494641:T:C	7.8122e-06	-1.24744e-10	-0.730989
11494669	chr16:11494669:C:T	3.44849e-06	-1.54874	-3.55028e-10
11494682	chr16:11494682:G:C	7.23446e-06	-1.24744e-10	-0.80782
11494734	chr16:11494734:G:A	3.39616e-06	-1.56403	-3.55028e-10
11494847	chr16:11494847:CA:C	1.23976e-06	-1.41146	-1.1603
11494965	chr16:11494965:T:C	3.32719e-06	-1.58455	-3.55028e-10
11495100	chr16:11495100:T:G	4.29588e-06	-1.24744e-10	-1.32902
11495116	chr16:11495116:C:A	1.5099e-05	-1.50872	1.43667
11495126	chr16:11495126:T:C	4.19521e-06	-1.24744e-10	-1.35273
11495408	chr16:11495408:T:C	6.11439e-06	-1.60492	0.62889
11495412	chr16:11495412:G:C	1.56298e-05	-1.62136	1.58387
11495434	chr16:11495434:G:A	1.22839e-05	-1.48026	1.20188
11495448	chr16:11495448:T:C	3.38051e-06	-1.58904	0.0203903
11495680	chr16:11495680:T:C	9.32396e-06	-1.24744e-10	-0.554089
11495851	chr16:11495851:T:C	1.11986e-05	-1.24744e-10	-0.370884
11495982	chr16:11495982:G:A	6.8778e-06	-1.24744e-10	-0.858377
11496387	chr16:11496387:C:T	4.26383e-06	-1.24744e-10	-1.33651
11497175	chr16:11497175:T:C	1.25638e-06	-1.45718	-1.10126
11497301	chr16:11497301:G:C	1.04643e-06	-1.52566	-1.21563
11497478	chr16:11497478:G:A	1.25029e-06	-1.52702	-1.03628
11497825	chr16:11497825:G:A	1.05574e-06	-1.4611	-1.27133
11497831	chr16:11497831:AAATTT:A	1.00741e-06	-1.5145	-1.26479
11497912	chr16:11497912:G:A	1.04425e-06	-1.45552	-1.28785
11497931	chr16:11497931:C:G	2.6416e-06	-1.33785	-0.47744
11497967	chr16:11497967:C:T	3.17575e-06	-1.28472	-0.346415
11498148	chr16:11498148:A:G	1.4002e-06	-1.09158	-1.35848
11498375	chr16:11498375:A:G	1.04298e-06	-1.44625	-1.29834
11498456	chr16:11498456:T:G	4.58661e-06	-1.24744e-10	-1.26354
11498476	chr16:11498476:C:T	4.51275e-06	-1.24744e-10	-1.27977
11498502	chr16:11498502:T:TA	1.34293e-06	-1.43581	-1.05601
11498673	chr16:11498673:C:G	1.07865e-05	-1.24744e-10	-0.408379
11499418	chr16:11499418:G:A	1.04108e-05	-1.24744e-10	-0.443836
11499440	chr16:11499440:A:G	1.02923e-05	-1.24744e-10	-0.455279
11499452	chr16:11499452:G:A	1.1146e-06	-1.45419	-1.224
11499737	chr16:11499737:G:A	4.83573e-06	-1.24744e-10	-1.21064
11499779	chr16:11499779:G:C	2.74003e-06	-1.32022	-0.458487
11499787	chr16:11499787:C:G	4.46306e-06	-1.24744e-10	-1.29084
11499818	chr16:11499818:G:A	1.08789e-06	-1.45427	-1.24816
11499944	chr16:11499944:A:T	2.75308e-06	-1.31547	-0.458487
11500074	chr16:11500074:T:C	2.62937e-06	-1.33942	-0.480516
11500179	chr16:11500179:C:T	2.77914e-06	-1.30427	-0.460263
11500212	chr16:11500212:A:G	4.83497e-06	-1.24744e-10	-1.2108
11500353	chr16:11500353:A:G	5.13842e-06	-1.24744e-10	-1.14993
11500406	chr16:11500406:G:A	1.00647e-06	-1.43237	-1.34786
11500424	chr16:11500424:T:C	5.96286e-06	-1.24744e-10	-1.00113
11500435	chr16:11500435:C:T	1.04904e-06	-1.46761	-1.27119
11500436	chr16:11500436:A:G	1.6638e-06	-1.5352	-0.74237
11500572	chr16:11500572:C:T	9.55502e-07	-1.53652	-1.29567
11500604	chr16:11500604:G:A	4.87165e-06	-1.24744e-10	-1.20324
11500761	chr16:11500761:G:A	1.00027e-06	-1.47422	-1.31219
11500812	chr16:11500812:T:C	5.30525e-06	-1.24744e-10	-1.11798
11500969	chr16:11500969:C:T	3.00506e-06	-1.36255	-0.323827
11500985	chr16:11500985:C:T	1.17991e-06	-1.26536	-1.35588
11501155	chr16:11501155:G:A	5.54947e-06	-1.24744e-10	-1.07297
11501222	chr16:11501222:T:C	1.05183e-06	-1.38295	-1.3532
11501280	chr16:11501280:C:G	3.96448e-06	-1.12398	-0.285322
11501392	chr16:11501392:C:G	2.19301e-06	-1.41599	-0.585408
11501412	chr16:11501412:C:T	5.65659e-06	-1.24744e-10	-1.05385
11501441	chr16:11501441:G:A	6.50476e-06	-1.24744e-10	-0.914141
11501549	chr16:11501549:G:T	9.19177e-07	-1.52638	-1.34457
11501923	chr16:11501923:T:A	4.17373e-06	-1.24744e-10	-1.35787
11501927	chr16:11501927:A:G	3.87841e-06	-1.43125	-3.55028e-10
11501990	chr16:11501990:G:C	4.22362e-06	-1.24744e-10	-1.34598
11502026	chr16:11502026:G:A	1.03215e-06	-1.61995	-1.13508
11502106	chr16:11502106:T:C	6.22854e-06	-1.24744e-10	-0.957534
11502259	chr16:11502259:G:A	5.18587e-06	-1.24744e-10	-1.14074
11502519	chr16:11502519:A:T	4.59217e-06	-1.26232	-3.55028e-10
11502810	chr16:11502810:T:C	9.9826e-07	-1.60225	-1.18617
11502889	chr16:11502889:T:C	1.35149e-06	-1.28793	-1.19754
11503207	chr16:11503207:G:A	3.59065e-06	-1.50834	-3.55028e-10
11503226	chr16:11503226:TC:T	3.92545e-06	-1.4192	-3.55028e-10
11503299	chr16:11503299:G:C	4.33938e-06	-1.24744e-10	-1.31895
11503397	chr16:11503397:A:T	1.22364e-06	-1.33637	-1.24847
11503398	chr16:11503398:A:G	1.52589e-06	-1.42591	-0.93819
11503469	chr16:11503469:C:T	5.55042e-06	-1.24744e-10	-1.0728
11503506	chr16:11503506:T:C	4.09552e-06	-1.37678	-3.55028e-10
11503560	chr16:11503560:C:T	1.34384e-06	-1.61785	-0.8733
11503568	chr16:11503568:G:A	2.54377e-06	-1.5173	-0.335731
11503733	chr16:11503733:A:G	1.05296e-06	-1.47013	-1.26494
11504185	chr16:11504185:C:G	3.81639e-06	-1.35859	-0.088782
11504274	chr16:11504274:G:T	8.09661e-06	-1.24744e-10	-0.69523
11504534	chr16:11504534:C:A	4.17147e-06	-1.24744e-10	-1.35841
11504573	chr16:11504573:C:T	4.19263e-06	-1.24744e-10	-1.35335
11504579	chr16:11504579:C:T	1.40031e-06	-1.55568	-0.894294
11504689	chr16:11504689:G:A	4.44599e-06	-1.41915	0.124481
11504882	chr16:11504882:A:C	2.12465e-06	-1.55466	-0.478412
11504975	chr16:11504975:T:C	5.66118e-06	-1.24744e-10	-1.05304
11504991	chr16:11504991:C:G	2.14625e-06	-1.56583	-0.457127
11505034	chr16:11505034:G:T	4.17739e-06	-1.24744e-10	-1.35699
11505117	chr16:11505117:C:T	1.45631e-06	-1.53142	-0.879346
11505310	chr16:11505310:A:T	2.20051e-06	-1.55741	-0.440571
11505435	chr16:11505435:TTTTTC:T	7.51744e-06	-0.769451	-3.55028e-10
11505655	chr16:11505655:C:T	2.13077e-06	-1.55829	-0.471909
11505669	chr16:11505669:A:G	2.16484e-06	-1.55756	-0.456768
11505709	chr16:11505709:A:C	2.22753e-06	-1.55679	-0.428995
11505718	chr16:11505718:T:G	1.01554e-06	-1.41293	-1.35832
11505737	chr16:11505737:CTG:TTG	3.19439e-06	-1.61427	-0.0110128
11505769	chr16:11505769:A:G	2.16133e-06	-1.56011	-0.455839
11505859	chr16:11505859:C:T	8.36605e-07	-1.61286	-1.35222
11506010	chr16:11506010:T:C	1.33737e-06	-1.32527	-1.17071
11506013	chr16:11506013:G:A	5.2604e-06	-1.24744e-10	-1.12647
11506244	chr16:11506244:T:C	1.98843e-06	-1.6034	-0.495933
11506252	chr16:11506252:T:C	6.89347e-06	-1.24744e-10	-0.856101
11506400	chr16:11506400:T:A	5.04967e-06	-1.24744e-10	-1.16735
11506714	chr16:11506714:G:A	8.65284e-06	-1.24744e-10	-0.628788
11507052	chr16:11507052:C:T	9.28219e-07	-1.61374	-1.24742
11507105	chr16:11507105:T:G	7.5771e-06	-1.24744e-10	-0.761545
11507110	chr16:11507110:G:T	5.45397e-06	-1.24744e-10	-1.09033
11507161	chr16:11507161:A:G	8.42115e-07	-1.61198	-1.34653
11507194	chr16:11507194:C:G	4.91238e-06	-1.24744e-10	-1.19492
11507280	chr16:11507280:A:T	5.45956e-06	-1.08931	-3.55028e-10
11507370	chr16:11507370:C:T	8.9062e-07	-1.56155	-1.34096
11507473	chr16:11507473:G:A	9.40808e-07	-1.49444	-1.35326
11507638	chr16:11507638:C:G	1.00606e-06	-1.47284	-1.30779
11507883	chr16:11507883:A:G	5.81773e-06	-1.24744e-10	-1.02577
11507925	chr16:11507925:C:T	1.38584e-06	-1.59311	-0.867259
11507943	chr16:11507943:T:C	1.38873e-06	-1.58867	-0.86961
11507974	chr16:11507974:G:T	1.38481e-06	-1.58517	-0.87594
11508142	chr16:11508142:G:A	1.07932e-06	-1.61787	-1.09248
11508174	chr16:11508174:C:T	4.24851e-06	-1.24744e-10	-1.34011
11508460	chr16:11508460:A:G	4.41756e-06	-1.24744e-10	-1.30109
11508929	chr16:11508929:C:T	9.09061e-07	-1.61904	-1.26298
11509083	chr16:11509083:C:T	3.34728e-06	-1.57853	-3.55028e-10
11509334	chr16:11509334:G:T	1.09348e-05	-1.21092	0.816194
11509429	chr16:11509429:T:G	9.50557e-06	-1.24744e-10	-0.534798
11509692	chr16:11509692:G:A	1.57107e-05	-1.24744e-10	-0.0323342
11509809	chr16:11509809:T:C	1.2208e-06	-1.34516	-1.24201
11509845	chr16:11509845:A:G	1.05119e-06	-1.43726	-1.29949
11509871	chr16:11509871:C:A	6.70318e-06	-1.24744e-10	-0.884093
11510016	chr16:11510016:A:G	9.23097e-07	-1.50819	-1.3585
11510139	chr16:11510139:T:G	1.22339e-05	-1.24744e-10	-0.282469
11510241	chr16:11510241:G:T	1.33778e-06	-1.49	-1.00566
11510285	chr16:11510285:G:A	4.21091e-06	-1.24744e-10	-1.349
11510632	chr16:11510632:G:A	9.10148e-07	-1.52152	-1.3593
11510936	chr16:11510936:G:C	5.40773e-06	-1.24744e-10	-1.09885
11510967	chr16:11510967:G:A	9.84406e-07	-1.45524	-1.34715
11511187	chr16:11511187:G:A	1.22493e-06	-1.31253	-1.27126
11511234	chr16:11511234:C:G	4.27513e-06	-1.24744e-10	-1.33386
11511245	chr16:11511245:C:T	6.17502e-06	-1.24744e-10	-0.966163
11511277	chr16:11511277:T:G	2.99545e-05	-1.24744e-10	0.613002
11511318	chr16:11511318:C:T	6.95753e-06	-1.24744e-10	-0.846852
11511349	chr16:11511349:C:T	5.51364e-06	-1.24744e-10	-1.07945
11511383	chr16:11511383:G:A	1.21383e-06	-1.28894	-1.30396
11511674	chr16:11511674:T:A	6.48696e-06	-1.24744e-10	-0.916881
11511675	chr16:11511675:C:G	4.30858e-06	-1.24744e-10	-1.32607
11511676	chr16:11511676:T:C	5.53712e-06	-1.24744e-10	-1.0752
11511748	chr16:11511748:G:A	1.16981e-06	-1.31765	-1.31218
11511896	chr16:11511896:G:A	1.23853e-06	-1.27861	-1.29414
11511908	chr16:11511908:T:C	1.26197e-05	-1.24744e-10	-0.251414
11511921	chr16:11511921:A:G	1.23723e-06	-1.40959	-1.16421
11512085	chr16:11512085:T:C	5.71047e-06	-1.24744e-10	-1.04438
11512297	chr16:11512297:T:A	6.95974e-06	-1.24744e-10	-0.846534
11512337	chr16:11512337:G:A	1.41411e-05	-1.24744e-10	-0.137587
11512344	chr16:11512344:G:A	1.02242e-06	-1.45852	-1.30598
11512416	chr16:11512416:A:G	1.02309e-06	-1.44302	-1.32083
11512455	chr16:11512455:C:T	9.94424e-07	-1.46209	-1.33018
11512485	chr16:11512485:G:C	1.04649e-06	-1.42568	-1.31556
11512579	chr16:11512579:C:T	3.24898e-06	-1.60833	-3.55028e-10
11512668	chr16:11512668:A:G	5.91094e-06	-1.24744e-10	-1.00987
11512675	chr16:11512675:A:G	6.15587e-06	-1.24744e-10	-0.96927
11512681	chr16:11512681:G:C	9.70787e-07	-1.595	-1.22133
11512936	chr16:11512936:G:A	1.01727e-06	-1.45003	-1.31952
11512976	chr16:11512976:T:C	1.09618e-06	-1.39782	-1.29703
11513011	chr16:11513011:G:A	4.65136e-06	-1.24744e-10	-1.24952
11513041	chr16:11513041:C:T	4.57883e-06	-1.24744e-10	-1.26523
11513113	chr16:11513113:C:T	1.1111e-06	-1.38515	-1.29617
11513220	chr16:11513220:A:G	1.05994e-06	-1.42379	-1.30468
11513236	chr16:11513236:TCAA:T	1.0741e-06	-1.41246	-1.30273
11513268	chr16:11513268:G:T	8.70119e-06	-1.11832	0.495109
11513424	chr16:11513424:A:T	4.58302e-06	-1.24744e-10	-1.26432
11513425	chr16:11513425:A:T	4.75957e-06	-1.24744e-10	-1.22652
11513435	chr16:11513435:A:G	4.18397e-06	-1.24744e-10	-1.35541
11513497	chr16:11513497:T:A	1.23286e-06	-1.35443	-1.22291
11513523	chr16:11513523:C:T	4.52298e-06	-1.24744e-10	-1.27751
11513524	chr16:11513524:G:A	4.166e-06	-1.24744e-10	-1.35972
11513566	chr16:11513566:A:G	1.09614e-06	-1.39706	-1.29782
11513569	chr16:11513569:T:C	1.18378e-06	-1.33713	-1.28084
11513771	chr16:11513771:G:A	1.79476e-05	-1.24744e-10	0.100782
11513821	chr16:11513821:A:G	2.30066e-05	-1.24744e-10	0.349105
11513916	chr16:11513916:T:C	7.01406e-06	-1.24744e-10	-0.838759
11513955	chr16:11513955:T:C	2.32767e-05	-1.24744e-10	0.360778
11514001	chr16:11514001:G:A	1.59153e-06	-1.30525	-1.01673
11514319	chr16:11514319:C:T	4.17507e-06	-1.24744e-10	-1.35754
11514388	chr16:11514388:T:A	1.5507e-06	-1.28822	-1.05975
11514443	chr16:11514443:G:A	1.06811e-06	-1.44348	-1.27731
11514497	chr16:11514497:C:T	6.24523e-06	-1.24744e-10	-0.954858
11514586	chr16:11514586:T:C	1.066e-06	-1.39598	-1.32679
11514683	chr16:11514683:C:T	4.44105e-06	-1.24744e-10	-1.29579
11514804	chr16:11514804:G:A	1.43357e-05	-1.47021	1.34628
11514906	chr16:11514906:G:C	1.03205e-06	-1.41858	-1.33655
11514968	chr16:11514968:C:G	4.2078e-06	-1.24744e-10	-1.34974
11515028	chr16:11515028:G:A	1.13881e-06	-1.32049	-1.3362
11515063	chr16:11515063:G:A	1.07586e-05	-1.24744e-10	-0.410972
11515316	chr16:11515316:T:A	9.78044e-07	-1.44919	-1.35968
11516229	chr16:11516229:C:T	3.07507e-05	-1.24744e-10	0.639236
11516320	chr16:11516320:G:A	1.65789e-06	-1.50766	-0.773465
11516576	chr16:11516576:A:T	5.22691e-06	-1.13286	-3.55028e-10
11516583	chr16:11516583:G:C	7.93259e-06	-1.24744e-10	-0.715696
11516696	chr16:11516696:C:T	6.81745e-06	-1.24744e-10	-0.867191
11516782	chr16:11516782:A:G	7.57223e-06	-1.24744e-10	-0.762188
11516810	chr16:11516810:C:T	4.63508e-06	-1.24744e-10	-1.25302
11516843	chr16:11516843:C:T	4.77052e-06	-1.24744e-10	-1.22422
11516886	chr16:11516886:A:G	2.34447e-06	-1.35115	-0.583466
11516979	chr16:11516979:T:C	4.2077e-06	-1.24744e-10	-1.34976
11517084	chr16:11517084:G:C	8.23896e-07	-1.6207	-1.35969
11517356	chr16:11517356:C:G	1.02339e-05	-1.24744e-10	-0.460969
11517851	chr16:11517851:A:G	9.48863e-06	-1.24744e-10	-0.536582
11517951	chr16:11517951:G:T	9.14779e-06	-1.24744e-10	-0.573164
11518276	chr16:11518276:G:A	4.19076e-06	-1.24744e-10	-1.35379
11518507	chr16:11518507:G:A	4.46702e-06	-1.24744e-10	-1.28995
11518523	chr16:11518523:T:C	5.67225e-06	-1.24744e-10	-1.05109
11518600	chr16:11518600:G:A	7.67444e-06	-1.24744e-10	-0.74878
11518785	chr16:11518785:T:G	4.20012e-06	-1.24744e-10	-1.35156
11518911	chr16:11518911:C:T	5.27176e-06	-1.24744e-10	-1.12431
11519011	chr16:11519011:A:G	7.16077e-06	-1.24744e-10	-0.818058
11519313	chr16:11519313:G:A	2.30315e-06	-1.24656	-0.705838
11519423	chr16:11519423:A:G	3.56579e-06	-1.51529	-3.55028e-10
11519609	chr16:11519609:A:G	9.3547e-07	-1.4984	-1.35498
11519686	chr16:11519686:G:C	2.13428e-06	-0.671331	-1.35722
11519884	chr16:11519884:G:A	4.18409e-06	-1.24744e-10	-1.35539
11519927	chr16:11519927:T:A	5.90108e-06	-1.24744e-10	-1.01154
11519976	chr16:11519976:T:G	7.71132e-06	-1.24744e-10	-0.743987
11519987	chr16:11519987:G:C	9.21714e-05	-1.24744e-10	1.73697
11520028	chr16:11520028:C:T	5.34673e-06	-1.24744e-10	-1.11019
11520149	chr16:11520149:T:C	1.15493e-05	-1.24744e-10	-0.340048
11520183	chr16:11520183:G:A	3.28251e-06	-1.59807	-3.55028e-10
11520528	chr16:11520528:G:A	7.33143e-06	-1.24744e-10	-0.794505
11521047	chr16:11521047:T:G	4.35529e-06	-1.24744e-10	-1.31529
11521118	chr16:11521118:A:C	1.00102e-05	-1.24744e-10	-0.483072
11521206	chr16:11521206:C:T	8.48721e-07	-1.59415	-1.35656
11521261	chr16:11521261:A:G	5.24499e-06	-1.24744e-10	-1.1294
11521687	chr16:11521687:T:G	4.25692e-06	-1.24744e-10	-1.33813
11521804	chr16:11521804:C:T	1.44756e-06	-1.11214	-1.30465
11522168	chr16:11522168:T:C	5.75681e-06	-1.24744e-10	-1.03629
11523161	chr16:11523161:A:G	4.4393e-06	-1.24744e-10	-1.29618
11523171	chr16:11523171:A:G	3.92836e-05	-1.24744e-10	0.88413
11523262	chr16:11523262:G:C	6.1183e-06	-1.24744e-10	-0.975392
11523372	chr16:11523372:C:T	6.36871e-06	-1.24744e-10	-0.935279
11523460	chr16:11523460:C:T	2.59832e-05	-1.24744e-10	0.470774
11523799	chr16:11523799:A:G	6.19711e-06	-1.24744e-10	-0.962593
11523802	chr16:11523802:A:G	9.21825e-07	-1.6211	-1.24698
11524640	chr16:11524640:G:A	1.58917e-06	-1.59796	-0.725499
11524651	chr16:11524651:T:C	5.20703e-06	-1.24744e-10	-1.13667
11525198	chr16:11525198:T:G	3.18235e-06	-1.61226	-0.0167943
11525334	chr16:11525334:C:T	6.98682e-06	-1.24744e-10	-0.84265
11525347	chr16:11525347:A:G	8.75749e-07	-1.62141	-1.29794
11525407	chr16:11525407:T:C	9.91431e-07	-1.61098	-1.1843
11525614	chr16:11525614:G:A	8.88723e-07	-1.59312	-1.31153
11525634	chr16:11525634:G:T	9.46572e-07	-1.58002	-1.26156
11525670	chr16:11525670:C:T	8.26532e-07	-1.62147	-1.35572
11525715	chr16:11525715:G:T	8.65544e-07	-1.57638	-1.3547
11525828	chr16:11525828:C:G	5.38093e-06	-1.24744e-10	-1.10382
11526031	chr16:11526031:C:A	4.16882e-05	-1.24744e-10	0.943541
11526173	chr16:11526173:C:T	4.42618e-06	-1.24744e-10	-1.29914
11526522	chr16:11526522:T:C	4.55733e-06	-1.24744e-10	-1.26994
11527267	chr16:11527267:C:T	9.91077e-07	-1.58603	-1.20961
11527376	chr16:11527376:G:A	8.56401e-07	-1.58913	-1.35256
11527463	chr16:11527463:T:TA	4.77445e-06	-1.24744e-10	-1.2234
11527558	chr16:11527558:C:T	1.26386e-06	-1.56943	-0.983068
11528133	chr16:11528133:T:C	9.61722e-07	-1.61317	-1.21253
11528208	chr16:11528208:T:C	1.10128e-05	-1.24744e-10	-0.387615
11528885	chr16:11528885:G:A	1.05504e-06	-1.6158	-1.1173
11528925	chr16:11528925:G:C	1.07678e-05	-1.24744e-10	-0.410112
11529052	chr16:11529052:G:A	1.10973e-06	-1.61907	-1.06349
11529388	chr16:11529388:T:C	4.43024e-06	-1.24744e-10	-1.29822
11529419	chr16:11529419:G:C	9.92879e-07	-1.62168	-1.17215
11529513	chr16:11529513:A:G	1.10489e-05	-1.24744e-10	-0.384348
11529736	chr16:11529736:G:A	1.001e-06	-1.62046	-1.16521
11529867	chr16:11529867:G:A	9.77126e-07	-1.5941	-1.21572
11530198	chr16:11530198:T:C	2.52897e-05	-1.24744e-10	0.443721
11530346	chr16:11530346:T:G	1.20008e-05	-1.24744e-10	-0.3017
11530632	chr16:11530632:T:A	2.97827e-06	-1.61495	-0.0803839
11530848	chr16:11530848:G:GAAGGGTCTCTGTACC	4.18202e-06	-1.60596	0.250079
11530853	chr16:11530853:G:C	4.5496e-06	-1.24744e-10	-1.27164
11531232	chr16:11531232:G:C	1.11257e-06	-1.58592	-1.09409
11531237	chr16:11531237:A:G	1.69392e-05	1.36197	-1.31902
11531525	chr16:11531525:C:T	1.28429e-06	-1.62017	-0.916299
11532338	chr16:11532338:G:A	4.54729e-06	-1.24744e-10	-1.27214
11532356	chr16:11532356:A:G	5.58646e-06	-1.24744e-10	-1.06633
11532623	chr16:11532623:G:A	4.16904e-06	-1.24744e-10	-1.35899
11532709	chr16:11532709:G:A	4.16599e-06	-1.24744e-10	-1.35972
11532756	chr16:11532756:T:C	4.3041e-06	-1.24744e-10	-1.32711
11532832	chr16:11532832:G:C	1.01279e-05	-1.24744e-10	-0.471381
11532902	chr16:11532902:G:C	4.48336e-06	-1.24744e-10	-1.2863
11532912	chr16:11532912:A:G	1.1297e-06	-1.57916	-1.08556
11533082	chr16:11533082:G:C	9.5528e-07	-1.61046	-1.22196
11533438	chr16:11533438:G:C	4.223e-06	-1.24744e-10	-1.34613
11533441	chr16:11533441:C:T	8.87869e-06	-1.24744e-10	-0.603022
11533442	chr16:11533442:G:A	4.17502e-06	-1.24744e-10	-1.35756
11533563	chr16:11533563:G:A	4.16747e-06	-1.24744e-10	-1.35937
11533731	chr16:11533731:A:G	9.4131e-07	-1.60362	-1.24354
11533835	chr16:11533835:C:T	4.40573e-06	-1.24744e-10	-1.30377
11534072	chr16:11534072:C:A	4.22061e-06	-1.24744e-10	-1.3467
11534098	chr16:11534098:G:C	9.39508e-07	-1.60031	-1.24877
11534133	chr16:11534133:G:A	9.89953e-07	-1.60887	-1.1879
11534154	chr16:11534154:G:T	4.57143e-06	-1.24744e-10	-1.26685
11534262	chr16:11534262:T:G	4.31792e-06	-1.24744e-10	-1.3239
11534383	chr16:11534383:T:C	4.18539e-06	-1.24744e-10	-1.35508
11534488	chr16:11534488:T:C	5.48053e-06	-1.24744e-10	-1.08547
11534530	chr16:11534530:C:G	1.15162e-06	-1.59542	-1.05008
11534617	chr16:11534617:G:T	4.18917e-06	-1.24744e-10	-1.35417
11535037	chr16:11535037:G:A	4.68841e-06	-1.24744e-10	-1.24158
11535263	chr16:11535263:C:T	4.76451e-06	-1.24744e-10	-1.22548
11535313	chr16:11535313:T:G	2.214e-06	-1.60827	-0.383604
11535434	chr16:11535434:G:T	1.359e-06	-1.5565	-0.923425
11535490	chr16:11535490:G:C	4.98914e-06	-1.24744e-10	-1.17941
11535492	chr16:11535492:G:C	5.09502e-06	-1.24744e-10	-1.15841
11535541	chr16:11535541:C:T	4.55481e-06	-1.24744e-10	-1.27049
11535583	chr16:11535583:T:C	1.76748e-06	-1.49272	-0.724398
11535817	chr16:11535817:G:A	9.84238e-06	-1.24744e-10	-0.499978
11535819	chr16:11535819:A:G	5.99129e-06	-1.24744e-10	-0.996369
11535928	chr16:11535928:A:G	8.88819e-06	-1.24744e-10	-0.601953
11536046	chr16:11536046:C:T	1.33296e-05	-1.24744e-10	-0.196691
11536077	chr16:11536077:T:C	1.16986e-05	-1.24744e-10	-0.327205
11536174	chr16:11536174:T:A	9.97625e-06	-1.24744e-10	-0.486469
11536261	chr16:11536261:AC:A	1.05726e-05	-1.24744e-10	-0.428406
11536284	chr16:11536284:C:T	1.20209e-05	-1.24744e-10	-0.300032
11536412	chr16:11536412:C:T	1.1288e-05	-1.24744e-10	-0.362932
11536447	chr16:11536447:C:T	4.53847e-06	-1.24744e-10	-1.27409
11536489	chr16:11536489:G:A	5.17342e-06	-1.24744e-10	-1.14314
11536539	chr16:11536539:C:T	9.11517e-07	-1.60822	-1.2711
11536589	chr16:11536589:C:G	1.89471e-05	-1.24744e-10	0.154976
11536611	chr16:11536611:G:A	5.29593e-06	-1.24744e-10	-1.11974
11536755	chr16:11536755:C:A	4.17972e-06	-1.24744e-10	-1.35643
11537157	chr16:11537157:A:G	8.55245e-07	-1.6009	-1.34215
11537229	chr16:11537229:C:T	4.96984e-06	-1.24744e-10	-1.18329
11537325	chr16:11537325:C:T	8.40533e-07	-1.60713	-1.35326
11537356	chr16:11537356:A:G	9.09907e-07	-1.57027	-1.31081
11537435	chr16:11537435:C:T	8.54306e-07	-1.60957	-1.33457
11537510	chr16:11537510:G:T	4.53522e-06	-1.24744e-10	-1.2748
11537538	chr16:11537538:C:T	1.84234e-06	-1.62153	-0.554105
11537712	chr16:11537712:T:C	1.37774e-06	-1.57665	-0.889579
11537817	chr16:11537817:G:A	4.17708e-06	-1.24744e-10	-1.35706
11537881	chr16:11537881:G:T	8.51051e-07	-1.61081	-1.33715
11537909	chr16:11537909:A:T	8.58206e-07	-1.5979	-1.34169
11538040	chr16:11538040:A:C	9.02881e-07	-1.53981	-1.34903
11538084	chr16:11538084:C:T	3.5058e-06	-1.53226	-3.55028e-10
11538170	chr16:11538170:G:A	3.29886e-06	-1.5931	-3.55028e-10
11538281	chr16:11538281:A:T	6.08756e-06	-1.24744e-10	-0.980428
11538780	chr16:11538780:T:C	1.26247e-06	-1.62163	-0.93198
11538852	chr16:11538852:T:C	9.39352e-07	-1.51255	-1.33669
11538948	chr16:11538948:A:G	9.36553e-07	-1.52741	-1.32481
11539009	chr16:11539009:C:A	5.75316e-06	-1.24744e-10	-1.03693
11539258	chr16:11539258:C:T	9.35359e-07	-1.50385	-1.34965
11539334	chr16:11539334:G:A	9.31457e-07	-1.52193	-1.33575
11539439	chr16:11539439:T:C	1.03131e-06	-1.45593	-1.29992
11539525	chr16:11539525:A:G	1.00483e-06	-1.47275	-1.30911
11539634	chr16:11539634:C:A	2.92703e-05	-1.24744e-10	0.589897
11539656	chr16:11539656:C:A	4.58322e-06	-1.24744e-10	-1.26427
11539890	chr16:11539890:G:A	9.85914e-07	-1.49763	-1.30323
11540015	chr16:11540015:C:T	4.16602e-06	-1.24744e-10	-1.35971
11540060	chr16:11540060:A:T	5.98712e-06	-1.24744e-10	-0.997065
11540311	chr16:11540311:T:C	9.90449e-07	-1.48342	-1.31285
11540352	chr16:11540352:T:C	8.81648e-07	-1.59906	-1.31358
11540362	chr16:11540362:T:C	1.00386e-06	-1.47447	-1.30836
11540411	chr16:11540411:G:A	8.1412e-06	-1.24744e-10	-0.689738
11540582	chr16:11540582:A:G	1.07372e-06	-1.53561	-1.17993
11540745	chr16:11540745:T:C	1.6563e-06	-0.924518	-1.35757
11541133	chr16:11541133:C:G	5.94062e-06	-1.24744e-10	-1.00486
11541154	chr16:11541154:A:G	1.05061e-06	-1.52745	-1.20986
11541184	chr16:11541184:A:G	8.53987e-07	-1.60898	-1.33554
11541270	chr16:11541270:C:T	4.13391e-06	-1.36745	-3.55028e-10
11541314	chr16:11541314:G:A	4.16653e-06	-1.24744e-10	-1.35959
11541440	chr16:11541440:A:G	1.14898e-06	-1.49059	-1.15722
11541520	chr16:11541520:G:A	5.1597e-06	-1.24744e-10	-1.1458
11541589	chr16:11541589:G:C	1.17967e-05	-1.24744e-10	-0.318858
11541924	chr16:11541924:T:C	4.57477e-06	-1.24744e-10	-1.26612
11542005	chr16:11542005:AC:A	5.13341e-06	-1.24744e-10	-1.15091
11542043	chr16:11542043:T:TTCTTTCTCATTCTCTTTCTTGCTCTTTC	4.43821e-06	-1.24744e-10	-1.29643
11542161	chr16:11542161:CT:C	6.59322e-06	-1.24744e-10	-0.900634
11542167	chr16:11542167:T:C	6.54194e-06	-1.24744e-10	-0.908443
11542450	chr16:11542450:A:G	1.1112e-06	-1.47901	-1.20222
11542537	chr16:11542537:A:G	4.72803e-06	-1.24744e-10	-1.23317
11542619	chr16:11542619:A:G	4.98123e-06	-1.24744e-10	-1.181
11542717	chr16:11542717:G:A	1.02271e-06	-1.59393	-1.17029
11542725	chr16:11542725:G:A	5.32588e-06	-1.24744e-10	-1.1141
11542937	chr16:11542937:A:G	9.57776e-07	-1.61697	-1.21285
11543063	chr16:11543063:C:T	5.90547e-06	-1.24744e-10	-1.0108
11543115	chr16:11543115:G:C	5.77431e-06	-1.24744e-10	-1.03326
11543208	chr16:11543208:C:T	8.92631e-07	-1.61566	-1.2846
11543319	chr16:11543319:C:G	4.79271e-06	-1.24744e-10	-1.21958
11543362	chr16:11543362:G:A	4.90161e-06	-1.24744e-10	-1.19711
11543501	chr16:11543501:G:T	1.26002e-06	-1.47282	-1.08273
11543571	chr16:11543571:T:C	4.21387e-06	-1.24744e-10	-1.34829
11543831	chr16:11543831:A:C	4.29843e-06	-1.24744e-10	-1.32843
11543946	chr16:11543946:G:A	4.18843e-06	-1.24744e-10	-1.35435
11544066	chr16:11544066:C:T	6.06529e-06	-1.24744e-10	-0.984094
11544097	chr16:11544097:CAT:C	9.50632e-07	-1.54646	-1.29084
11544605	chr16:11544605:G:A	1.80213e-06	-1.57262	-0.625083
11544861	chr16:11544861:T:C	4.22996e-06	-1.24744e-10	-1.34448
11545144	chr16:11545144:G:A	1.50081e-06	-1.59888	-0.78179
11545412	chr16:11545412:G:A	4.58996e-06	-1.24744e-10	-1.2628
11545594	chr16:11545594:C:T	4.33938e-06	-1.24744e-10	-1.31894
11545616	chr16:11545616:G:A	4.90598e-06	-1.24744e-10	-1.19622
11545623	chr16:11545623:C:T	9.86447e-07	-1.62156	-1.17876
11545628	chr16:11545628:C:T	1.83524e-06	-1.52801	-0.651488
11545763	chr16:11545763:C:T	9.06747e-06	-1.24744e-10	-0.581983
11545851	chr16:11545851:G:A	4.11158e-06	-1.37287	-3.55028e-10
11545945	chr16:11545945:C:T	4.16126e-05	-1.24744e-10	0.941728
11546034	chr16:11546034:A:G	8.42711e-07	-1.60086	-1.35695
11546193	chr16:11546193:T:C	8.85151e-07	-1.60654	-1.30213
11546622	chr16:11546622:C:A	8.40471e-07	-1.61862	-1.34185
11546682	chr16:11546682:G:A	8.93532e-07	-1.58113	-1.31812
11546928	chr16:11546928:T:G	1.00762e-05	-1.24744e-10	-0.476498
11546933	chr16:11546933:G:A	1.59238e-06	-0.976228	-1.34522
11547053	chr16:11547053:T:C	3.3791e-06	-1.56907	-3.55028e-10
11547653	chr16:11547653:G:A	1.86809e-06	-0.958064	-1.2037
11547684	chr16:11547684:C:A	9.72789e-07	-1.52197	-1.29229
11548144	chr16:11548144:A:C	4.66127e-06	-1.24744e-10	-1.24739
11548222	chr16:11548222:G:T	4.25507e-06	-1.24744e-10	-1.33856
11548386	chr16:11548386:T:C	8.74464e-07	-1.56613	-1.35469
11548704	chr16:11548704:G:A	4.74226e-06	-1.24744e-10	-1.23016
11548821	chr16:11548821:A:T	7.875e-06	-1.24744e-10	-0.722983
11548841	chr16:11548841:A:G	3.66655e-06	-0.980258	-0.507168
11548926	chr16:11548926:C:A	1.14668e-05	-0.347217	-3.55028e-10
11549153	chr16:11549153:T:G	6.24625e-06	-1.24744e-10	-0.954695
11549198	chr16:11549198:C:T	4.61957e-06	-1.24744e-10	-1.25637
11549216	chr16:11549216:G:A	4.51405e-06	-1.24744e-10	-1.27948
11549772	chr16:11549772:C:T	1.19162e-05	-1.24744e-10	-0.308773
11549775	chr16:11549775:G:A	6.98326e-06	-0.58214	-0.26102
11549939	chr16:11549939:C:T	4.53211e-06	-1.24744e-10	-1.27549
11550246	chr16:11550246:G:T	3.28861e-06	-0.241201	-1.35501
11550825	chr16:11550825:C:T	4.76821e-06	-1.24744e-10	-1.2247
11550958	chr16:11550958:C:T	2.07716e-06	-1.45394	-0.601733
11551157	chr16:11551157:A:T	1.2164e-06	-1.45158	-1.1392
11551212	chr16:11551212:C:T	2.66559e-05	0.496334	-3.55028e-10
11551286	chr16:11551286:C:T	1.4205e-06	-1.49451	-0.94116
11551291	chr16:11551291:G:A	9.85375e-06	-1.24744e-10	-0.498824
11551342	chr16:11551342:T:C	1.21685e-06	-1.52856	-1.06184
11551539	chr16:11551539:C:G	4.28631e-06	-1.24744e-10	-1.33125
11551770	chr16:11551770:T:C	1.51035e-06	-1.42239	-0.95195
11551773	chr16:11551773:G:A	1.78266e-06	-1.3688	-0.839766
11551817	chr16:11551817:G:A	1.13951e-05	-1.24744e-10	-0.353491
11551873	chr16:11551873:C:T	1.76542e-06	-1.35055	-0.867735
11551939	chr16:11551939:T:C	4.48415e-06	-1.24744e-10	-1.28613
11551976	chr16:11551976:G:A	1.33053e-06	-1.61795	-0.883152
11552098	chr16:11552098:G:A	4.73898e-06	-1.24744e-10	-1.23085
11552139	chr16:11552139:G:A	8.44786e-06	-1.24744e-10	-0.652762
11552155	chr16:11552155:C:T	8.74461e-06	-1.24744e-10	-0.618238
11552377	chr16:11552377:A:AT	2.33654e-06	-1.31087	-0.62713
11552381	chr16:11552381:T:C	1.197e-06	-1.28029	-1.32657
11552456	chr16:11552456:T:A	5.00713e-06	-1.24744e-10	-1.17581
11552457	chr16:11552457:A:G	2.71395e-06	-1.45274	-0.335533
11552747	chr16:11552747:C:A	4.39401e-06	-1.24744e-10	-1.30643
11552930	chr16:11552930:A:G	1.99043e-05	-1.24744e-10	0.204262
11553033	chr16:11553033:T:G	9.14087e-06	-1.24744e-10	-0.57392
11553236	chr16:11553236:T:C	1.60957e-05	-1.24744e-10	-0.0081229
11553272	chr16:11553272:G:A	6.48477e-06	-1.24744e-10	-0.917219
11553636	chr16:11553636:T:C	9.26541e-07	-1.57393	-1.28904
11553676	chr16:11553676:C:T	3.2306e-06	-1.61401	-3.55028e-10
11553890	chr16:11553890:C:T	9.15002e-06	-1.24744e-10	-0.57292
11554092	chr16:11554092:C:T	6.04133e-06	-1.24744e-10	-0.988052
11554115	chr16:11554115:C:T	2.28595e-05	-1.24744e-10	0.342692
11554237	chr16:11554237:CAAATAAAT:C	1.23909e-05	-1.24744e-10	-0.269717
11554280	chr16:11554280:T:A	1.79002e-06	-0.849265	-1.35518
11554303	chr16:11554303:T:C	3.74991e-06	-1.46495	-3.55028e-10
11554324	chr16:11554324:C:T	1.26064e-06	-1.19697	-1.35809
11554566	chr16:11554566:G:A	5.8938e-06	-1.24744e-10	-1.01277
11554695	chr16:11554695:G:A	3.35257e-06	-1.57695	-3.55028e-10
11554742	chr16:11554742:T:C	3.5131e-06	-0.34515	-1.18503
11554899	chr16:11554899:C:T	1.17604e-06	-1.26892	-1.3556
11555008	chr16:11555008:A:G	3.14841e-06	-0.29441	-1.34537
11555028	chr16:11555028:C:T	1.23289e-06	-1.21764	-1.35968
11555598	chr16:11555598:A:G	3.27221e-06	-0.268065	-1.33314
11555690	chr16:11555690:CTATT:C	5.48927e-06	-1.24744e-10	-1.08388
11555704	chr16:11555704:C:T	4.19788e-06	-1.24744e-10	-1.3521
11555844	chr16:11555844:C:G	1.14873e-05	-1.24744e-10	-0.345432
11556235	chr16:11556235:A:T	8.23765e-07	-1.62146	-1.35908
11556931	chr16:11556931:A:T	1.12828e-05	-1.24744e-10	-0.363401
11557333	chr16:11557333:C:T	4.168e-06	-1.24744e-10	-1.35924
11557579	chr16:11557579:A:G	4.22055e-06	-1.24744e-10	-1.34671
11557593	chr16:11557593:G:T	8.65402e-07	-1.60113	-1.33011
11557741	chr16:11557741:G:A	7.56285e-06	-1.24744e-10	-0.763428
11558145	chr16:11558145:C:T	8.75749e-07	-1.57657	-1.34278
11558419	chr16:11558419:AC:A	4.17608e-06	-1.24744e-10	-1.3573
11558795	chr16:11558795:T:C	9.85099e-06	-1.24744e-10	-0.499104
11558924	chr16:11558924:A:T	8.51749e-07	-1.59972	-1.34742
11559242	chr16:11559242:C:T	4.1788e-06	-1.24744e-10	-1.35665
11559281	chr16:11559281:T:G	4.78274e-06	-1.22166	-3.55028e-10
11559481	chr16:11559481:A:G	4.24394e-06	-1.24744e-10	-1.34118
11559597	chr16:11559597:A:G	1.40834e-06	-1.58265	-0.861613
11559826	chr16:11559826:C:G	4.21355e-06	-1.24744e-10	-1.34837
11559898	chr16:11559898:G:A	1.21054e-05	-1.24744e-10	-0.293026
11559954	chr16:11559954:C:T	5.29783e-06	-1.24744e-10	-1.11938
11560070	chr16:11560070:A:G	9.09852e-07	-1.56321	-1.31794
11560072	chr16:11560072:G:A	7.38237e-06	-1.24744e-10	-0.787581
11560179	chr16:11560179:C:T	5.24782e-06	-1.24744e-10	-1.12886
11560221	chr16:11560221:C:T	1.57229e-05	-1.24744e-10	-0.0315569
11560329	chr16:11560329:G:A	1.40528e-06	-1.58214	-0.864303
11560395	chr16:11560395:G:C	4.16803e-06	-1.24744e-10	-1.35923
11560783	chr16:11560783:G:A	1.13735e-05	-1.24744e-10	-0.355394
11561274	chr16:11561274:C:T	0.000687594	3.44021	0.30631
11561481	chr16:11561481:C:A	9.19062e-06	-1.24744e-10	-0.568493
11561607	chr16:11561607:T:TA	1.83164e-05	-1.24744e-10	0.121123
11563194	chr16:11563194:A:G	1.39027e-05	-1.24744e-10	-0.154592
11563716	chr16:11563716:A:G	1.67724e-05	-1.24744e-10	0.0330604
11564180	chr16:11564180:G:A	9.09653e-07	-1.52263	-1.35874
11564278	chr16:11564278:G:A	4.17708e-06	-1.35706	-3.55028e-10
11564314	chr16:11564314:G:A	5.50616e-06	-1.24744e-10	-1.08081
11564603	chr16:11564603:A:AT	4.35527e-05	1.85146	-0.864163
11565122	chr16:11565122:G:A	1.07234e-06	-1.43624	-1.2806
11565511	chr16:11565511:T:C	7.88405e-06	0.443899	-1.16573
11565594	chr16:11565594:C:T	4.85616e-06	-1.24744e-10	-1.20643
11565650	chr16:11565650:G:A	7.2002e-06	0.246067	-1.05864
11565702	chr16:11565702:C:T	9.25977e-07	-1.50388	-1.35971
11565706	chr16:11565706:C:A	5.91377e-06	0.3279	-1.33729
11565935	chr16:11565935:G:A	4.7182e-06	0.08045	-1.3157
11565956	chr16:11565956:C:T	5.0991e-06	-1.24744e-10	-1.15761
11566846	chr16:11566846:C:T	2.50459e-05	1.44565	-1.01162
11567044	chr16:11567044:C:T	5.66591e-06	-1.24744e-10	-1.05221
11567045	chr16:11567045:G:A	8.12555e-05	1.61092	-3.55028e-10
11567533	chr16:11567533:A:T	2.41984e-05	1.31085	-0.911245
11567543	chr16:11567543:A:G	4.57191e-06	-1.50248	0.235738
11567710	chr16:11567710:C:T	1.0122e-05	-1.24744e-10	-0.471967
11567813	chr16:11567813:G:A	4.70582e-06	-1.24744e-10	-1.23787
11567971	chr16:11567971:G:A	1.16006e-06	-1.28426	-1.35395
11568139	chr16:11568139:T:C	4.36374e-06	-0.243291	-1.07006
11568247	chr16:11568247:T:C	1.64175e-05	1.23605	-1.22438
11568318	chr16:11568318:T:C	1.56981e-05	-1.24744e-10	-0.0331347
11568435	chr16:11568435:G:A	4.64439e-06	-1.24744e-10	-1.25102
11568552	chr16:11568552:A:C	0.000101266	3.17459	-1.34352
11568576	chr16:11568576:C:A	4.5091e-06	-1.24744e-10	-1.28058
11568607	chr16:11568607:A:G	8.832e-07	-1.60058	-1.3103
11568621	chr16:11568621:G:A	8.4063e-06	-1.24744e-10	-0.657695
11568648	chr16:11568648:C:T	4.22272e-06	-1.24744e-10	-1.3462
11568737	chr16:11568737:T:G	8.9282e-07	-1.56176	-1.33829
11569013	chr16:11569013:C:T	2.8009e-06	-0.4023	-1.35444
11569015	chr16:11569015:C:T	1.28129e-06	-1.60751	-0.9313
11569773	chr16:11569773:C:A	4.87046e-06	-1.20349	-3.55028e-10
11569897	chr16:11569897:G:C	1.92129e-06	-0.812885	-1.3208
11569988	chr16:11569988:C:G	4.47041e-06	-1.28919	-3.55028e-10
11570159	chr16:11570159:GA:G	1.19033e-05	-1.24744e-10	-0.309858
11570583	chr16:11570583:C:T	5.23795e-06	-1.24744e-10	-1.13075
11570785	chr16:11570785:A:G	1.38511e-05	-0.158309	-3.55028e-10
11571465	chr16:11571465:A:C	2.07542e-06	-1.18013	-0.87638
11571469	chr16:11571469:A:T	1.271e-06	-1.56352	-0.983347
11571483	chr16:11571483:T:C	2.06738e-06	-1.16727	-0.89312
11571650	chr16:11571650:A:G	6.41512e-06	-1.24744e-10	-0.928018
11571949	chr16:11571949:C:T	4.21067e-06	-0.152842	-1.19621
11572156	chr16:11572156:G:C	1.72756e-05	-1.24744e-10	0.0626193
11572211	chr16:11572211:G:A	1.56871e-06	-1.61941	-0.717014
11572476	chr16:11572476:A:G	1.52648e-05	-1.24744e-10	-0.0611283
11572817	chr16:11572817:G:A	6.67519e-06	-1.24744e-10	-0.888278
11573073	chr16:11573073:C:T	3.95429e-06	-1.17011	-0.241765
11573173	chr16:11573173:G:A	1.35716e-06	-1.53002	-0.951257
11573349	chr16:11573349:C:G	9.90529e-07	-1.56801	-1.22819
11573744	chr16:11573744:CA:C	3.20603e-06	-1.62164	-3.55028e-10
11573814	chr16:11573814:A:G	1.08699e-06	-1.4966	-1.20666
11573954	chr16:11573954:G:A	5.83349e-06	-1.24744e-10	-1.02306
11574161	chr16:11574161:C:T	9.70746e-07	-1.62037	-1.19599
11574195	chr16:11574195:C:A	1.66419e-05	-1.24744e-10	0.0252451
11574405	chr16:11574405:C:G	9.38483e-06	-1.24744e-10	-0.547581
11574420	chr16:11574420:A:G	9.81758e-07	-1.60557	-1.19952
11574598	chr16:11574598:T:C	1.00386e-06	-1.6125	-1.17033
11574687	chr16:11574687:C:T	9.73439e-07	-1.6034	-1.21019
11575022	chr16:11575022:C:T	4.32938e-06	-1.24744e-10	-1.32125
11575210	chr16:11575210:C:T	5.89826e-06	-1.01202	-3.55028e-10
11575577	chr16:11575577:G:A	8.45195e-06	-1.24744e-10	-0.652279
11575817	chr16:11575817:C:T	4.81825e-06	-1.24744e-10	-1.21427
11576029	chr16:11576029:T:C	1.91616e-06	-1.60361	-0.532741
11576070	chr16:11576070:G:A	1.74877e-06	-0.899452	-1.32831
11576424	chr16:11576424:G:A	4.67699e-06	-1.24744e-10	-1.24402
11576902	chr16:11576902:C:T	1.61533e-06	-1.31463	-0.992508
11577037	chr16:11577037:C:T	5.15614e-06	-1.24744e-10	-1.14649
11577150	chr16:11577150:C:G	4.65023e-06	-1.24744e-10	-1.24976
11577162	chr16:11577162:C:T	8.23358e-06	-1.24744e-10	-0.678455
11577230	chr16:11577230:G:A	2.76657e-06	-1.12202	-0.647052
11577320	chr16:11577320:T:TA	1.02342e-05	-0.460945	-3.55028e-10
11577381	chr16:11577381:A:G	4.55846e-06	-1.24744e-10	-1.26969
11577474	chr16:11577474:C:T	8.39354e-06	-1.24744e-10	-0.659213
11577479	chr16:11577479:G:A	4.42937e-06	-1.24744e-10	-1.29842
11577492	chr16:11577492:A:G	4.48001e-06	-1.24744e-10	-1.28705
11577635	chr16:11577635:A:G	1.00317e-05	-1.24744e-10	-0.480925
11577813	chr16:11577813:C:T	4.33041e-06	-1.24744e-10	-1.32101
11577952	chr16:11577952:A:G	1.25707e-06	-1.59233	-0.965562
11578124	chr16:11578124:C:T	4.39052e-06	-1.24744e-10	-1.30723
11578162	chr16:11578162:C:G	1.52098e-06	-1.44266	-0.924661
11578402	chr16:11578402:A:G	8.2447e-07	-1.61996	-1.35973
11578474	chr16:11578474:C:T	3.46432e-06	-1.54416	-3.55028e-10
11578546	chr16:11578546:C:G	3.23098e-06	-1.40048	-0.213408
11578598	chr16:11578598:CTT:C	4.52513e-06	-1.24744e-10	-1.27703
11578669	chr16:11578669:G:A	1.73249e-06	-1.21199	-1.02513
11578809	chr16:11578809:A:T	3.06209e-06	-1.02373	-0.643848
11578874	chr16:11578874:G:A	5.56603e-06	-1.24744e-10	-1.06999
11578952	chr16:11578952:G:A	1.04683e-06	-1.60643	-1.13448
11578960	chr16:11578960:G:A	1.38855e-06	-1.13235	-1.32607
11579135	chr16:11579135:G:C	4.32354e-06	-1.24744e-10	-1.3226
11579202	chr16:11579202:C:T	1.89349e-06	-1.23067	-0.917586
11579324	chr16:11579324:G:A	1.11977e-05	-1.24744e-10	-0.370967
11579375	chr16:11579375:C:T	1.10193e-06	-1.56488	-1.12473
11579380	chr16:11579380:G:A	3.25004e-06	-1.03129	-0.576723
11579427	chr16:11579427:C:T	4.38901e-06	-1.24744e-10	-1.30757
11579453	chr16:11579453:G:A	4.04011e-06	-0.945022	-0.445383
11579545	chr16:11579545:A:G	1.95598e-06	-1.22099	-0.89479
11579553	chr16:11579553:A:G	1.84921e-06	-1.2411	-0.930815
11579609	chr16:11579609:G:A	1.87578e-06	-1.23652	-0.921136
11579728	chr16:11579728:C:A	3.29929e-06	-1.04146	-0.551505
11579807	chr16:11579807:C:A	1.88302e-06	-1.21822	-0.935583
11579915	chr16:11579915:A:T	1.91188e-06	-1.20928	-0.929306
11580075	chr16:11580075:T:C	4.51919e-06	-1.24744e-10	-1.27834
11580551	chr16:11580551:T:C	3.30084e-06	-1.08426	-0.508244
11580636	chr16:11580636:A:C	3.36689e-06	-1.06016	-0.512523
11580637	chr16:11580637:G:A	3.3652e-06	-1.06066	-0.512523
11580644	chr16:11580644:T:G	3.20664e-06	-1.62145	-3.55028e-10
11580669	chr16:11580669:T:C	1.91292e-06	-1.23223	-0.905821
11580755	chr16:11580755:G:A	4.37295e-06	-1.24744e-10	-1.31124
11580796	chr16:11580796:T:TG	1.88683e-06	-1.26889	-0.882886
11580868	chr16:11580868:G:A	4.4949e-06	-1.28373	-3.55028e-10
11580902	chr16:11580902:T:C	1.71015e-06	-1.26111	-0.988987
11581079	chr16:11581079:C:T	8.8302e-07	-1.57325	-1.33783
11581218	chr16:11581218:G:A	1.44394e-06	-1.30573	-1.11357
11581319	chr16:11581319:C:T	1.29546e-06	-1.16855	-1.35926
11581334	chr16:11581334:T:C	4.44643e-06	-1.24744e-10	-1.29457
11581344	chr16:11581344:T:C	9.99225e-07	-1.44476	-1.34269
11581432	chr16:11581432:A:C	4.31445e-06	-1.24744e-10	-1.32471
11581666	chr16:11581666:C:T	1.2401e-06	-1.21885	-1.35263
11581982	chr16:11581982:G:C	4.51579e-06	-1.24744e-10	-1.27909
11582162	chr16:11582162:C:T	1.53978e-05	-1.24744e-10	-0.0524511
11582291	chr16:11582291:T:C	4.45518e-06	-1.24744e-10	-1.29261
11582690	chr16:11582690:C:T	1.26621e-06	-1.27128	-1.27937
11582723	chr16:11582723:A:G	1.16654e-06	-1.28772	-1.34491
11583380	chr16:11583380:T:C	1.38731e-06	-1.15721	-1.3021
11583500	chr16:11583500:T:C	4.50954e-06	-1.24744e-10	-1.28048
11583578	chr16:11583578:A:G	1.10118e-06	-1.35053	-1.33977
11583627	chr16:11583627:A:C	1.07616e-05	-0.410693	-3.55028e-10
11583831	chr16:11583831:G:A	1.07172e-06	-1.3654	-1.352
11583861	chr16:11583861:G:C	4.40666e-06	-1.24744e-10	-1.30356
11583867	chr16:11583867:C:G	4.1744e-06	-1.24744e-10	-1.35771
11584001	chr16:11584001:A:C	1.08174e-06	-1.34838	-1.35972
11584099	chr16:11584099:A:C	1.08066e-06	-1.35199	-1.35712
11584294	chr16:11584294:CCT:C	1.67543e-05	1.19573	-1.16376
11584433	chr16:11584433:T:A	1.46189e-05	1.01879	-1.12315
11584476	chr16:11584476:G:A	1.25543e-06	-1.2651	-1.2941
11585611	chr16:11585611:G:A	1.08312e-06	-1.37419	-1.33264
11585661	chr16:11585661:A:G	1.09474e-06	-1.34559	-1.35057
11585725	chr16:11585725:A:C	4.5392e-06	-1.24744e-10	-1.27393
11586292	chr16:11586292:T:C	1.33401e-06	-1.15232	-1.34616
11586412	chr16:11586412:A:G	1.60804e-06	-0.954216	-1.35744
11586549	chr16:11586549:T:C	1.32382e-06	-1.18232	-1.32383
11587004	chr16:11587004:C:G	2.95547e-06	-0.658654	-1.04436
11587040	chr16:11587040:C:G	3.18273e-06	-0.600836	-1.0281
11587065	chr16:11587065:C:T	2.61127e-06	-0.64293	-1.18391
11587642	chr16:11587642:C:A	5.66364e-06	-1.24744e-10	-1.05261
11587842	chr16:11587842:A:G	9.99956e-07	-1.44048	-1.34624
11587866	chr16:11587866:T:C	4.21095e-06	-1.19941	-0.149578
11587931	chr16:11587931:A:T	5.73183e-06	-1.24744e-10	-1.04064
11587963	chr16:11587963:C:G	1.66609e-05	-1.24744e-10	0.0263869
11588370	chr16:11588370:G:A	5.12638e-06	-1.24744e-10	-1.15228
11588376	chr16:11588376:G:A	5.99896e-06	-0.995091	-3.55028e-10
11588524	chr16:11588524:A:G	1.16344e-06	-1.31725	-1.31805
11588670	chr16:11588670:T:C	3.72803e-06	-1.62117	0.150378
11588752	chr16:11588752:A:T	4.51243e-06	-1.24744e-10	-1.27984
11589184	chr16:11589184:C:T	4.18382e-06	-1.24744e-10	-1.35545
11589722	chr16:11589722:G:A	3.8658e-06	-1.60311	0.168607
11591532	chr16:11591532:C:T	1.17416e-06	-1.34456	-1.28157
11591555	chr16:11591555:G:A	2.86184e-06	-0.378207	-1.357
11591589	chr16:11591589:A:G	1.88356e-06	-0.806727	-1.34678
11591609	chr16:11591609:T:C	5.61888e-06	-1.24744e-10	-1.06054
11591655	chr16:11591655:T:A	1.5097e-06	-1.61928	-0.755491
11591701	chr16:11591701:C:T	2.49949e-06	-0.531167	-1.33942
11591705	chr16:11591705:A:G	9.95759e-07	-1.52968	-1.26125
11592115	chr16:11592115:G:A	1.63448e-05	0.00723653	-3.55028e-10
11592260	chr16:11592260:A:G	4.53738e-06	-1.24744e-10	-1.27433
11592308	chr16:11592308:G:C	7.98908e-06	-0.7086	-3.55028e-10
11592339	chr16:11592339:A:G	1.84478e-06	-0.82765	-1.34666
11592374	chr16:11592374:G:C	4.24114e-06	-1.24744e-10	-1.34184
11592443	chr16:11592443:A:G	1.97112e-06	-0.759581	-1.34849
11592534	chr16:11592534:C:A	1.89871e-06	-0.793889	-1.35161
11592706	chr16:11592706:C:T	1.74012e-06	-0.878622	-1.3541
11592758	chr16:11592758:G:A	1.79278e-06	-0.860974	-1.34194
11592908	chr16:11592908:C:T	4.76204e-06	-1.61275	0.386752
11592918	chr16:11592918:C:T	4.5788e-06	-1.24744e-10	-1.26524
11592999	chr16:11592999:T:A	1.82381e-06	-0.836647	-1.3491
11593034	chr16:11593034:T:G	1.85333e-06	-0.812631	-1.35706
11593195	chr16:11593195:A:C	1.33845e-06	-1.13683	-1.35833
11593213	chr16:11593213:G:A	5.16074e-06	-1.61232	0.466723
11593288	chr16:11593288:A:G	1.58522e-06	-1.01793	-1.30802
11593500	chr16:11593500:A:G	4.89932e-06	-1.24744e-10	-1.19758
11593745	chr16:11593745:C:T	1.74682e-06	-0.8849	-1.34398
11593766	chr16:11593766:T:G	1.75178e-06	-0.8804	-1.34564
11593797	chr16:11593797:C:G	1.70144e-06	-0.908696	-1.3465
11593967	chr16:11593967:G:A	4.69523e-06	-1.61172	0.371593
11594134	chr16:11594134:C:T	2.42639e-06	-0.553176	-1.3471
11594303	chr16:11594303:C:T	1.79548e-06	-0.846564	-1.35484
11594350	chr16:11594350:G:C	5.58978e-06	-1.06574	-3.55028e-10
11594473	chr16:11594473:A:G	2.87586e-05	-1.24744e-10	0.572262
11594627	chr16:11594627:A:G	2.01687e-06	-0.993078	-1.09205
11594696	chr16:11594696:T:C	1.04586e-06	-1.3893	-1.35254
11594713	chr16:11594713:T:C	2.03985e-06	-0.728933	-1.34487
11594921	chr16:11594921:AAAAAT:A	8.49201e-07	-1.62168	-1.32846
11595035	chr16:11595035:T:C	1.87312e-06	-0.813385	-1.34568
11595134	chr16:11595134:T:C	5.44786e-06	-1.09145	-3.55028e-10
11595140	chr16:11595140:C:G	0.000143202	-1.24744e-10	2.17758
11595159	chr16:11595159:T:C	1.14107e-06	-1.30888	-1.34582
11595524	chr16:11595524:T:C	1.28527e-05	-1.24744e-10	-0.233121
11595554	chr16:11595554:C:G	4.31512e-06	-1.24744e-10	-1.32455
11595642	chr16:11595642:T:G	2.04048e-05	0.229095	-3.55028e-10
11595701	chr16:11595701:C:T	2.35326e-06	-0.609102	-1.32177
11596001	chr16:11596001:C:T	7.74049e-06	-1.24744e-10	-0.740211
11596051	chr16:11596051:G:A	7.24316e-06	-1.24744e-10	-0.806618
11596069	chr16:11596069:C:A	0.000143202	-1.24744e-10	2.17758
11596103	chr16:11596103:G:C	2.03674e-05	0.227259	-3.55028e-10
11596255	chr16:11596255:C:T	9.18421e-07	-1.61461	-1.25717
11596891	chr16:11596891:A:G	1.66361e-06	-0.951423	-1.32626
11596892	chr16:11596892:G:A	1.78751e-06	-1.61645	-0.589403
11597223	chr16:11597223:G:T	4.16642e-06	-1.24744e-10	-1.35962
11597259	chr16:11597259:C:A	2.15256e-06	-1.53555	-0.484465
11597299	chr16:11597299:A:C	4.68489e-06	-1.24744e-10	-1.24233
11597404	chr16:11597404:G:A	5.0646e-06	-1.24744e-10	-1.1644
11597570	chr16:11597570:G:C	6.55316e-06	-0.906728	-3.55028e-10
11597939	chr16:11597939:T:C	9.56075e-07	-1.62156	-1.21004
11598239	chr16:11598239:T:C	9.86073e-07	-1.44403	-1.35667
11598335	chr16:11598335:T:C	8.29947e-07	-1.61801	-1.35506
11598353	chr16:11598353:G:T	4.05908e-06	-0.202651	-1.18307
11598497	chr16:11598497:T:C	3.6109e-06	-1.50272	-3.55028e-10
11598744	chr16:11598744:C:A	1.77376e-05	0.0890111	-3.55028e-10
11598789	chr16:11598789:A:G	5.60307e-06	-1.24744e-10	-1.06336
11598802	chr16:11598802:C:T	1.61172e-06	-1.09228	-1.21709
11599165	chr16:11599165:C:T	8.90892e-07	-1.56874	-1.33347
11599182	chr16:11599182:G:A	8.90551e-07	-1.61537	-1.28722
11599387	chr16:11599387:G:C	4.70833e-06	-1.23734	-3.55028e-10
11599680	chr16:11599680:G:A	1.67682e-06	-0.958906	-1.31087
11599702	chr16:11599702:G:A	4.8163e-06	-1.24744e-10	-1.21467
11599785	chr16:11599785:C:T	3.16109e-06	-0.425146	-1.21061
11599811	chr16:11599811:G:C	4.16869e-06	-1.24744e-10	-1.35907
11599948	chr16:11599948:T:C	9.32668e-07	-1.58561	-1.27077
11600115	chr16:11600115:G:A	1.05252e-06	-1.61468	-1.12081
11600123	chr16:11600123:G:A	5.7204e-06	-0.751726	-0.290911
11601018	chr16:11601018:C:G	8.24435e-06	-0.677147	-3.55028e-10
11601110	chr16:11601110:C:G	2.06987e-05	-1.24744e-10	0.243394
11601131	chr16:11601131:T:C	2.99808e-06	-0.390944	-1.29776
11601403	chr16:11601403:G:C	8.94979e-06	-1.24744e-10	-0.595046
11601441	chr16:11601441:A:G	3.91949e-06	-0.214073	-1.20664
11601559	chr16:11601559:G:A	5.10329e-06	-1.24744e-10	-1.15679
11601609	chr16:11601609:G:A	1.66376e-06	-1.37446	-0.903133
11602012	chr16:11602012:G:C	1.38498e-05	-1.24744e-10	-0.158408
11602109	chr16:11602109:C:T	5.61244e-06	-1.24744e-10	-1.06169
11602159	chr16:11602159:C:T	4.50009e-06	-1.24744e-10	-1.28258
11602469	chr16:11602469:T:A	5.39963e-06	-0.235083	-0.865262
11602810	chr16:11602810:A:G	4.972e-06	-1.24744e-10	-1.18285
11603462	chr16:11603462:G:C	1.2954e-06	-1.18456	-1.3433
11603500	chr16:11603500:A:G	4.91299e-06	-1.24744e-10	-1.19479
11603507	chr16:11603507:G:A	2.29972e-06	-1.18475	-0.769136
11603820	chr16:11603820:G:A	4.42443e-06	-1.24744e-10	-1.29953
11603841	chr16:11603841:G:A	7.58127e-06	-1.24744e-10	-0.760995
11603979	chr16:11603979:G:A	5.13049e-06	-1.24744e-10	-1.15147
11604176	chr16:11604176:T:C	5.25055e-06	-1.24744e-10	-1.12834
11604421	chr16:11604421:G:C	6.64576e-06	-1.24744e-10	-0.892698
11605087	chr16:11605087:C:T	7.45189e-06	-1.24744e-10	-0.778208
11605232	chr16:11605232:G:A	5.64184e-06	-1.24744e-10	-1.05647
11605299	chr16:11605299:A:C	5.83184e-06	-1.24744e-10	-1.02334
11605389	chr16:11605389:G:A	4.53581e-06	-1.24744e-10	-1.27467
11605444	chr16:11605444:C:T	2.77311e-05	1.78519	-1.24931
11605545	chr16:11605545:A:C	1.77998e-06	-0.885514	-1.32456
11605605	chr16:11605605:G:A	4.85422e-06	-1.24744e-10	-1.20683
11605763	chr16:11605763:C:T	9.98357e-05	3.17304	-1.35619
11605765	chr16:11605765:C:T	4.27932e-06	-1.24744e-10	-1.33288
11606534	chr16:11606534:G:A	1.0734e-05	-1.24744e-10	-0.413262
11606845	chr16:11606845:A:C	1.34293e-05	-1.24744e-10	-0.18924
11606939	chr16:11606939:T:C	1.69176e-05	-1.24744e-10	0.0416802
11606973	chr16:11606973:G:A	1.22398e-06	-1.2493	-1.33526
11607072	chr16:11607072:A:G	3.33149e-06	-0.516667	-1.06659
11607165	chr16:11607165:G:A	3.06482e-06	-0.575944	-1.09074
11607203	chr16:11607203:T:C	8.98392e-06	-1.24744e-10	-0.59124
11607272	chr16:11607272:A:T	2.62535e-05	1.59579	-1.11467
11607779	chr16:11607779:G:A	1.69162e-05	-1.24744e-10	0.0415955
11607793	chr16:11607793:T:C	4.77747e-06	-1.24744e-10	-1.22276
11607980	chr16:11607980:G:A	1.77148e-05	-1.24744e-10	0.0877226
11608649	chr16:11608649:G:A	4.55036e-06	-1.24744e-10	-1.27147
11608732	chr16:11608732:G:A	1.30152e-06	-1.22765	-1.29549
11608927	chr16:11608927:T:C	7.28687e-06	-1.24744e-10	-0.800601
11609744	chr16:11609744:T:C	4.57969e-06	-1.24744e-10	-1.26504
11609826	chr16:11609826:T:C	1.91754e-06	-1.21653	-0.919103
11610185	chr16:11610185:G:A	8.31443e-06	-1.24744e-10	-0.668684
11610437	chr16:11610437:C:A	6.9192e-06	-0.852375	-3.55028e-10
11610615	chr16:11610615:G:A	1.56076e-05	-1.24744e-10	-0.0389151
11610900	chr16:11610900:G:A	4.27847e-05	2.30452	-1.33501
11610984	chr16:11610984:G:A	4.93641e-06	-1.24744e-10	-1.19004
11611152	chr16:11611152:C:T	1.29852e-05	-1.24744e-10	-0.222863
11611185	chr16:11611185:A:T	9.47089e-06	-1.24744e-10	-0.538453
11611421	chr16:11611421:C:T	7.29044e-06	-1.24744e-10	-0.800112
11611822	chr16:11611822:C:A	1.19373e-05	-1.24744e-10	-0.307008
11611978	chr16:11611978:T:C	4.25639e-06	-1.24744e-10	-1.33825
11612191	chr16:11612191:C:G	9.71498e-06	-1.24744e-10	-0.513007
11612211	chr16:11612211:G:T	1.32534e-05	-1.24744e-10	-0.202419
11612244	chr16:11612244:G:A	8.62235e-06	-1.43744	0.805125
11612871	chr16:11612871:T:C	7.35974e-06	0.559304	-1.34996
11612992	chr16:11612992:C:T	5.79936e-06	0.29307	-1.322
11613108	chr16:11613108:C:T	4.8609e-06	-1.24744e-10	-1.20545
11613158	chr16:11613158:T:G	6.53634e-06	0.443964	-1.35326
11613205	chr16:11613205:A:G	4.85253e-06	0.0780057	-1.28518
11613240	chr16:11613240:A:G	5.53231e-06	0.252383	-1.32845
11613312	chr16:11613312:A:G	4.54419e-06	-1.24744e-10	-1.27283
11613435	chr16:11613435:C:T	6.23954e-06	0.37519	-1.33096
11613659	chr16:11613659:C:A	8.7742e-06	-1.24744e-10	-0.614861
11613711	chr16:11613711:G:A	1.78118e-05	0.935818	-0.842633
11613715	chr16:11613715:G:A	3.58512e-05	2.12615	-1.33345
11613777	chr16:11613777:C:T	1.89503e-06	-0.834584	-1.31286
11613875	chr16:11613875:G:A	1.78099e-05	-1.24744e-10	0.0930782
11613939	chr16:11613939:G:A	1.93174e-06	-0.844121	-1.28414
11614304	chr16:11614304:T:C	4.44111e-06	-1.24744e-10	-1.29577
11614605	chr16:11614605:C:T	3.67282e-06	-0.207921	-1.2778
11614990	chr16:11614990:C:T	1.97102e-06	-0.971476	-1.13665
11615541	chr16:11615541:A:G	1.64927e-05	-1.24744e-10	0.0162434
11615586	chr16:11615586:G:C	7.36557e-06	-1.24744e-10	-0.789859
11615615	chr16:11615615:C:T	1.40777e-06	-1.10704	-1.33763
11615662	chr16:11615662:T:C	4.58109e-06	-1.24744e-10	-1.26474
11615780	chr16:11615780:C:G	3.32687e-06	-1.58465	-3.55028e-10
11615803	chr16:11615803:C:T	6.83926e-06	-0.863996	-3.55028e-10
11615841	chr16:11615841:G:A	4.7593e-06	-1.24744e-10	-1.22657
11616209	chr16:11616209:C:A	4.9358e-06	-1.24744e-10	-1.19016
11616409	chr16:11616409:T:G	4.20604e-06	-1.24744e-10	-1.35015
11616423	chr16:11616423:G:A	4.60556e-06	-1.24744e-10	-1.25941
11616805	chr16:11616805:A:G	3.22415e-06	-0.419998	-1.19601
11616972	chr16:11616972:C:A	1.88175e-06	-0.887311	-1.26716
11617139	chr16:11617139:G:C	4.25059e-06	-1.24744e-10	-1.33962
11617371	chr16:11617371:A:C	4.91085e-06	-1.24744e-10	-1.19523
11617537	chr16:11617537:T:C	7.34181e-06	-1.24744e-10	-0.79309
11617538	chr16:11617538:T:A	4.26711e-06	-1.24744e-10	-1.33574
11618775	chr16:11618775:G:A	3.60824e-06	-1.50346	-3.55028e-10
11618912	chr16:11618912:G:C	5.43514e-06	-1.24744e-10	-1.09379
11619180	chr16:11619180:G:A	2.70615e-06	-0.661633	-1.12952
11619319	chr16:11619319:A:AC	4.16602e-06	-1.24744e-10	-1.35971
11620393	chr16:11620393:C:T	7.09878e-06	-0.826753	-3.55028e-10
11620613	chr16:11620613:C:T	4.22358e-06	-1.24744e-10	-1.34599
11620767	chr16:11620767:G:C	8.84512e-07	-1.57521	-1.33418
11620993	chr16:11620993:T:A	8.01013e-06	-1.24744e-10	-0.705969
11621461	chr16:11621461:T:C	4.20244e-06	-1.24744e-10	-1.35101
11621934	chr16:11621934:C:G	4.56028e-06	-1.24744e-10	-1.26929
11621945	chr16:11621945:A:G	5.67687e-06	-1.24744e-10	-1.05028
11622051	chr16:11622051:G:A	4.25065e-06	-1.24744e-10	-1.3396
11622086	chr16:11622086:G:A	3.25419e-06	-1.60673	-3.55028e-10
11622248	chr16:11622248:A:G	2.24015e-05	1.66502	-1.34256
11622417	chr16:11622417:C:T	6.13741e-06	-1.24744e-10	-0.972273
11622430	chr16:11622430:A:T	4.37933e-06	-1.33156	0.0217794
11622451	chr16:11622451:A:G	4.18725e-06	-1.24744e-10	-1.35463
11622677	chr16:11622677:C:A	5.06378e-06	-1.24744e-10	-1.16456
11622878	chr16:11622878:G:A	5.85839e-06	-1.0188	-3.55028e-10
11622908	chr16:11622908:G:A	9.31222e-06	-1.24744e-10	-0.555348
11622975	chr16:11622975:T:G	1.30435e-06	-1.20754	-1.31343
11623801	chr16:11623801:T:C	9.34097e-07	-1.55133	-1.30352
11624132	chr16:11624132:T:C	1.35898e-06	-1.12723	-1.35271
11624228	chr16:11624228:T:C	1.99744e-06	-1.34136	-0.753451
11624405	chr16:11624405:T:C	1.07845e-06	-1.53463	-1.17653
11624456	chr16:11624456:T:C	1.77567e-06	-0.937252	-1.27525
11624538	chr16:11624538:G:T	5.47173e-06	-1.08708	-3.55028e-10
11624579	chr16:11624579:G:C	4.29537e-06	-1.24744e-10	-1.32914
11625898	chr16:11625898:C:T	4.3185e-06	-1.24744e-10	-1.32377
11625911	chr16:11625911:C:T	4.37473e-06	-1.24744e-10	-1.31083
11626131	chr16:11626131:C:G	8.09254e-06	-1.24744e-10	-0.695733
11626210	chr16:11626210:T:C	1.28805e-06	-1.17991	-1.35364
11626274	chr16:11626274:G:A	4.17006e-06	-1.24744e-10	-1.35874
11626330	chr16:11626330:C:T	4.1703e-06	-1.24744e-10	-1.35869
11626408	chr16:11626408:A:ATCTCAGCTCACTGCAACCTCTGCC	1.54156e-05	-0.0512954	-3.55028e-10
11626578	chr16:11626578:T:G	9.07109e-06	-1.24744e-10	-0.581583
11626924	chr16:11626924:C:G	5.97927e-05	1.30421	-3.55028e-10
11627118	chr16:11627118:A:G	4.31968e-06	-1.24744e-10	-1.32349
11627307	chr16:11627307:C:A	7.02761e-06	-1.24744e-10	-0.836829
11627473	chr16:11627473:A:G	4.25145e-06	-1.24744e-10	-1.33942
11627610	chr16:11627610:G:A	4.63817e-06	-1.24744e-10	-1.25236
11627647	chr16:11627647:C:T	3.2277e-06	-1.61491	-3.55028e-10
11627969	chr16:11627969:G:A	5.22102e-06	-0.0782138	-1.05577
11628852	chr16:11628852:T:C	1.74153e-06	-0.938408	-1.29351
11628873	chr16:11628873:G:A	1.46152e-06	-1.24279	-1.16441
11628966	chr16:11628966:G:A	4.36092e-06	-1.24744e-10	-1.31399
11629182	chr16:11629182:G:T	2.06943e-05	-1.24744e-10	0.243184
11629261	chr16:11629261:C:T	3.0352e-05	-1.24744e-10	0.626185
11629313	chr16:11629313:T:A	2.59773e-06	-0.481197	-1.35084
11629420	chr16:11629420:G:A	1.74046e-06	-1.06843	-1.16409
11629464	chr16:11629464:C:T	5.25597e-06	-1.24744e-10	-1.12731
11629831	chr16:11629831:C:T	1.56e-05	-1.24744e-10	-0.0394044
11629841	chr16:11629841:A:C	1.57514e-05	-1.24744e-10	-0.029747
11630513	chr16:11630513:C:T	3.22733e-06	-1.61502	-3.55028e-10
11630616	chr16:11630616:T:C	5.02678e-06	-1.24744e-10	-1.1719
11630724	chr16:11630724:AC:A	4.84255e-06	-1.24744e-10	-1.20924
11630886	chr16:11630886:G:A	5.144e-06	-1.24744e-10	-1.14884
11631000	chr16:11631000:T:C	1.13297e-05	-1.24744e-10	-0.359248
11631065	chr16:11631065:A:G	4.52347e-06	-1.24744e-10	-1.2774
11631655	chr16:11631655:G:A	8.7587e-06	0.467837	-1.08447
11631908	chr16:11631908:A:G	2.61153e-05	1.83554	-1.35969
11632089	chr16:11632089:G:C	4.82913e-06	-0.700899	-0.51111
11632524	chr16:11632524:A:T	5.4346e-06	-1.24744e-10	-1.09389
11632725	chr16:11632725:C:T	3.74813e-06	-0.130119	-1.3353
11632824	chr16:11632824:CCTT:C	5.07413e-06	-1.24744e-10	-1.16252
11633696	chr16:11633696:A:G	2.31684e-05	1.71501	-1.3589
11633718	chr16:11633718:G:A	1.18786e-05	1.04769	-1.35963
11634262	chr16:11634262:C:T	5.7882e-06	-1.03086	-3.55028e-10
11634344	chr16:11634344:A:G	4.35421e-06	-1.31553	-3.55028e-10
11634587	chr16:11634587:C:T	7.03722e-06	-1.24744e-10	-0.835462
11634873	chr16:11634873:A:C	9.38626e-07	-1.50374	-1.34628
11634906	chr16:11634906:C:T	3.45785e-06	-1.54603	-3.55028e-10
11635014	chr16:11635014:T:G	7.92947e-06	-1.24744e-10	-0.716089
11635073	chr16:11635073:A:G	6.77367e-06	-1.24744e-10	-0.873633
11635743	chr16:11635743:C:T	7.19941e-06	-1.24744e-10	-0.812677
11636021	chr16:11636021:C:A	6.79401e-06	-1.24744e-10	-0.870635
11636294	chr16:11636294:T:C	5.94285e-06	-1.24744e-10	-1.00449
11636445	chr16:11636445:G:A	4.69852e-06	-1.24744e-10	-1.23943
11636830	chr16:11636830:G:A	4.24985e-06	-1.24744e-10	-1.33979
11636986	chr16:11636986:C:T	8.23041e-06	-1.24744e-10	-0.678841
11638182	chr16:11638182:T:C	1.96819e-05	-1.24744e-10	0.193023
11638202	chr16:11638202:C:T	2.35802e-06	-1.45753	-0.471327
11638299	chr16:11638299:T:G	2.67131e-06	-1.47299	-0.331117
11638615	chr16:11638615:C:T	2.57875e-06	-1.57116	-0.268211
11638932	chr16:11638932:G:T	1.1273e-05	-1.24744e-10	-0.364262
11639027	chr16:11639027:C:T	2.90533e-06	-1.43355	-0.28658
11639299	chr16:11639299:G:A	2.61263e-06	-1.47721	-0.349107
11639302	chr16:11639302:G:A	1.21352e-05	-1.24744e-10	-0.290567
11639603	chr16:11639603:T:C	7.76421e-06	-1.24744e-10	-0.737152
11639927	chr16:11639927:A:G	3.74275e-06	-1.05622	-0.410633
11640461	chr16:11640461:T:C	9.63569e-07	-1.46537	-1.35841
11640786	chr16:11640786:G:T	3.25515e-06	-0.286598	-1.31984
11640946	chr16:11640946:G:A	4.31142e-06	-1.24744e-10	-1.32541
11641443	chr16:11641443:G:A	5.50448e-06	0.0676045	-1.14872
11641466	chr16:11641466:C:T	4.61607e-06	-1.24744e-10	-1.25713
11641634	chr16:11641634:T:C	7.83696e-06	-1.24744e-10	-0.727825
11641991	chr16:11641991:GC:G	9.73735e-06	-1.24744e-10	-0.510707
11642019	chr16:11642019:G:A	1.19175e-05	-1.3924	1.08374
11642318	chr16:11642318:T:C	1.04948e-06	-1.38484	-1.35354
11642679	chr16:11642679:C:T	3.50699e-06	-1.53192	-3.55028e-10
11642971	chr16:11642971:C:T	4.96493e-06	-1.24744e-10	-1.18428
11642979	chr16:11642979:C:T	2.40478e-06	-0.603354	-1.30586
11642991	chr16:11642991:T:A	1.34521e-06	-1.17893	-1.31119
11643022	chr16:11643022:T:C	1.34687e-06	-1.41008	-1.07881
11643052	chr16:11643052:C:T	1.33645e-06	-1.41756	-1.0791
11643153	chr16:11643153:C:G	9.38007e-06	-1.24744e-10	-0.548088
11643177	chr16:11643177:A:G	9.3429e-06	-1.24744e-10	-0.552059
11643234	chr16:11643234:C:T	1.52233e-06	-1.40974	-0.956695
11643248	chr16:11643248:T:C	1.01127e-06	-1.42102	-1.35445
11643302	chr16:11643302:T:C	1.04621e-06	-1.38288	-1.35862
11643307	chr16:11643307:G:A	8.65202e-06	-1.24744e-10	-0.628883
11643671	chr16:11643671:TTTC:T	1.00979e-05	-1.24744e-10	-0.474348
11643692	chr16:11643692:A:G	8.49876e-06	-1.24744e-10	-0.646756
11643987	chr16:11643987:C:G	1.40993e-06	-1.3782	-1.06493
11644026	chr16:11644026:T:A	4.75047e-06	-1.24744e-10	-1.22843
11644258	chr16:11644258:C:G	1.01245e-06	-1.41704	-1.35727
11644359	chr16:11644359:G:A	3.24066e-06	-1.6109	-3.55028e-10
11644459	chr16:11644459:G:A	4.93326e-06	-1.24744e-10	-1.19068
11644534	chr16:11644534:T:C	1.28567e-06	-1.20953	-1.32586
11644587	chr16:11644587:G:A	4.54415e-06	-1.24744e-10	-1.27283
11644642	chr16:11644642:G:A	2.52105e-06	-0.565222	-1.29678
11644917	chr16:11644917:A:G	4.86693e-06	-1.24744e-10	-1.20421
11645044	chr16:11645044:C:G	2.97043e-06	-0.374671	-1.3233
11645193	chr16:11645193:G:A	3.04408e-06	-0.344407	-1.32907
11645340	chr16:11645340:T:C	1.42625e-05	0.211535	-0.340575
11645410	chr16:11645410:C:T	5.58142e-06	-1.24744e-10	-1.06723
11645599	chr16:11645599:G:A	9.82983e-07	-1.45128	-1.35256
11645995	chr16:11645995:A:C	3.22784e-06	-0.290561	-1.3243
11646194	chr16:11646194:C:T	8.54785e-06	-1.24744e-10	-0.640996
11646280	chr16:11646280:C:T	3.34521e-06	-0.220219	-1.35893
11646468	chr16:11646468:G:A	1.21532e-05	-1.24744e-10	-0.289086
11646751	chr16:11646751:C:T	1.24308e-05	0.0524654	-0.31896
11646777	chr16:11646777:C:T	4.39002e-06	-1.24744e-10	-1.30734
11646813	chr16:11646813:G:A	3.29073e-06	-1.59557	-3.55028e-10
11647002	chr16:11647002:G:A	3.51818e-06	-0.273903	-1.25483
11647339	chr16:11647339:A:G	1.06262e-05	-1.24744e-10	-0.423356
11647587	chr16:11647587:T:C	1.27348e-05	-1.24744e-10	-0.242339
11647682	chr16:11647682:T:C	1.26959e-05	-1.24744e-10	-0.245397
11647910	chr16:11647910:G:A	1.06375e-05	0.029872	-0.45216
11647960	chr16:11647960:G:T	3.81508e-06	-1.42696	-0.0207508
11648005	chr16:11648005:G:A	4.75772e-06	-1.24744e-10	-1.22691
11648721	chr16:11648721:T:C	1.08797e-05	-1.24744e-10	-0.399781
11648754	chr16:11648754:A:C	1.15337e-05	-1.24744e-10	-0.3414
11649147	chr16:11649147:TCTC:T	2.28289e-06	-0.606899	-1.35434
11649228	chr16:11649228:G:C	6.78504e-06	-1.24744e-10	-0.871955
11649451	chr16:11649451:A:G	1.22805e-06	-1.52274	-1.05851
11649476	chr16:11649476:T:C	1.00054e-06	-1.43788	-1.34826
11649507	chr16:11649507:C:G	9.69364e-07	-1.4696	-1.34819
11649534	chr16:11649534:G:C	4.32853e-06	-1.24744e-10	-1.32145
11649676	chr16:11649676:G:C	9.45101e-06	-1.24744e-10	-0.540554
11649787	chr16:11649787:T:C	1.06271e-05	-1.24744e-10	-0.423269
11649825	chr16:11649825:T:C	3.44652e-06	-1.54931	-3.55028e-10
11649839	chr16:11649839:G:A	4.54816e-06	-0.266103	-1.00585
11649877	chr16:11649877:A:G	4.38657e-06	-1.24744e-10	-1.30813
11649959	chr16:11649959:G:A	4.84876e-06	-1.24744e-10	-1.20795
11650108	chr16:11650108:G:A	4.29817e-06	-1.24744e-10	-1.32849
11650404	chr16:11650404:A:G	5.67091e-06	-1.24744e-10	-1.05133
11650407	chr16:11650407:C:T	1.33541e-05	-1.24744e-10	-0.194855
11650522	chr16:11650522:G:A	8.66203e-06	-1.24744e-10	-0.627727
11650717	chr16:11650717:T:C	4.27181e-06	-1.24744e-10	-1.33464
11650848	chr16:11650848:G:A	5.22985e-06	-0.00275955	-1.12953
11650911	chr16:11650911:C:A	1.36566e-05	-1.24744e-10	-0.172452
11651029	chr16:11651029:G:A	9.58569e-07	-1.48543	-1.34356
11651052	chr16:11651052:G:A	9.94231e-06	-1.24744e-10	-0.489876
11651809	chr16:11651809:G:A	5.7292e-06	-0.201712	-0.839387
11651906	chr16:11651906:G:C	2.72992e-06	-0.426334	-1.35607
11651991	chr16:11651991:A:G	1.19853e-06	-1.27319	-1.33239
11652273	chr16:11652273:G:A	4.98558e-06	-1.18013	-3.55028e-10
11652698	chr16:11652698:C:T	6.15986e-06	-0.105502	-0.863121
11653205	chr16:11653205:A:G	1.07865e-06	-1.37519	-1.33577
11653223	chr16:11653223:A:C	4.36273e-06	-1.24744e-10	-1.31358
11653941	chr16:11653941:C:A	1.13641e-05	-1.24744e-10	-0.356214
11653957	chr16:11653957:A:G	1.40011e-05	-1.24744e-10	-0.147537
11654112	chr16:11654112:C:T	5.17221e-06	-0.179129	-0.964247
11654205	chr16:11654205:A:G	1.35955e-06	-1.43157	-1.04795
11654261	chr16:11654261:C:T	4.93924e-06	-0.234795	-0.954669
11654765	chr16:11654765:G:T	4.91197e-06	-1.24744e-10	-1.195
11654981	chr16:11654981:T:C	1.07716e-06	-1.36739	-1.34496
11655205	chr16:11655205:C:G	4.16623e-06	-1.24744e-10	-1.35967
11655343	chr16:11655343:T:G	4.42805e-06	-1.24744e-10	-1.29872
11655575	chr16:11655575:T:C	1.65677e-05	-1.24744e-10	0.0207778
11655905	chr16:11655905:G:A	4.5152e-06	0.0265988	-1.30583
11656160	chr16:11656160:G:A	1.57514e-06	-1.137	-1.19534
11656287	chr16:11656287:T:G	6.2795e-06	-1.24744e-10	-0.949385
11656844	chr16:11656844:T:C	4.19451e-06	-1.24744e-10	-1.3529
11656942	chr16:11656942:C:T	1.04791e-05	-1.24744e-10	-0.43729
11657030	chr16:11657030:A:G	1.92727e-06	-1.09812	-1.03245
11657038	chr16:11657038:G:A	4.76092e-06	-1.24744e-10	-1.22623
11657149	chr16:11657149:C:T	3.6886e-06	-0.256384	-1.22505
11657159	chr16:11657159:A:G	1.89542e-06	-0.795798	-1.35144
11657389	chr16:11657389:G:A	3.6836e-06	-1.48279	-3.55028e-10
11657555	chr16:11657555:C:T	1.04945e-05	-1.24744e-10	-0.435827
11657599	chr16:11657599:G:A	7.00549e-06	-1.24744e-10	-0.839981
11658301	chr16:11658301:G:A	7.74704e-06	-1.24744e-10	-0.739365
11658483	chr16:11658483:T:G	5.09967e-06	-1.24744e-10	-1.1575
11658811	chr16:11658811:A:T	4.5102e-06	-1.24744e-10	-1.28033
11659253	chr16:11659253:G:A	4.50659e-06	-1.24744e-10	-1.28114
11659521	chr16:11659521:G:C	2.11203e-06	-0.692547	-1.34648
11659663	chr16:11659663:G:A	1.49029e-06	-1.29958	-1.08813
11659922	chr16:11659922:G:A	4.34108e-06	-1.24744e-10	-1.31855
11660115	chr16:11660115:C:T	1.14243e-06	-1.62102	-1.0325
11660317	chr16:11660317:G:T	7.89317e-06	-1.24744e-10	-0.720679
11660465	chr16:11660465:A:C	4.39473e-06	-1.24744e-10	-1.30627
11660553	chr16:11660553:C:T	1.23995e-06	-1.23321	-1.3384
11660598	chr16:11660598:G:A	4.65372e-06	0.02559	-1.2746
11660700	chr16:11660700:T:C	3.9711e-06	-1.40763	-3.55028e-10
11660779	chr16:11660779:G:T	1.84644e-06	-0.857734	-1.31568
11660815	chr16:11660815:A:G	1.18799e-06	-1.27069	-1.34372
11660982	chr16:11660982:G:C	2.24367e-06	-0.629063	-1.3495
11661081	chr16:11661081:C:T	9.36364e-07	-1.59172	-1.26071
11661110	chr16:11661110:T:C	4.84182e-06	-1.24744e-10	-1.20939
11661340	chr16:11661340:T:G	5.06827e-06	-1.24744e-10	-1.16368
11661503	chr16:11661503:G:A	4.39796e-06	-1.24744e-10	-1.30554
11661623	chr16:11661623:T:C	6.29578e-06	-1.24744e-10	-0.946796
11661673	chr16:11661673:T:C	4.20732e-06	-1.24744e-10	-1.34985
11661803	chr16:11661803:T:C	5.29251e-06	-1.24744e-10	-1.12038
11661806	chr16:11661806:A:G	1.21404e-05	-1.24744e-10	-0.290139
11661841	chr16:11661841:G:T	2.12584e-06	-0.751202	-1.28131
11661893	chr16:11661893:T:G	9.43936e-06	-1.24744e-10	-0.541788
11661915	chr16:11661915:G:C	8.8409e-06	-1.24744e-10	-0.607287
11661928	chr16:11661928:T:C	4.63835e-06	-1.24744e-10	-1.25232
11662033	chr16:11662033:A:G	4.19449e-06	-1.24744e-10	-1.3529
11662049	chr16:11662049:C:T	1.09552e-06	-1.61726	-1.07819
11662417	chr16:11662417:G:A	5.34922e-06	0.142328	-1.25205
11662428	chr16:11662428:G:T	4.55191e-06	-1.24744e-10	-1.27113
11662445	chr16:11662445:C:T	9.6398e-07	-1.55802	-1.26534
11662451	chr16:11662451:T:C	4.47135e-06	-1.24744e-10	-1.28899
11662625	chr16:11662625:T:TC	5.31031e-06	-1.24744e-10	-1.11702
11663224	chr16:11663224:C:G	4.37419e-06	-1.24744e-10	-1.31095
11663235	chr16:11663235:T:C	1.4705e-06	-1.07396	-1.32711
11663414	chr16:11663414:T:C	4.28262e-06	-1.24744e-10	-1.33211
11663595	chr16:11663595:G:A	7.23014e-06	-1.24744e-10	-0.808417
11663703	chr16:11663703:T:C	9.8641e-07	-1.6095	-1.19086
11663814	chr16:11663814:G:A	1.2912e-05	-1.24744e-10	-0.228521
11663986	chr16:11663986:C:T	1.0292e-06	-1.47679	-1.28111
11664097	chr16:11664097:A:G	9.39964e-06	-1.24744e-10	-0.546005
11664110	chr16:11664110:A:C	1.2165e-05	-1.24744e-10	-0.288112
11664545	chr16:11664545:G:A	1.03113e-05	-1.24744e-10	-0.453437
11664684	chr16:11664684:G:C	1.02432e-06	-1.57958	-1.18307
11664822	chr16:11664822:T:C	4.166e-06	-1.24744e-10	-1.35972
11664900	chr16:11664900:G:A	4.91256e-06	-1.24744e-10	-1.19488
11664936	chr16:11664936:TG:T	2.55472e-06	-1.0197	-0.829037
11665106	chr16:11665106:G:C	4.90755e-06	-1.24744e-10	-1.1959
11665159	chr16:11665159:G:A	5.02757e-06	-1.24744e-10	-1.17174
11665221	chr16:11665221:T:G	1.03086e-05	-1.24744e-10	-0.4537
11665268	chr16:11665268:ACCCCAGCAAG:A	4.70519e-06	-1.24744e-10	-1.23801
11665360	chr16:11665360:C:G	9.08654e-07	-1.58158	-1.30089
11665400	chr16:11665400:T:C	4.37899e-06	-1.24744e-10	-1.30986
11665462	chr16:11665462:G:T	1.12355e-05	-1.24744e-10	-0.367593
11665627	chr16:11665627:A:G	7.27372e-06	0.529869	-1.33228
11666003	chr16:11666003:C:G	4.18171e-06	-1.24744e-10	-1.35596
11666062	chr16:11666062:C:T	4.17528e-06	-1.24744e-10	-1.35749
11666088	chr16:11666088:A:T	1.33793e-05	-1.24744e-10	-0.192969
11666330	chr16:11666330:T:C	0.118987	9.77292	-0.87283
11666399	chr16:11666399:G:T	4.87832e-06	-1.24744e-10	-1.20187
11666603	chr16:11666603:A:G	4.34659e-06	-1.24744e-10	-1.31729
11666783	chr16:11666783:A:G	8.46105e-06	-1.24744e-10	-0.651203
11666839	chr16:11666839:A:G	4.39626e-06	-1.24744e-10	-1.30592
11667257	chr16:11667257:A:T	2.19942e-06	-1.07522	-0.923258
11667326	chr16:11667326:G:A	4.17295e-06	-1.24744e-10	-1.35805
11667498	chr16:11667498:C:A	8.45264e-06	-1.24744e-10	-0.652197
11667703	chr16:11667703:C:T	4.22279e-06	-1.24744e-10	-1.34618
11667832	chr16:11667832:T:C	4.42489e-06	-1.24744e-10	-1.29943
11668615	chr16:11668615:C:T	3.94676e-06	-1.41378	-3.55028e-10
11668893	chr16:11668893:CA:C	3.01379e-05	0.619109	-3.55028e-10
11669258	chr16:11669258:C:T	7.23688e-06	-1.24744e-10	-0.807486
11669339	chr16:11669339:C:T	4.42017e-06	-1.24744e-10	-1.3005
11670226	chr16:11670226:A:G	0.0108482	7.75663	-1.25156
11670284	chr16:11670284:T:C	4.49896e-06	-1.24744e-10	-1.28283
11670473	chr16:11670473:G:C	0.00260108	5.92625	-0.849243
11670773	chr16:11670773:G:A	4.36684e-06	-1.24744e-10	-1.31264
11670821	chr16:11670821:A:G	4.16623e-06	-1.24744e-10	-1.35966
11670965	chr16:11670965:C:T	0.0232436	8.4918	-1.22469
11671064	chr16:11671064:C:T	0.0118831	7.78819	-1.19199
11671434	chr16:11671434:A:C	4.16595e-06	-1.24744e-10	-1.35973
11671507	chr16:11671507:G:A	4.1741e-06	-1.24744e-10	-1.35778
11671552	chr16:11671552:A:G	0.0123269	7.81447	-1.1816
11671662	chr16:11671662:T:C	0.0111472	7.71637	-1.1841
11672098	chr16:11672098:C:A	0.00854549	7.41793	-1.15145
11672638	chr16:11672638:G:A	4.46808e-06	-1.24744e-10	-1.28972
11672761	chr16:11672761:C:T	2.17402e-06	-1.14083	-0.869273
11673130	chr16:11673130:T:C	0.00941143	7.56338	-1.20037
11673199	chr16:11673199:C:A	0.00123958	5.13006	-0.794209
11673449	chr16:11673449:A:T	1.68121e-06	-1.21492	-1.05225
11673542	chr16:11673542:T:C	5.47637e-06	-1.24744e-10	-1.08623
11673687	chr16:11673687:T:C	4.17678e-06	-1.24744e-10	-1.35714
11673689	chr16:11673689:A:T	4.17686e-06	-1.24744e-10	-1.35712
11673753	chr16:11673753:C:T	1.6612e-06	-1.42419	-0.854945
11673891	chr16:11673891:C:T	4.16652e-06	-1.24744e-10	-1.3596
11674080	chr16:11674080:A:G	4.47521e-06	-1.24744e-10	-1.28812
11674115	chr16:11674115:G:A	3.32638e-06	-1.58479	-3.55028e-10
11674122	chr16:11674122:G:T	0.0152471	7.96439	-1.11892
11674228	chr16:11674228:G:A	4.27511e-06	-1.24744e-10	-1.33387
11674257	chr16:11674257:G:A	1.55709e-06	-1.30289	-1.04097
11674477	chr16:11674477:G:T	4.40014e-06	-1.24744e-10	-1.30504
11674657	chr16:11674657:C:G	4.40149e-06	-1.24744e-10	-1.30473
11674703	chr16:11674703:A:C	4.48579e-06	-1.24744e-10	-1.28576
11674954	chr16:11674954:T:C	0.0484152	9.27444	-1.27355
11675118	chr16:11675118:C:A	4.47476e-06	-1.24744e-10	-1.28822
11675130	chr16:11675130:C:T	8.64562e-06	-1.24744e-10	-0.629623
11675151	chr16:11675151:C:T	8.63877e-06	-1.24744e-10	-0.630416
11675316	chr16:11675316:A:G	5.01767e-06	-1.24744e-10	-1.17371
11675320	chr16:11675320:C:T	0.00893368	7.66361	-1.3527
11675404	chr16:11675404:A:G	4.62572e-06	-1.25504	-3.55028e-10
11675468	chr16:11675468:T:C	3.4981e-06	-1.53446	-3.55028e-10
11675499	chr16:11675499:T:G	1.98098e-06	-1.40609	-0.696994
11675612	chr16:11675612:A:G	8.78942e-06	-1.24744e-10	-0.613128
11675740	chr16:11675740:G:A	2.23e-06	-1.25247	-0.732208
11675786	chr16:11675786:G:A	4.24037e-06	-1.24744e-10	-1.34203
11676107	chr16:11676107:C:T	0.00218744	5.76756	-0.863748
11676641	chr16:11676641:A:G	8.65947e-06	-1.24744e-10	-0.628023
11676921	chr16:11676921:A:G	0.0161941	8.25173	-1.34601
11677079	chr16:11677079:C:T	4.35093e-06	-1.24744e-10	-1.31629
11677122	chr16:11677122:G:A	3.72066e-06	-1.47277	-3.55028e-10
11677156	chr16:11677156:C:T	3.26065e-06	-1.60475	-3.55028e-10
11677179	chr16:11677179:C:T	1.63891e-05	-1.24744e-10	0.0099421
11677309	chr16:11677309:G:T	8.11638e-06	-1.24744e-10	-0.692791
11677547	chr16:11677547:C:T	4.69438e-06	-1.24744e-10	-1.24031
11677615	chr16:11677615:T:C	3.40563e-05	0.74134	-3.55028e-10
11677850	chr16:11677850:C:T	9.14518e-06	0.783667	-1.35712
11678357	chr16:11678357:A:G	1.36678e-06	-1.44764	-1.02658
11678374	chr16:11678374:C:A	2.74923e-06	-1.24349	-0.53187
11678599	chr16:11678599:C:T	4.22977e-06	-1.24744e-10	-1.34453
11678618	chr16:11678618:C:T	4.62425e-06	-1.24744e-10	-1.25536
11679877	chr16:11679877:C:G	1.80356e-06	-1.21358	-0.983332
11679950	chr16:11679950:G:A	4.45018e-06	-1.24744e-10	-1.29373
11680029	chr16:11680029:T:A	1.38184e-05	-1.24744e-10	-0.160674
11680125	chr16:11680125:A:G	9.00107e-06	0.752082	-1.34141
11680345	chr16:11680345:G:T	1.48981e-06	-1.25361	-1.13442
11680527	chr16:11680527:G:A	4.58878e-06	-1.24744e-10	-1.26306
11680769	chr16:11680769:C:T	0.00278284	6.05972	-0.915165
11680774	chr16:11680774:G:A	4.17653e-06	-1.24744e-10	-1.3572
11681094	chr16:11681094:T:C	0.00517935	6.73203	-0.966277
11681644	chr16:11681644:C:G	4.27579e-06	-1.24744e-10	-1.33371
11682016	chr16:11682016:T:A	4.42962e-06	-1.24744e-10	-1.29836
11682614	chr16:11682614:T:A	9.16285e-06	-1.24744e-10	-0.571519
11682983	chr16:11682983:C:T	4.47284e-06	-1.24744e-10	-1.28865
11683368	chr16:11683368:C:T	4.28086e-06	-1.24744e-10	-1.33252
11683650	chr16:11683650:A:G	3.22517e-06	-1.61569	-3.55028e-10
11684669	chr16:11684669:A:G	4.17929e-06	-1.24744e-10	-1.35654
11684671	chr16:11684671:CA:C	0.000796726	4.93263	-1.0388
11685015	chr16:11685015:G:C	3.74311e-06	-1.46676	-3.55028e-10
11685324	chr16:11685324:C:T	5.39914e-06	-1.24744e-10	-1.10044
11685385	chr16:11685385:T:C	1.56626e-06	-1.38689	-0.951098
11685425	chr16:11685425:C:T	4.11982e-06	-1.37087	-3.55028e-10
11685469	chr16:11685469:C:T	1.32741e-06	-1.1803	-1.32315
11685475	chr16:11685475:C:A	6.31298e-06	-0.944068	-3.55028e-10
11685653	chr16:11685653:A:C	0.0062614	6.90241	-0.946923
11685715	chr16:11685715:C:T	5.38236e-06	-1.24744e-10	-1.10355
11686799	chr16:11686799:T:G	4.17441e-06	-1.24744e-10	-1.3577
11686859	chr16:11686859:T:C	5.1238e-06	-1.24744e-10	-1.15278
11686918	chr16:11686918:T:C	0.0303469	8.89116	-1.35738
11687356	chr16:11687356:CCTT:C	2.04599e-06	-1.29173	-0.779064
11687395	chr16:11687395:C:A	5.16992e-06	-1.24744e-10	-1.14382
11687404	chr16:11687404:G:A	0.00645664	6.89342	-0.90723
11687505	chr16:11687505:C:G	4.17156e-06	-1.24744e-10	-1.35839
11687598	chr16:11687598:C:T	5.15984e-06	-1.24744e-10	-1.14577
11687726	chr16:11687726:A:C	0.00201372	5.84802	-1.02696
11687759	chr16:11687759:T:C	4.16818e-06	-1.24744e-10	-1.3592
11687835	chr16:11687835:G:A	4.20687e-06	-1.24744e-10	-1.34996
11687839	chr16:11687839:C:T	9.72197e-06	-1.24744e-10	-0.512288
11687934	chr16:11687934:G:A	4.17219e-06	-1.24744e-10	-1.35824
11688081	chr16:11688081:T:G	8.61179e-06	-1.24744e-10	-0.633544
11688671	chr16:11688671:A:G	4.16615e-06	-1.24744e-10	-1.35968
11689075	chr16:11689075:A:T	5.1484e-06	-1.24744e-10	-1.14799
11689206	chr16:11689206:A:G	6.56023e-06	0.126507	-1.03216
11689242	chr16:11689242:T:C	7.10869e-06	0.0975998	-0.922957
11689467	chr16:11689467:A:G	7.60468e-06	0.178543	-0.936456
11689794	chr16:11689794:A:T	4.16787e-06	-1.24744e-10	-1.35927
11689881	chr16:11689881:G:A	8.71609e-06	-1.24744e-10	-0.621505
11690273	chr16:11690273:G:T	0.113117	10.2077	-1.35816
11690281	chr16:11690281:A:G	7.65233e-06	-1.24744e-10	-0.751666
11690313	chr16:11690313:GC:G	4.18224e-06	-1.24744e-10	-1.35583
11690473	chr16:11690473:A:T	4.50197e-06	-1.24744e-10	-1.28216
11690498	chr16:11690498:A:G	5.19186e-06	-1.24744e-10	-1.13958
11690708	chr16:11690708:G:A	8.81524e-06	-1.24744e-10	-0.610193
11691011	chr16:11691011:T:C	6.2284e-05	1.34503	-3.55028e-10
11691024	chr16:11691024:G:A	0.00768126	7.12743	-0.967562
11691109	chr16:11691109:C:T	1.74014e-05	0.408297	-0.338421
11691224	chr16:11691224:T:G	4.3419e-06	-1.24744e-10	-1.31836
11692241	chr16:11692241:T:TA	1.51369e-05	0.429094	-0.498636
11692548	chr16:11692548:A:T	2.41499e-05	0.653485	-0.255879
11692562	chr16:11692562:G:A	4.18015e-06	-1.24744e-10	-1.35633
11692697	chr16:11692697:A:G	0.00885641	6.94587	-0.643647
11692911	chr16:11692911:G:A	4.5516e-06	-1.24744e-10	-1.2712
11693200	chr16:11693200:A:G	3.91132e-06	-1.4228	-3.55028e-10
11693833	chr16:11693833:C:A	0.013227	7.36717	-0.663831
11694236	chr16:11694236:G:A	0.0696252	9.47603	-1.11182
11694434	chr16:11694434:C:T	1.88822e-05	0.546125	-0.39458
11694575	chr16:11694575:G:A	0.00915333	6.95282	-0.61762
11694593	chr16:11694593:G:A	7.34379e-06	-0.0180734	-0.774748
11694854	chr16:11694854:C:CAACTT	1.92615e-05	0.538386	-0.366951
11695038	chr16:11695038:T:C	9.2417e-06	-1.24744e-10	-0.56295
11695056	chr16:11695056:G:A	6.71184e-06	-0.0544418	-0.828362
11695334	chr16:11695334:C:T	0.0909346	9.73702	-1.1058
11695616	chr16:11695616:C:T	1.91954e-05	0.555322	-0.387325
11695715	chr16:11695715:T:C	1.6696e-05	0.508162	-0.479669
11696224	chr16:11696224:G:C	1.41531e-05	0.113747	-0.250492
11696877	chr16:11696877:G:T	6.0129e-06	-1.24744e-10	-0.992769
11697241	chr16:11697241:C:G	4.92415e-06	-1.19252	-3.55028e-10
11697316	chr16:11697316:C:A	4.46909e-06	-1.24744e-10	-1.28949
11697680	chr16:11697680:C:T	1.18436e-05	-1.24744e-10	-0.314887
11697974	chr16:11697974:T:C	5.71467e-06	-1.24744e-10	-1.04364
11698028	chr16:11698028:A:G	9.87963e-06	-1.24744e-10	-0.496201
11698480	chr16:11698480:C:T	4.688e-06	-1.24167	-3.55028e-10
11698595	chr16:11698595:A:G	4.02759e-06	-1.39351	-3.55028e-10
11698798	chr16:11698798:T:C	8.09967e-06	-0.694852	-3.55028e-10
11698844	chr16:11698844:A:C	0.00969695	7.29129	-0.898399
11699247	chr16:11699247:G:GT	0.0120981	7.91496	-1.30083
11699374	chr16:11699374:T:C	6.24549e-06	-1.24744e-10	-0.954817
11699490	chr16:11699490:G:A	1.32131e-05	-1.24744e-10	-0.20547
11699666	chr16:11699666:C:A	3.29161e-06	-1.5953	-3.55028e-10
11699694	chr16:11699694:T:A	8.61057e-06	-1.24744e-10	-0.633686
11699843	chr16:11699843:A:C	5.7463e-06	-1.24744e-10	-1.03812
11700069	chr16:11700069:C:G	3.73921e-06	-1.4678	-3.55028e-10
11700211	chr16:11700211:A:G	1.10661e-05	-1.24744e-10	-0.38279
11700398	chr16:11700398:T:C	4.69207e-06	-1.24744e-10	-1.2408
11701039	chr16:11701039:C:T	0.00131372	5.54291	-1.14897
11701097	chr16:11701097:TTTA:T	5.44119e-06	-1.09268	-3.55028e-10
11701357	chr16:11701357:G:A	5.20599e-06	-1.24744e-10	-1.13687
11701723	chr16:11701723:C:A	0.00167306	5.11848	-0.482748
11701747	chr16:11701747:C:T	4.79417e-06	-1.24744e-10	-1.21927
11702029	chr16:11702029:A:G	8.01784e-06	-1.24744e-10	-0.705007
11702097	chr16:11702097:T:C	1.08473e-06	-1.53452	-1.17082
11702187	chr16:11702187:T:C	5.03661e-06	-1.24744e-10	-1.16994
11702295	chr16:11702295:G:C	1.06005e-06	-1.54884	-1.17953
11702523	chr16:11702523:C:T	4.19595e-06	-1.24744e-10	-1.35256
11702524	chr16:11702524:C:T	8.19331e-06	-1.24744e-10	-0.683359
11702934	chr16:11702934:T:C	4.18609e-06	-1.24744e-10	-1.35491
11703012	chr16:11703012:G:A	8.64246e-07	-1.573	-1.35957
11703809	chr16:11703809:G:A	1.01841e-05	-1.24744e-10	-0.465845
11703863	chr16:11703863:G:A	0.0157976	8.05509	-1.17415
11704902	chr16:11704902:C:T	0.00230026	6.25213	-1.29803
11705020	chr16:11705020:G:A	0.00292873	6.43914	-1.24349
11705511	chr16:11705511:C:A	0.0276768	8.52937	-1.08769
11705728	chr16:11705728:C:T	2.76008e-05	0.53117	-3.55028e-10
11705848	chr16:11705848:A:C	4.23576e-06	-1.24744e-10	-1.34311
11705884	chr16:11705884:G:A	4.18045e-06	-1.24744e-10	-1.35626
11706160	chr16:11706160:G:A	0.000130717	3.30481	-1.21845
11706165	chr16:11706165:C:T	4.52505e-06	-1.24744e-10	-1.27705
11706363	chr16:11706363:C:A	4.19365e-06	-1.24744e-10	-1.35311
11706829	chr16:11706829:A:G	6.81718e-06	-0.86723	-3.55028e-10
11706992	chr16:11706992:C:T	0.00400337	6.56101	-1.0528
11707036	chr16:11707036:T:C	7.05618e-06	-1.24744e-10	-0.832772
11707060	chr16:11707060:C:T	6.42594e-06	-1.24744e-10	-0.926333
11707492	chr16:11707492:A:G	4.25534e-06	-1.24744e-10	-1.3385
11707817	chr16:11707817:C:A	1.1599e-06	-1.48506	-1.15328
11707953	chr16:11707953:G:A	6.28301e-06	-1.24744e-10	-0.948827
11708623	chr16:11708623:T:C	3.28136e-06	-1.59842	-3.55028e-10
11708971	chr16:11708971:T:A	4.94628e-06	-1.24744e-10	-1.18804
11709554	chr16:11709554:C:T	5.96785e-06	-1.24744e-10	-1.00029
11709591	chr16:11709591:T:C	0.00450988	6.72464	-1.09729
11709785	chr16:11709785:G:A	0.00412682	6.54886	-1.01028
11710529	chr16:11710529:C:A	0.00506375	6.69961	-0.956425
11710592	chr16:11710592:G:A	4.37707e-06	-1.24744e-10	-1.3103
11710974	chr16:11710974:A:ACAG	1.04904e-06	-1.51839	-1.2204
11711035	chr16:11711035:G:A	4.06986e-06	-1.38307	-3.55028e-10
11711140	chr16:11711140:T:C	7.22091e-06	-1.24744e-10	-0.809694
11711176	chr16:11711176:T:C	1.04184e-06	-1.52603	-1.21966
11712010	chr16:11712010:T:C	1.03371e-06	-1.53033	-1.22319
11712156	chr16:11712156:A:G	3.22e-05	1.6733	-0.988014
11712214	chr16:11712214:G:A	4.45651e-06	-1.24744e-10	-1.29231
11712858	chr16:11712858:T:G	0.00311321	6.48333	-1.22659
11712922	chr16:11712922:C:T	0.00331657	6.56968	-1.24967
11713095	chr16:11713095:G:T	4.16806e-06	-1.24744e-10	-1.35923
11713161	chr16:11713161:C:T	3.45454e-06	-1.54699	-3.55028e-10
11713241	chr16:11713241:T:C	0.00449039	6.88713	-1.26411
11713662	chr16:11713662:C:T	4.83469e-06	-1.24744e-10	-1.21086
11713886	chr16:11713886:G:A	4.55123e-06	-1.24744e-10	-1.27128
11714024	chr16:11714024:G:A	4.86625e-06	-1.20435	-3.55028e-10
11714358	chr16:11714358:T:G	4.41426e-06	-1.24744e-10	-1.30184
11714503	chr16:11714503:G:A	4.87046e-06	-1.24744e-10	-1.20349
11714726	chr16:11714726:A:T	4.28792e-06	-1.24744e-10	-1.33087
11714871	chr16:11714871:G:A	4.2862e-06	-1.24744e-10	-1.33128
11714913	chr16:11714913:A:C	0.00419609	6.84696	-1.29172
11714950	chr16:11714950:T:C	0.0051055	7.00885	-1.25746
11715127	chr16:11715127:C:G	4.79355e-06	-1.2194	-3.55028e-10
11715184	chr16:11715184:G:A	4.65671e-06	-1.24837	-3.55028e-10
11715562	chr16:11715562:A:T	7.12467e-06	-1.24744e-10	-0.823112
11715865	chr16:11715865:T:G	0.00453788	6.91059	-1.27705
11716084	chr16:11716084:A:G	0.000793663	5.227	-1.33702
11716526	chr16:11716526:T:C	0.000696217	5.08535	-1.32637
11716805	chr16:11716805:T:C	7.225e-06	-1.24744e-10	-0.809128
11717190	chr16:11717190:C:T	6.85112e-06	-1.24744e-10	-0.862264
11717283	chr16:11717283:G:A	3.26565e-06	-1.60322	-3.55028e-10
11717311	chr16:11717311:G:A	0.00115626	5.32475	-1.05848
11717587	chr16:11717587:C:T	4.59453e-06	-1.26181	-3.55028e-10
11717872	chr16:11717872:G:C	1.05141e-06	-1.54531	-1.19124
11717933	chr16:11717933:C:T	0.00264239	6.2773	-1.18453
11718163	chr16:11718163:GA:G	1.85599e-05	-1.24744e-10	0.134328
11718219	chr16:11718219:T:G	4.21785e-06	-1.24744e-10	-1.34735
11718435	chr16:11718435:C:T	0.00255574	6.4117	-1.35228
11718693	chr16:11718693:A:T	4.33967e-06	-1.24744e-10	-1.31888
11719358	chr16:11719358:C:T	3.21142e-06	-1.61996	-3.55028e-10
11719880	chr16:11719880:C:T	4.41289e-06	-1.24744e-10	-1.30215
11720043	chr16:11720043:G:A	0.00357002	6.60026	-1.20661
11720240	chr16:11720240:A:G	5.47363e-06	-1.24744e-10	-1.08673
11720515	chr16:11720515:A:G	6.96118e-06	-1.24744e-10	-0.846327
11720706	chr16:11720706:C:T	0.00523795	7.03835	-1.26134
11720748	chr16:11720748:T:G	6.72527e-06	-1.24744e-10	-0.880804
11721165	chr16:11721165:C:T	1.07041e-06	-1.52189	-1.19674
11721322	chr16:11721322:C:T	0.000806918	5.24088	-1.33433
11721362	chr16:11721362:A:G	4.54792e-06	-1.24744e-10	-1.27201
11721438	chr16:11721438:A:T	6.22446e-06	-1.24744e-10	-0.95819
11722757	chr16:11722757:T:C	6.52254e-06	-1.24744e-10	-0.911412
11722999	chr16:11722999:G:T	0.00458586	6.89288	-1.24882
11723121	chr16:11723121:G:A	4.39856e-06	-1.24744e-10	-1.3054
11723149	chr16:11723149:T:A	4.34893e-06	-1.24744e-10	-1.31675
11723193	chr16:11723193:G:A	1.72429e-06	-1.50933	-0.73253
11723251	chr16:11723251:G:A	0.000866029	5.33098	-1.35373
11724851	chr16:11724851:T:C	3.97202e-06	-1.4074	-3.55028e-10
11724982	chr16:11724982:T:C	4.17151e-06	-1.24744e-10	-1.3584
11725392	chr16:11725392:C:A	1.08419e-06	-1.54518	-1.16067
11725474	chr16:11725474:G:A	0.00357017	6.63428	-1.24059
11725570	chr16:11725570:C:T	4.44711e-06	-1.24744e-10	-1.29442
11725713	chr16:11725713:C:A	0.00072018	5.137	-1.34417
11726147	chr16:11726147:G:C	0.00260834	6.309	-1.2292
11726222	chr16:11726222:AGC:A	0.002694	6.32018	-1.20808
11726311	chr16:11726311:G:A	4.18389e-06	-1.24744e-10	-1.35544
11726400	chr16:11726400:G:A	0.00299084	6.44292	-1.22629
11726864	chr16:11726864:G:A	5.06143e-06	-1.24744e-10	-1.16503
11727032	chr16:11727032:G:A	7.06701e-06	-0.831238	-3.55028e-10
11727072	chr16:11727072:T:C	4.59029e-06	-1.24744e-10	-1.26273
11727598	chr16:11727598:G:A	2.98236e-05	1.35304	-0.744417
11728210	chr16:11728210:T:C	0.00884487	7.40769	-1.10677
11728292	chr16:11728292:A:G	4.1753e-06	-1.24744e-10	-1.35749
11728538	chr16:11728538:A:C	5.09526e-06	-1.15836	-3.55028e-10
11729514	chr16:11729514:T:C	1.44131e-05	-1.24744e-10	-0.118539
11729965	chr16:11729965:C:T	4.47968e-06	-1.24744e-10	-1.28712
11730196	chr16:11730196:C:G	4.38568e-06	-1.24744e-10	-1.30833
11730200	chr16:11730200:T:G	0.00300274	6.23633	-1.01573
11730476	chr16:11730476:T:G	4.20536e-06	-1.24744e-10	-1.35032
11730904	chr16:11730904:C:A	4.16595e-06	-1.24744e-10	-1.35973
11731047	chr16:11731047:C:G	0.000797407	5.24369	-1.349
11731256	chr16:11731256:A:G	3.69888e-06	-1.36478	-0.113872
11731437	chr16:11731437:G:A	4.50112e-06	-1.28235	-3.55028e-10
11731963	chr16:11731963:C:CAGAAAAAGG	4.2811e-06	-1.24744e-10	-1.33247
11732157	chr16:11732157:C:T	0.000652541	5.04595	-1.35175
11732292	chr16:11732292:T:C	0.00106798	5.51735	-1.33051
11732729	chr16:11732729:G:A	4.54646e-06	-1.24744e-10	-1.27233
11732818	chr16:11732818:G:C	4.20482e-06	-1.24744e-10	-1.35045
11732985	chr16:11732985:T:C	0.00038376	4.52296	-1.35962
11733034	chr16:11733034:G:A	3.92187e-06	-1.42011	-3.55028e-10
11733449	chr16:11733449:T:C	0.000324315	4.35237	-1.35733
11733687	chr16:11733687:G:A	0.00225434	6.15254	-1.21861
11734162	chr16:11734162:A:G	1.53136e-06	-1.60482	-0.755696
11734209	chr16:11734209:T:C	7.59543e-06	-1.24744e-10	-0.759129
11734550	chr16:11734550:C:A	1.09638e-06	-1.50219	-1.19247
11734711	chr16:11734711:G:A	1.1396e-06	-1.51633	-1.13967
11734882	chr16:11734882:A:G	8.43353e-06	-1.24744e-10	-0.65446
11735385	chr16:11735385:G:A	4.19504e-06	-1.24744e-10	-1.35277
11736919	chr16:11736919:G:A	4.17148e-06	-1.24744e-10	-1.35841
11737082	chr16:11737082:T:C	4.17271e-06	-1.24744e-10	-1.35811
11737175	chr16:11737175:G:A	4.2646e-06	-1.24744e-10	-1.33633
11737334	chr16:11737334:T:A	1.02889e-06	-1.61191	-1.14629
11737590	chr16:11737590:G:A	4.18223e-06	-1.24744e-10	-1.35583
11738353	chr16:11738353:A:G	0.00011745	3.19806	-1.21872
11739515	chr16:11739515:C:T	4.4879e-06	-1.28529	-3.55028e-10
11739556	chr16:11739556:C:G	4.34342e-06	-1.24744e-10	-1.31801
11739661	chr16:11739661:T:C	1.23155e-06	-1.35437	-1.22403
11739762	chr16:11739762:C:T	6.02895e-06	-1.24744e-10	-0.990103
11739864	chr16:11739864:T:A	1.57186e-06	-1.33289	-1.00153
11740600	chr16:11740600:A:C	1.03399e-05	-1.24744e-10	-0.450669
11740931	chr16:11740931:G:A	5.16671e-06	-1.24744e-10	-1.14444
11740965	chr16:11740965:T:C	0.000382371	4.19902	-1.0393
11741011	chr16:11741011:T:TA	0.000470458	4.38595	-1.01892
11741042	chr16:11741042:A:G	1.45938e-06	-1.38896	-1.01971
11741075	chr16:11741075:T:C	1.18079e-06	-1.38737	-1.23313
11741291	chr16:11741291:T:C	4.03341e-06	-1.39206	-3.55028e-10
11741403	chr16:11741403:C:G	1.69357e-06	-1.4192	-0.840642
11741469	chr16:11741469:G:C	1.30874e-05	-1.24744e-10	-0.215028
11741969	chr16:11741969:T:C	4.43578e-06	-1.24744e-10	-1.29697
11741985	chr16:11741985:T:C	4.43553e-06	-1.24744e-10	-1.29703
11742000	chr16:11742000:C:A	6.43739e-06	-1.24744e-10	-0.924553
11742007	chr16:11742007:G:T	6.2041e-06	-1.24744e-10	-0.961465
11742090	chr16:11742090:C:A	8.48826e-06	0.145143	-0.793135
11742493	chr16:11742493:G:C	1.0128e-05	-1.24744e-10	-0.471372
11742542	chr16:11742542:C:G	0.00706316	7.34376	-1.26778
11743682	chr16:11743682:T:C	4.64909e-06	-1.24744e-10	-1.25
11743826	chr16:11743826:A:G	1.39293e-06	-1.15152	-1.30375
11744137	chr16:11744137:G:A	4.78808e-06	-1.24744e-10	-1.22055
11744609	chr16:11744609:C:T	1.70527e-06	-1.44258	-0.81037
11744706	chr16:11744706:G:T	5.48452e-06	-1.24744e-10	-1.08475
11744773	chr16:11744773:T:C	6.87259e-06	-1.24744e-10	-0.859135
11745587	chr16:11745587:C:G	6.80066e-06	-1.24744e-10	-0.869656
11745915	chr16:11745915:TG:T	1.36415e-06	-1.59399	-0.882159
11745953	chr16:11745953:C:T	5.04713e-05	2.16047	-1.02574
11746044	chr16:11746044:A:G	3.20617e-06	-1.6216	-3.55028e-10
11746126	chr16:11746126:C:G	1.44581e-06	-1.5924	-0.82561
11746528	chr16:11746528:C:G	1.3704e-06	-1.61751	-0.854066
11747018	chr16:11747018:G:A	4.21414e-06	-1.24744e-10	-1.34823
11747557	chr16:11747557:A:G	5.39319e-06	-1.24744e-10	-1.10154
11747683	chr16:11747683:A:G	6.10842e-05	2.65454	-1.32896
11747689	chr16:11747689:G:T	4.19392e-06	-1.24744e-10	-1.35304
11747704	chr16:11747704:G:T	4.17942e-06	-1.24744e-10	-1.3565
11748662	chr16:11748662:G:A	5.73691e-06	-1.03975	-3.55028e-10
11749061	chr16:11749061:C:T	9.45507e-06	0.79362	-1.33375
11749104	chr16:11749104:T:C	9.08685e-06	0.515201	-1.09505
11749340	chr16:11749340:T:C	1.01101e-05	-1.24744e-10	-0.473145
11749724	chr16:11749724:T:C	1.63333e-05	1.06738	-1.06085
11750017	chr16:11750017:C:T	5.21217e-06	-1.24744e-10	-1.13568
11750136	chr16:11750136:G:T	1.32299e-05	1.05786	-1.26205
11750142	chr16:11750142:A:C	5.31133e-06	-1.24744e-10	-1.11683
11750244	chr16:11750244:C:A	9.53962e-06	-1.24744e-10	-0.531222
11750434	chr16:11750434:C:T	7.72583e-06	0.590241	-1.33235
11750719	chr16:11750719:CAATT:C	5.58839e-06	-1.24744e-10	-1.06598
11752207	chr16:11752207:G:A	6.34761e-06	-1.24744e-10	-0.938597
11752375	chr16:11752375:A:G	6.52069e-06	-0.568867	-0.342829
11752652	chr16:11752652:T:G	7.86604e-06	0.623857	-1.34798
11753333	chr16:11753333:A:G	0.000802939	4.99875	-1.09715
11753337	chr16:11753337:A:G	8.0496e-06	-1.24744e-10	-0.701054
11753427	chr16:11753427:T:G	4.57413e-06	-1.24744e-10	-1.26626
11753475	chr16:11753475:G:A	4.16701e-06	-1.24744e-10	-1.35948
11753582	chr16:11753582:C:G	5.07741e-06	-1.24744e-10	-1.16187
11753860	chr16:11753860:A:G	4.18788e-06	-1.24744e-10	-1.35448
11754034	chr16:11754034:T:C	6.9947e-06	-1.24744e-10	-0.841523
11754094	chr16:11754094:T:C	5.794e-06	-1.24744e-10	-1.02985
11754098	chr16:11754098:G:A	1.02023e-05	-1.24744e-10	-0.464061
11754551	chr16:11754551:C:G	1.01462e-05	-1.24744e-10	-0.46958
11754877	chr16:11754877:G:A	1.38879e-05	-0.155658	-3.55028e-10
11754924	chr16:11754924:T:G	0.00138832	5.41411	-0.964937
11754962	chr16:11754962:G:A	6.20196e-06	-0.431573	-0.530238
11755386	chr16:11755386:G:A	1.29267e-05	1.02475	-1.25213
11755430	chr16:11755430:T:C	4.20302e-06	-1.24744e-10	-1.35087
11755497	chr16:11755497:T:C	1.06424e-05	-0.421832	-3.55028e-10
11755941	chr16:11755941:A:G	4.75934e-06	-1.24744e-10	-1.22657
11756147	chr16:11756147:A:G	6.82887e-06	-0.439471	-0.426046
11756154	chr16:11756154:T:C	3.87296e-05	0.869929	-3.55028e-10
11756211	chr16:11756211:G:C	1.01582e-05	-1.24744e-10	-0.468393
11756710	chr16:11756710:G:A	4.60671e-06	-1.24744e-10	-1.25916
11756992	chr16:11756992:T:TA	2.9106e-06	-0.66286	-1.05545
11757356	chr16:11757356:C:T	7.33948e-06	-1.24744e-10	-0.793408
11757523	chr16:11757523:G:C	3.99023e-06	-0.0438302	-1.359
11757533	chr16:11757533:A:G	8.62886e-06	-1.24744e-10	-0.631564
11757858	chr16:11757858:C:T	4.89616e-06	-1.24744e-10	-1.19822
11757869	chr16:11757869:T:A	4.23028e-06	0.00780867	-1.35222
11758171	chr16:11758171:T:G	5.13753e-05	1.15248	-3.55028e-10
11758239	chr16:11758239:C:T	3.34524e-06	-1.57914	-3.55028e-10
11758498	chr16:11758498:A:C	2.17045e-05	1.3139	-1.02306
11758563	chr16:11758563:A:T	5.42377e-06	-1.24744e-10	-1.09588
11758950	chr16:11758950:G:T	0.000498714	4.73904	-1.31369
11759086	chr16:11759086:A:G	1.0169e-05	-1.24744e-10	-0.46733
11759382	chr16:11759382:T:C	0.000447801	4.45238	-1.13471
11759834	chr16:11759834:C:T	2.13566e-06	-1.10844	-0.919462
11759840	chr16:11759840:C:T	1.42801e-06	-1.07708	-1.35332
11759879	chr16:11759879:A:G	1.83816e-06	-1.04171	-1.1362
11759911	chr16:11759911:G:A	1.59367e-06	-1.6195	-0.701135
11760116	chr16:11760116:A:T	2.35247e-06	-0.915374	-1.01584
11760356	chr16:11760356:A:G	5.16129e-06	-1.24744e-10	-1.14549
11760363	chr16:11760363:CA:C	4.16656e-06	-1.24744e-10	-1.35959
11760794	chr16:11760794:T:C	3.47755e-06	-1.54035	-3.55028e-10
11761763	chr16:11761763:T:A	1.01569e-05	-1.24744e-10	-0.468525
11762282	chr16:11762282:T:C	0.000618522	4.19474	-0.554083
11764098	chr16:11764098:A:G	8.84064e-06	-1.24744e-10	-0.607316
11764172	chr16:11764172:C:T	8.41116e-06	-1.24744e-10	-0.657117
11764634	chr16:11764634:T:A	6.18447e-06	0.208188	-1.17282
11764706	chr16:11764706:A:C	4.29857e-06	-1.24744e-10	-1.32839
11764967	chr16:11764967:CT:C	9.00324e-06	-1.24744e-10	-0.589091
11765272	chr16:11765272:C:A	4.26475e-06	-1.24744e-10	-1.33629
11765326	chr16:11765326:G:C	4.9769e-06	-1.24744e-10	-1.18187
11765485	chr16:11765485:A:G	1.75394e-06	-0.868176	-1.35664
11765624	chr16:11765624:C:T	4.55602e-06	-1.24744e-10	-1.27023
11765712	chr16:11765712:T:C	5.27252e-06	-1.24744e-10	-1.12417
11765875	chr16:11765875:A:G	3.91474e-06	-1.42193	-3.55028e-10
11766331	chr16:11766331:G:A	4.23356e-06	-1.24744e-10	-1.34363
11766438	chr16:11766438:G:A	6.19783e-06	-1.24744e-10	-0.962477
11766941	chr16:11766941:T:C	4.17398e-06	-1.24744e-10	-1.35781
11767007	chr16:11767007:GTAA:G	4.26704e-06	-1.24744e-10	-1.33576
11767898	chr16:11767898:G:A	7.94493e-06	-1.24744e-10	-0.714142
11768132	chr16:11768132:C:A	4.28413e-06	-1.24744e-10	-1.33176
11768577	chr16:11768577:T:C	8.93562e-06	0.285858	-0.882488
11768868	chr16:11768868:G:A	1.05978e-05	-1.24744e-10	-0.42603
11769317	chr16:11769317:C:T	4.27728e-06	-1.24744e-10	-1.33336
11769338	chr16:11769338:G:A	3.293e-06	-1.59488	-3.55028e-10
11769604	chr16:11769604:A:G	4.18076e-06	-1.24744e-10	-1.35618
11770137	chr16:11770137:G:A	1.55687e-05	0.681557	-0.722973
11770176	chr16:11770176:G:A	2.11367e-06	-0.746867	-1.29138
11770283	chr16:11770283:A:G	0.00188862	6.11494	-1.35801
11770602	chr16:11770602:C:T	3.33165e-06	-1.58321	-3.55028e-10
11770770	chr16:11770770:A:G	4.21209e-06	-1.24744e-10	-1.34872
11771119	chr16:11771119:C:T	4.17146e-06	-1.24744e-10	-1.35841
11771154	chr16:11771154:A:G	4.904e-06	-1.24744e-10	-1.19662
11771630	chr16:11771630:A:G	4.83841e-06	-1.24744e-10	-1.21009
11772069	chr16:11772069:A:G	4.61178e-06	-1.24744e-10	-1.25806
11772527	chr16:11772527:C:T	6.50939e-06	-1.24744e-10	-0.91343
11772847	chr16:11772847:C:G	0.00751325	7.35398	-1.21624
11772998	chr16:11772998:C:T	4.23722e-06	-1.24744e-10	-1.34277
11773184	chr16:11773184:A:T	7.33432e-06	-0.794111	-3.55028e-10
11773268	chr16:11773268:C:T	4.19299e-06	-1.24744e-10	-1.35326
11773331	chr16:11773331:A:G	6.20641e-06	-1.24744e-10	-0.961094
11773467	chr16:11773467:A:G	4.47122e-06	-1.24744e-10	-1.28902
11773622	chr16:11773622:C:T	9.1325e-05	3.04552	-1.31777
11774173	chr16:11774173:T:C	4.18715e-06	-1.24744e-10	-1.35466
11774281	chr16:11774281:T:C	9.58733e-05	1.77635	-3.55028e-10
11775611	chr16:11775611:A:C	4.55391e-06	-1.24744e-10	-1.27069
11775641	chr16:11775641:C:T	1.04655e-05	-1.24744e-10	-0.438594
11775875	chr16:11775875:A:T	4.46903e-06	-1.24744e-10	-1.2895
11775880	chr16:11775880:A:C	2.62124e-05	-1.24744e-10	0.479558
11776601	chr16:11776601:AG:A	3.34716e-06	-1.57856	-3.55028e-10
11776638	chr16:11776638:T:A	1.70632e-06	-1.21472	-1.03762
11777007	chr16:11777007:T:C	3.51296e-06	-0.211734	-1.31848
11777229	chr16:11777229:C:T	0.000140296	3.2789	-1.12182
11777406	chr16:11777406:C:T	9.38638e-07	-1.49027	-1.35973
11777449	chr16:11777449:AG:A	4.48422e-06	-1.24744e-10	-1.28611
11777912	chr16:11777912:G:A	0.00014954	3.28026	-1.05937
11778058	chr16:11778058:A:G	4.34476e-06	-1.24744e-10	-1.31771
11778452	chr16:11778452:A:C	3.63285e-06	-0.337522	-1.15914
11778544	chr16:11778544:T:C	4.32024e-06	-1.24744e-10	-1.32337
11778648	chr16:11778648:A:C	7.48945e-05	2.85724	-1.32783
11779302	chr16:11779302:T:C	3.31729e-06	-0.346792	-1.24073
11779544	chr16:11779544:T:G	1.98532e-05	-1.24744e-10	0.201688
11779547	chr16:11779547:T:C	1.03986e-05	-1.24744e-10	-0.445002
11779787	chr16:11779787:T:G	4.56554e-06	-1.24744e-10	-1.26814
11779876	chr16:11779876:TA:T	1.0711e-06	-1.54083	-1.17717
11779977	chr16:11779977:T:C	3.59536e-06	-1.50703	-3.55028e-10
11780191	chr16:11780191:G:A	4.17525e-06	-1.24744e-10	-1.3575
11780380	chr16:11780380:G:A	1.09321e-05	-1.24744e-10	-0.394971
11780872	chr16:11780872:T:C	0.00552398	7.16111	-1.33094
11780888	chr16:11780888:G:C	7.84864e-06	-1.24744e-10	-0.726336
11781046	chr16:11781046:G:A	4.18402e-06	-1.24744e-10	-1.3554
11781182	chr16:11781182:C:A	4.16333e-06	-1.36036	-3.55028e-10
11781632	chr16:11781632:G:A	3.81009e-06	-1.44902	-3.55028e-10
11781867	chr16:11781867:G:A	4.40416e-06	-1.24744e-10	-1.30413
11781901	chr16:11781901:T:C	5.12615e-06	-1.24744e-10	-1.15232
11782131	chr16:11782131:G:C	4.26153e-06	-1.24744e-10	-1.33705
11782676	chr16:11782676:C:T	4.34538e-06	-1.24744e-10	-1.31756
11783499	chr16:11783499:A:G	1.10347e-06	-1.33578	-1.35244
11784088	chr16:11784088:T:C	4.3881e-06	-1.24744e-10	-1.30778
11784177	chr16:11784177:G:T	0.00060243	3.55302	0.0612794
11784220	chr16:11784220:A:C	5.22387e-06	-1.24744e-10	-1.13344
11784537	chr16:11784537:A:G	2.69418e-06	-0.452053	-1.34353
11784546	chr16:11784546:CCCT:C	6.002e-06	-1.24744e-10	-0.994584
11784702	chr16:11784702:A:G	2.59916e-06	-0.554341	-1.27715
11784901	chr16:11784901:G:A	1.27113e-05	0.378741	-0.622922
11785705	chr16:11785705:C:T	0.000134799	2.11711	-3.55028e-10
11785706	chr16:11785706:G:A	7.57614e-05	2.176	-0.635083
11786033	chr16:11786033:G:T	6.41569e-06	-1.24744e-10	-0.927929
11786551	chr16:11786551:G:A	2.71218e-06	-0.462139	-1.32679
11786798	chr16:11786798:C:G	1.637e-06	-1.56677	-0.727036
11787144	chr16:11787144:AC:A	0.000178321	2.23172	0.165187
11787275	chr16:11787275:C:G	2.66142e-06	-0.63578	-1.17204
11787684	chr16:11787684:G:A	3.05669e-06	-0.360579	-1.30876
11787997	chr16:11787997:A:G	4.97154e-06	-1.24744e-10	-1.18295
11788341	chr16:11788341:T:A	3.54102e-06	-1.52226	-3.55028e-10
11788513	chr16:11788513:A:G	2.63351e-06	-0.637724	-1.18064
11788528	chr16:11788528:C:T	4.24639e-06	-1.24744e-10	-1.34061
11788573	chr16:11788573:TC:T	0.000134974	3.13312	-1.01472
11788636	chr16:11788636:C:T	4.62446e-06	-1.24744e-10	-1.25532
11788750	chr16:11788750:G:A	9.06842e-07	-1.53216	-1.3523
11788767	chr16:11788767:G:C	9.11674e-07	-1.52156	-1.35759
11788814	chr16:11788814:A:T	7.59171e-06	-1.24744e-10	-0.759619
11788848	chr16:11788848:G:A	4.95947e-06	-1.24744e-10	-1.18538
11788965	chr16:11788965:A:G	4.50487e-06	-1.24744e-10	-1.28152
11789197	chr16:11789197:A:C	3.87833e-06	-0.178443	-1.25283
11789517	chr16:11789517:G:A	0.000200586	2.99822	-0.483652
11789662	chr16:11789662:C:T	8.92863e-07	-1.56072	-1.33928
11790382	chr16:11790382:C:T	0.00580591	7.22537	-1.34542
11790748	chr16:11790748:C:T	5.13989e-06	-1.24744e-10	-1.14964
11790978	chr16:11790978:G:C	1.06833e-05	-1.24744e-10	-0.41799
11791538	chr16:11791538:G:C	4.2821e-06	-1.24744e-10	-1.33223
11791587	chr16:11791587:C:A	0.0107039	6.39762	0.0940622
11791652	chr16:11791652:T:C	1.09361e-05	-1.24744e-10	-0.394605
11791754	chr16:11791754:A:G	1.61977e-05	0.650733	-0.652541
11791864	chr16:11791864:C:A	4.81706e-06	-1.24744e-10	-1.21451
11792045	chr16:11792045:C:T	5.26045e-06	-1.24744e-10	-1.12646
11793313	chr16:11793313:G:A	0.000253675	4.10668	-1.3573
11793466	chr16:11793466:G:C	9.72155e-06	-1.24744e-10	-0.51233
11793674	chr16:11793674:A:T	0.0120906	7.95166	-1.33815
11793773	chr16:11793773:A:G	2.49445e-05	1.7802	-1.35022
11793792	chr16:11793792:T:C	1.35745e-06	-1.20801	-1.27306
11794084	chr16:11794084:C:T	4.1987e-06	-1.24744e-10	-1.3519
11794298	chr16:11794298:C:A	5.26037e-06	-1.24744e-10	-1.12648
11794781	chr16:11794781:C:T	1.06607e-05	-1.24744e-10	-0.420114
11795063	chr16:11795063:C:T	6.48084e-05	2.31485	-0.93009
11795236	chr16:11795236:G:C	4.61045e-05	1.85646	-0.812229
11795265	chr16:11795265:C:T	4.28409e-06	-1.24744e-10	-1.33177
11795501	chr16:11795501:A:G	4.77229e-06	-1.24744e-10	-1.22385
11796651	chr16:11796651:C:A	5.31809e-06	-1.24744e-10	-1.11556
11796697	chr16:11796697:T:G	7.65251e-06	-1.24744e-10	-0.751642
11796778	chr16:11796778:G:A	2.57635e-06	-0.572092	-1.26821
11796805	chr16:11796805:A:C	5.50958e-06	-1.24744e-10	-1.08019
11796830	chr16:11796830:T:C	7.4217e-06	-1.24744e-10	-0.782268
11796858	chr16:11796858:G:A	4.71642e-06	-1.24744e-10	-1.23563
11797267	chr16:11797267:T:A	5.43037e-06	-1.24744e-10	-1.09467
11797529	chr16:11797529:C:G	4.7791e-06	-1.24744e-10	-1.22242
11797899	chr16:11797899:T:C	7.47029e-06	-0.775741	-3.55028e-10
11798117	chr16:11798117:G:A	5.01931e-06	-1.24744e-10	-1.17338
11798420	chr16:11798420:G:C	6.52114e-06	-1.24744e-10	-0.911626
11798481	chr16:11798481:T:C	3.33501e-05	-1.24744e-10	0.720386
11798957	chr16:11798957:G:A	5.95981e-06	-1.24744e-10	-1.00164
11799515	chr16:11799515:C:G	1.11905e-05	-1.24744e-10	-0.371612
11799527	chr16:11799527:G:T	1.46561e-05	-1.24744e-10	-0.101821
11799663	chr16:11799663:C:G	2.03395e-05	1.58524	-1.35935
11799874	chr16:11799874:T:C	1.01601e-05	-1.24744e-10	-0.468212
11800064	chr16:11800064:G:T	4.19128e-05	2.26836	-1.31944
11800119	chr16:11800119:G:A	4.60547e-06	-1.24744e-10	-1.25943
11800358	chr16:11800358:T:C	8.27489e-07	-1.61689	-1.35914
11800360	chr16:11800360:T:C	8.2819e-07	-1.61675	-1.35844
11800426	chr16:11800426:C:T	6.10309e-06	-1.24744e-10	-0.977881
11800496	chr16:11800496:T:C	5.89529e-06	-1.24744e-10	-1.01252
11800815	chr16:11800815:G:A	4.85252e-06	-1.24744e-10	-1.20718
11800859	chr16:11800859:T:C	8.45664e-07	-1.59604	-1.35827
11800860	chr16:11800860:A:G	4.36e-05	2.31559	-1.3272
11801041	chr16:11801041:T:C	1.46348e-05	-1.24744e-10	-0.103271
11801255	chr16:11801255:G:A	1.16701e-06	-1.51482	-1.11741
11801310	chr16:11801310:A:C	4.61785e-06	-1.25675	-3.55028e-10
11801523	chr16:11801523:T:G	9.76653e-07	-1.58408	-1.22622
11801693	chr16:11801693:C:G	4.00445e-05	2.22392	-1.3206
11801707	chr16:11801707:C:G	0.00381272	6.81915	-1.35973
11801842	chr16:11801842:G:C	6.35285e-06	-1.24744e-10	-0.937772
11801988	chr16:11801988:C:T	1.50624e-05	-1.24744e-10	-0.0744753
11802159	chr16:11802159:G:A	4.15365e-05	2.27075	-1.33086
11802165	chr16:11802165:A:G	6.33429e-06	-0.940698	-3.55028e-10
11802389	chr16:11802389:G:T	3.87146e-05	2.20354	-1.334
11802707	chr16:11802707:AT:A	1.02023e-05	-1.24744e-10	-0.464061
11803284	chr16:11803284:G:A	8.34726e-07	-1.62132	-1.34601
11804164	chr16:11804164:C:T	3.81235e-05	1.73916	-0.885008
11804357	chr16:11804357:G:A	1.22242e-05	-1.24744e-10	-0.283257
11804487	chr16:11804487:G:A	5.34972e-06	-1.24744e-10	-1.10963
11804531	chr16:11804531:G:A	2.50214e-05	1.7813	-1.34824
11804573	chr16:11804573:G:C	4.5334e-06	-1.24744e-10	-1.2752
11804608	chr16:11804608:G:A	4.8855e-05	2.43869	-1.33651
11804817	chr16:11804817:G:C	1.40507e-05	-1.24744e-10	-0.144
11804833	chr16:11804833:C:T	4.93009e-06	-1.24744e-10	-1.19132
11805062	chr16:11805062:C:T	9.3256e-06	-1.24744e-10	-0.553913
11805158	chr16:11805158:C:T	9.74515e-06	-1.24744e-10	-0.509906
11805343	chr16:11805343:C:CT	6.65278e-06	-1.24744e-10	-0.891641
11805378	chr16:11805378:A:G	4.91605e-05	2.44491	-1.33649
11805539	chr16:11805539:C:T	9.64686e-06	-1.24744e-10	-0.520043
11805635	chr16:11805635:T:C	5.75911e-06	-1.24744e-10	-1.03589
11805688	chr16:11805688:A:G	1.63627e-06	-1.58592	-0.708331
11805706	chr16:11805706:A:G	5.84057e-06	-1.24744e-10	-1.02185
11805976	chr16:11805976:G:A	4.10463e-06	-1.37456	-3.55028e-10
11806063	chr16:11806063:C:T	3.78182e-05	2.04796	-1.20185
11806532	chr16:11806532:T:TAGTC	5.4211e-06	-1.24744e-10	-1.09638
11806608	chr16:11806608:C:T	4.26619e-06	-1.24744e-10	-1.33596
11806800	chr16:11806800:T:A	8.30272e-07	-1.61884	-1.35383
11806964	chr16:11806964:C:G	0.00484144	7.05486	-1.35657
11806966	chr16:11806966:T:C	8.71725e-07	-1.60274	-1.32122
11807283	chr16:11807283:C:T	3.23084e-06	-1.61394	-3.55028e-10
11807701	chr16:11807701:A:G	1.16258e-05	0.781056	-1.11451
11807811	chr16:11807811:G:A	4.20131e-05	2.30757	-1.35626
11807966	chr16:11807966:C:T	5.19706e-06	-1.24744e-10	-1.13858
11808105	chr16:11808105:A:G	2.61395e-06	-1.62104	-0.204772
11808109	chr16:11808109:G:A	5.01125e-06	-1.24744e-10	-1.17499
11808199	chr16:11808199:G:A	5.96892e-05	2.23021	-0.927731
11808583	chr16:11808583:T:C	4.86272e-06	-1.24744e-10	-1.20508
11808848	chr16:11808848:C:T	1.4329e-05	-0.124387	-3.55028e-10
11808896	chr16:11808896:G:C	5.11923e-06	-1.24744e-10	-1.15367
11809277	chr16:11809277:GATA:G	4.76657e-06	-1.24744e-10	-1.22505
11809323	chr16:11809323:C:T	4.30943e-06	-1.32587	-3.55028e-10
11809998	chr16:11809998:C:T	5.12224e-05	2.19415	-1.04465
11810031	chr16:11810031:T:A	2.77462e-05	0.536424	-3.55028e-10
11810236	chr16:11810236:G:A	3.07553e-05	1.99809	-1.3587
11810536	chr16:11810536:G:T	0.00228665	6.30789	-1.35973
11810559	chr16:11810559:C:T	1.83312e-06	-0.913978	-1.26668
11810572	chr16:11810572:A:T	0.00185082	6.09607	-1.35936
11810664	chr16:11810664:G:A	4.71113e-06	-1.24744e-10	-1.23675
11811261	chr16:11811261:C:T	6.45312e-05	2.32467	-0.944193
11811418	chr16:11811418:G:T	2.41655e-05	1.71035	-1.3121
11811976	chr16:11811976:G:A	4.51697e-06	-1.24744e-10	-1.27883
11812106	chr16:11812106:C:T	5.00613e-06	-1.57766	0.401651
11812564	chr16:11812564:C:T	4.50704e-06	-1.28103	-3.55028e-10
11812591	chr16:11812591:G:A	8.96917e-07	-1.53626	-1.35921
11812701	chr16:11812701:G:A	3.41634e-05	2.10369	-1.35921
11812716	chr16:11812716:G:A	5.11149e-06	-1.24744e-10	-1.15519
11812858	chr16:11812858:G:A	2.11377e-05	1.62371	-1.35933
11812867	chr16:11812867:A:T	5.46657e-06	-1.24744e-10	-1.08802
11812991	chr16:11812991:G:A	3.85725e-05	2.20468	-1.33882
11813117	chr16:11813117:G:A	4.37421e-06	-1.24744e-10	-1.31095
11813231	chr16:11813231:C:A	2.93832e-05	1.89598	-1.30223
11813245	chr16:11813245:C:T	2.54617e-05	1.81018	-1.35969
11813261	chr16:11813261:C:T	3.2389e-06	-1.5895	-0.0219392
11813334	chr16:11813334:C:T	4.23526e-06	-1.24744e-10	-1.34323
11814002	chr16:11814002:A:C	3.59122e-05	2.14879	-1.35439
11814138	chr16:11814138:A:C	4.37535e-06	-1.24744e-10	-1.31069
11814156	chr16:11814156:T:C	4.64062e-06	-1.24744e-10	-1.25183
11814159	chr16:11814159:A:G	2.94309e-05	-1.24744e-10	0.595368
11814165	chr16:11814165:G:C	9.75712e-07	-1.56954	-1.24172
11814312	chr16:11814312:T:C	7.17447e-06	-1.24744e-10	-0.816146
11814608	chr16:11814608:C:T	3.26524e-06	-1.57566	-0.0276854
11814919	chr16:11814919:T:C	1.29279e-05	1.12884	-1.35612
11815228	chr16:11815228:C:T	3.25122e-06	-1.60765	-3.55028e-10
11815994	chr16:11815994:A:G	4.32068e-06	-1.24744e-10	-1.32326
11816256	chr16:11816256:A:T	2.7672e-06	-0.499841	-1.269
11816316	chr16:11816316:T:C	4.95972e-06	-1.24744e-10	-1.18533
11816339	chr16:11816339:T:A	0.00143733	5.81646	-1.3326
11816390	chr16:11816390:C:T	9.97111e-06	0.294245	-0.781229
11816431	chr16:11816431:T:G	0.000236088	4.00169	-1.32416
11817107	chr16:11817107:G:A	4.3636e-06	-1.24744e-10	-1.31338
11817142	chr16:11817142:G:C	4.64925e-06	-1.24744e-10	-1.24997
11817179	chr16:11817179:G:A	4.24011e-06	-1.24744e-10	-1.34209
11817399	chr16:11817399:C:T	0.000285562	3.76669	-0.898909
11817584	chr16:11817584:T:C	4.73535e-06	-1.24744e-10	-1.23162
11817598	chr16:11817598:G:GT	8.56281e-07	-1.60156	-1.34028
11817862	chr16:11817862:C:T	4.04143e-06	-1.39008	-3.55028e-10
11818057	chr16:11818057:C:A	0.00102108	5.47275	-1.33081
11818096	chr16:11818096:G:C	5.78231e-06	-1.24744e-10	-1.03187
11818111	chr16:11818111:G:A	2.56453e-06	-0.491998	-1.3529
11818120	chr16:11818120:G:A	4.22202e-06	-1.24744e-10	-1.34636
11818300	chr16:11818300:C:T	9.29352e-05	1.74523	-3.55028e-10
11818661	chr16:11818661:T:G	6.01701e-06	-1.24744e-10	-0.992086
11819619	chr16:11819619:C:T	0.000873544	5.30478	-1.31889
11819636	chr16:11819636:C:T	4.16748e-06	-1.24744e-10	-1.35936
11819733	chr16:11819733:T:C	1.21656e-05	-0.288063	-3.55028e-10
11820250	chr16:11820250:A:G	2.98504e-05	-1.24744e-10	0.609522
11820416	chr16:11820416:T:C	4.51328e-06	-1.24744e-10	-1.27965
11820568	chr16:11820568:ATTG:A	4.87882e-06	-1.24744e-10	-1.20177
11820773	chr16:11820773:A:G	4.82597e-06	-0.121825	-1.09084
11820774	chr16:11820774:T:G	4.96287e-06	-0.0962081	-1.08848
11820811	chr16:11820811:C:T	5.31369e-06	-1.24744e-10	-1.11639
11820816	chr16:11820816:G:A	3.26438e-06	-1.10292	-0.500687
11821088	chr16:11821088:A:G	4.62437e-06	-1.24744e-10	-1.25534
11821166	chr16:11821166:T:G	5.39398e-06	-1.24744e-10	-1.10139
11821250	chr16:11821250:TG:T	4.39745e-06	-1.24744e-10	-1.30565
11821403	chr16:11821403:T:C	1.56129e-05	-1.24744e-10	-0.0385809
11821492	chr16:11821492:T:C	8.48732e-06	-1.24744e-10	-0.648102
11821591	chr16:11821591:A:G	4.23716e-06	-1.24744e-10	-1.34278
11822505	chr16:11822505:A:T	5.34651e-06	-1.24744e-10	-1.11023
11822837	chr16:11822837:G:A	4.95977e-06	-1.24744e-10	-1.18532
11822907	chr16:11822907:G:T	8.54219e-07	-1.58583	-1.35841
11822956	chr16:11822956:A:G	8.89962e-06	-1.24744e-10	-0.600667
11822993	chr16:11822993:T:C	8.80291e-07	-1.57469	-1.33948
11823167	chr16:11823167:G:T	5.93277e-06	-1.24744e-10	-1.00618
11823489	chr16:11823489:C:T	1.07827e-05	0.85862	-1.26735
11823592	chr16:11823592:C:G	1.25465e-05	0.977778	-1.23501
11824039	chr16:11824039:G:A	4.26863e-06	-1.24744e-10	-1.33538
11824163	chr16:11824163:G:C	1.34179e-05	0.839665	-1.02975
11824268	chr16:11824268:G:A	4.38399e-06	-1.24744e-10	-1.30872
11824530	chr16:11824530:G:C	9.72967e-06	-1.24744e-10	-0.511496
11824571	chr16:11824571:C:T	4.43965e-05	-1.24744e-10	1.00648
11824650	chr16:11824650:G:C	8.72826e-06	-1.24744e-10	-0.620109
11824737	chr16:11824737:G:A	8.04715e-06	-1.24744e-10	-0.701358
11825070	chr16:11825070:C:T	5.03514e-06	-1.24744e-10	-1.17024
11825154	chr16:11825154:C:A	2.16962e-05	-0.0139638	0.304425
11825236	chr16:11825236:C:T	8.31061e-06	0.459302	-1.12844
11825296	chr16:11825296:T:A	9.54798e-07	-1.5469	-1.28603
11825640	chr16:11825640:G:A	3.51143e-06	-1.45503	-0.0756171
11825718	chr16:11825718:G:A	6.47116e-06	-1.24744e-10	-0.919321
11826089	chr16:11826089:C:G	9.52117e-06	0.807908	-1.34107
11826102	chr16:11826102:C:A	8.91725e-06	0.749697	-1.34839
11826180	chr16:11826180:A:G	1.07672e-05	0.842921	-1.25309
11826290	chr16:11826290:G:A	8.50284e-07	-1.59753	-1.35133
11826444	chr16:11826444:T:C	1.2893e-05	-1.24744e-10	-0.229989
11826469	chr16:11826469:G:C	4.42953e-05	-1.24744e-10	1.0042
11826742	chr16:11826742:C:T	3.74194e-05	-1.24744e-10	0.835514
11827239	chr16:11827239:G:T	3.74196e-06	-1.46707	-3.55028e-10
11827406	chr16:11827406:T:C	1.69742e-05	1.2308	-1.18578
11827495	chr16:11827495:C:A	1.77577e-05	1.22709	-1.13695
11827572	chr16:11827572:G:A	4.17889e-06	-1.24744e-10	-1.35663
11827577	chr16:11827577:T:C	5.89978e-06	-1.24744e-10	-1.01176
11827600	chr16:11827600:T:C	7.03791e-06	-1.24744e-10	-0.835364
11827864	chr16:11827864:A:T	3.25719e-06	-1.60581	-3.55028e-10
11828576	chr16:11828576:G:A	2.11563e-05	-1.24744e-10	0.265262
11828617	chr16:11828617:A:G	8.14277e-06	-1.24744e-10	-0.689545
11829153	chr16:11829153:T:C	8.74941e-06	-1.24744e-10	-0.61769
11829236	chr16:11829236:C:T	8.84512e-07	-1.55543	-1.35397
11829496	chr16:11829496:A:C	6.53919e-06	-1.24744e-10	-0.908862
11829804	chr16:11829804:C:T	1.99738e-05	1.38014	-1.1724
11829821	chr16:11829821:C:T	6.15801e-06	-1.24744e-10	-0.968922
11829845	chr16:11829845:C:T	4.23366e-06	-1.24744e-10	-1.34361
11829850	chr16:11829850:C:A	6.19404e-06	-1.24744e-10	-0.963089
11829940	chr16:11829940:G:A	1.97107e-05	1.4712	-1.27671
11830020	chr16:11830020:C:T	4.37678e-06	-1.24744e-10	-1.31036
11830183	chr16:11830183:G:A	4.9522e-06	-0.692002	-0.494841
11830194	chr16:11830194:C:T	6.77523e-06	-1.24744e-10	-0.873403
11830276	chr16:11830276:G:A	5.63343e-06	-1.24744e-10	-1.05796
11830384	chr16:11830384:G:A	4.97093e-06	-1.18307	-3.55028e-10
11830580	chr16:11830580:G:A	1.24794e-05	-1.24744e-10	-0.262596
11831407	chr16:11831407:TTAAC:T	2.05166e-05	-1.24744e-10	0.234556
11832634	chr16:11832634:C:T	4.68581e-06	-1.24744e-10	-1.24214
11832662	chr16:11832662:C:T	1.34649e-06	-1.6182	-0.87097
11833086	chr16:11833086:T:C	3.566e-06	-1.51523	-3.55028e-10
11833454	chr16:11833454:C:T	8.29361e-06	-1.24744e-10	-0.67119
11833509	chr16:11833509:C:T	1.87705e-05	1.21859	-1.07298
11833524	chr16:11833524:G:A	3.38128e-06	-1.56842	-3.55028e-10
11833649	chr16:11833649:T:C	1.38525e-05	-1.24744e-10	-0.158209
11833652	chr16:11833652:C:A	5.56754e-06	-1.24744e-10	-1.06972
11834061	chr16:11834061:A:T	2.02164e-05	1.18152	-0.961705
11834442	chr16:11834442:C:T	8.23691e-06	-1.24744e-10	-0.67805
11835125	chr16:11835125:C:T	4.96108e-06	-1.24744e-10	-1.18505
11835192	chr16:11835192:T:C	8.20902e-06	-1.24744e-10	-0.681442
11835199	chr16:11835199:T:C	9.68664e-06	-0.515928	-3.55028e-10
11835407	chr16:11835407:TC:T	1.46829e-06	-1.61378	-0.788792
11835648	chr16:11835648:C:A	5.15535e-06	-1.24744e-10	-1.14664
11835762	chr16:11835762:G:A	5.16535e-06	-1.24744e-10	-1.1447
11835796	chr16:11835796:C:T	4.29382e-06	-1.24744e-10	-1.3295
11835890	chr16:11835890:T:TA	3.17168e-05	0.670172	-3.55028e-10
11836031	chr16:11836031:T:C	1.14393e-05	-1.24744e-10	-0.349619
11836057	chr16:11836057:C:T	1.52673e-05	1.21731	-1.27827
11836411	chr16:11836411:C:T	5.52748e-06	-1.24744e-10	-1.07694
11836480	chr16:11836480:C:A	1.434e-05	1.18233	-1.30595
11836522	chr16:11836522:A:G	4.20467e-06	-1.24744e-10	-1.35048
11836590	chr16:11836590:T:C	8.20733e-06	-1.24744e-10	-0.681648
11836693	chr16:11836693:A:C	6.54504e-06	-1.24744e-10	-0.907968
11837304	chr16:11837304:A:C	8.01596e-06	-1.24744e-10	-0.705241
11837376	chr16:11837376:T:TTTTTGAGACTGAGTCTTGCTCTGTCATCAGGCTGGAGTGCAGTGGCTCACTGC	6.37534e-06	-1.24744e-10	-0.934238
11838564	chr16:11838564:T:C	1.17587e-05	1.03199	-1.35407
11838792	chr16:11838792:G:A	8.12407e-06	-1.24744e-10	-0.691845
11838983	chr16:11838983:C:T	3.51528e-05	-1.24744e-10	0.773028
11839122	chr16:11839122:T:G	1.47462e-06	-1.61124	-0.787031
11839821	chr16:11839821:G:C	4.49617e-06	-1.24744e-10	-1.28345
11839903	chr16:11839903:G:A	8.02402e-06	-1.24744e-10	-0.704236
11840345	chr16:11840345:C:CA	5.85043e-06	-1.24744e-10	-1.02016
11840593	chr16:11840593:A:T	6.45374e-06	-1.24744e-10	-0.922016
11840766	chr16:11840766:G:A	1.33298e-05	1.16204	-1.35872
11840856	chr16:11840856:G:A	7.01003e-06	-1.24744e-10	-0.839334
11841207	chr16:11841207:C:T	8.04047e-06	-1.24744e-10	-0.702188
11841579	chr16:11841579:C:T	1.32052e-05	1.1501	-1.35616
11842333	chr16:11842333:AAAAAAAACAAAAC:A	5.94759e-06	-1.24744e-10	-1.00369
11842460	chr16:11842460:C:T	2.73284e-05	1.19288	-0.671632
11843250	chr16:11843250:T:C	1.28429e-06	-1.61018	-0.92629
11843270	chr16:11843270:T:C	7.9959e-06	-1.24744e-10	-0.707747
```
