## Supplementary material for "Characterization of shared and ancestry-specific signals driving complex traits using multi-ancestry fine-mapping": susiex_nc2.cs80.cs

```
CS_ID	SNP	BP	REF_ALLELE	ALT_ALLELE	REF_FRQ	BETA	SE	-LOG10P	CS_PIP	OVRL_PIP
1	chr16:11695334:C:T	11695334	T,T	C,C	1,1	inf,-inf	inf,inf	5.93405,0.336383	0.0816969	0.0816984
1	chr16:11693833:C:A	11693833	A,A	C,C	1,1	inf,inf	inf,inf	4.81639,0.653222	0.0752883	0.0752898
1	chr16:11690273:G:T	11690273	T,T	G,G	1,1	inf,inf	inf,inf	6.15491,0.020551	0.0718304	0.0718316
1	chr16:11666330:T:C	11666330	C,C	T,T	1,1	inf,inf	inf,inf	5.95091,0.512522	0.0674734	0.0674759
1	chr16:11674954:T:C	11674954	C,C	T,T	1,1	inf,inf	inf,inf	5.71665,0.175541	0.0615803	0.0615814
1	chr16:11694236:G:A	11694236	A,A	G,G	1,1	inf,-inf	inf,inf	5.81143,0.331363	0.0568812	0.0568828
1	chr16:11686918:T:C	11686918	C,C	T,T	1,1	inf,inf	inf,inf	5.53627,0.0252718	0.0502195	0.0502206
1	chr16:11698844:A:C	11698844	C,C	A,A	1,1	inf,inf	inf,inf	4.78042,0.494456	0.04252	0.0425213
1	chr16:11694575:G:A	11694575	A,A	G,G	1,1	inf,inf	inf,inf	4.61981,0.683027	0.0412575	0.041259
1	chr16:11691024:G:A	11691024	A,A	G,G	1,1	inf,inf	inf,inf	4.7027,0.444313	0.0369217	0.036923
1	chr16:11687404:G:A	11687404	A,A	G,G	1,1	inf,inf	inf,inf	4.5916,0.48816	0.0301482	0.0301495
1	chr16:11685653:A:C	11685653	C,C	A,A	1,1	inf,inf	inf,inf	4.59587,0.459488	0.0300805	0.0300818
1	chr16:11670965:C:T	11670965	T,T	C,C	1,1	inf,inf	inf,inf	5.34805,0.22858	0.0263899	0.0263911
1	chr16:11692697:A:G	11692697	G,G	A,A	1,1	inf,inf	inf,inf	4.61651,0.666288	0.0252501	0.0252517
1	chr16:11674122:G:T	11674122	T,T	G,G	1,1	inf,inf	inf,inf	5.09904,0.325396	0.0212145	0.0212158
1	chr16:11681094:T:C	11681094	C,C	T,T	1,1	inf,inf	inf,inf	4.5149,0.445264	0.020844	0.0208453
1	chr16:11676921:A:G	11676921	G,G	A,A	1,1	inf,inf	inf,inf	5.23477,0.0635322	0.0188387	0.0188398
1	chr16:11671552:A:G	11671552	G,G	A,A	1,1	inf,inf	inf,inf	5.02815,0.270138	0.0165495	0.0165506
1	chr16:11671064:C:T	11671064	T,T	C,C	1,1	inf,inf	inf,inf	5.01573,0.260444	0.0159218	0.0159229
1	chr16:11671662:T:C	11671662	C,C	T,T	1,1	inf,inf	inf,inf	4.98175,0.267824	0.0147908	0.0147919
2	chr16:11793674:A:T	11793674	T,T	A,A	1,1	-inf,-inf	inf,inf	5.09302,0.0810252	0.627254	0.627254
2	chr16:11772847:C:G	11772847	G,G	C,C	1,1	inf,inf	inf,inf	4.81014,0.237035	0.0728929	0.0728929
2	chr16:11790382:C:T	11790382	T,T	C,C	1,1	inf,inf	inf,inf	4.74916,0.0649823	0.0547589	0.054759
2	chr16:11780872:T:C	11780872	C,C	T,T	1,1	inf,inf	inf,inf	4.71868,0.0947963	0.0517681	0.0517682
```
