## Supplementary material for "Characterization of shared and ancestry-specific signals driving complex traits using multi-ancestry fine-mapping": susiex_nc2.cs80.snp

```
BP	SNP	PIP(CS1)	LogBF(CS1,Pop1)	LogBF(CS1,Pop2)	PIP(CS2)	LogBF(CS2,Pop1)	LogBF(CS2,Pop2)
10843977	chr16:10843977:G:C	5.30026e-07	-1.24744e-10	-1.04341	7.39108e-06	-1.24744e-10	-1.055
10844113	chr16:10844113:C:G	4.34881e-07	-1.24744e-10	-1.24127	6.13491e-06	-1.24744e-10	-1.24128
10844177	chr16:10844177:C:T	8.5715e-08	-1.60685	-1.25846	1.24608e-06	-1.57723	-1.25804
10844245	chr16:10844245:G:A	1.38592e-07	-1.62178	-0.763022	2.14804e-06	-1.52446	-0.766258
10844682	chr16:10844682:C:T	4.50951e-07	-1.24744e-10	-1.20498	6.35372e-06	-1.24744e-10	-1.20623
10844877	chr16:10844877:G:C	3.17976e-07	-1.55437	-3.55028e-10	9.48533e-06	-0.805528	-3.55028e-10
10845152	chr16:10845152:T:C	1.57792e-07	-1.601	-0.654057	2.19474e-06	-1.62161	-0.6476
10845274	chr16:10845274:A:T	4.54845e-07	-1.24744e-10	-1.19638	6.40479e-06	-1.24744e-10	-1.19823
10845292	chr16:10845292:C:T	7.46683e-07	-1.24744e-10	-0.700701	1.03401e-05	-1.24744e-10	-0.719247
10845404	chr16:10845404:G:A	1.35988e-06	-1.24744e-10	-0.101193	1.8826e-05	-1.24744e-10	-0.120036
10845631	chr16:10845631:A:G	1.35743e-07	-1.6169	-0.788673	1.97718e-06	-1.60698	-0.766629
10846093	chr16:10846093:G:A	3.96504e-07	-1.24744e-10	-1.33365	5.57257e-06	-1.24744e-10	-1.33742
10846209	chr16:10846209:A:G	3.73069e-06	-1.24744e-10	0.908006	4.74208e-05	-1.24744e-10	0.803786
10846459	chr16:10846459:G:T	4.09223e-07	-1.24744e-10	-1.30208	5.7601e-06	-1.24744e-10	-1.30432
10846490	chr16:10846490:A:G	1.90618e-06	0.236516	-3.55028e-10	3.71652e-05	0.560099	-3.55028e-10
10846711	chr16:10846711:T:C	8.377e-07	-1.24744e-10	-0.585682	1.15907e-05	-1.24744e-10	-0.605068
10846742	chr16:10846742:G:T	5.99059e-07	-1.24744e-10	-0.920981	8.34219e-06	-1.24744e-10	-0.933949
10846752	chr16:10846752:G:A	5.44494e-07	-1.24744e-10	-1.01648	7.58887e-06	-1.24744e-10	-1.02859
10846828	chr16:10846828:T:A	3.88387e-07	-1.24744e-10	-1.35434	5.48858e-06	-1.24744e-10	-1.35261
10847267	chr16:10847267:G:T	3.92455e-07	-1.24744e-10	-1.34392	5.54578e-06	-1.24744e-10	-1.34224
10847993	chr16:10847993:C:T	1.29495e-06	-0.150118	-3.55028e-10	1.40749e-05	-0.410885	-3.55028e-10
10848195	chr16:10848195:C:T	5.46044e-07	-1.24744e-10	-1.01364	7.61045e-06	-1.24744e-10	-1.02575
10848443	chr16:10848443:G:A	4.28344e-07	-1.24744e-10	-1.25641	6.02345e-06	-1.24744e-10	-1.25962
10848520	chr16:10848520:G:C	4.65492e-07	-1.24744e-10	-1.17325	6.55459e-06	-1.24744e-10	-1.17511
10848954	chr16:10848954:T:C	8.4112e-08	-1.6152	-1.26899	1.38373e-06	-1.46051	-1.26998
10849124	chr16:10849124:G:A	1.44427e-06	-1.24744e-10	-0.0409811	1.85001e-05	-1.24744e-10	-0.137501
10849220	chr16:10849220:A:T	3.93483e-07	-1.24744e-10	-1.3413	5.56806e-06	-1.24744e-10	-1.33823
10849255	chr16:10849255:G:T	8.37563e-08	-1.61791	-1.27052	1.3581e-06	-1.47771	-1.27148
10849259	chr16:10849259:C:T	2.51035e-06	-1.24744e-10	0.511836	3.46404e-05	-1.24744e-10	0.489745
10849411	chr16:10849411:A:G	5.67379e-07	-1.24744e-10	-0.975315	7.90209e-06	-1.24744e-10	-0.988148
10849412	chr16:10849412:C:T	3.86918e-07	-1.24744e-10	-1.35813	5.45317e-06	-1.24744e-10	-1.35908
10849467	chr16:10849467:A:G	3.91859e-07	-1.24744e-10	-1.34544	5.51884e-06	-1.24744e-10	-1.34711
10849595	chr16:10849595:T:G	3.1969e-06	-1.24744e-10	0.753596	4.2298e-05	-1.24744e-10	0.689466
10849602	chr16:10849602:G:A	5.421e-07	-1.24744e-10	-1.02089	7.55442e-06	-1.24744e-10	-1.03314
10849630	chr16:10849630:T:C	5.04693e-07	-1.24744e-10	-1.09239	7.07709e-06	-1.24744e-10	-1.09841
10849991	chr16:10849991:T:G	1.7333e-06	-1.24744e-10	0.141443	2.20781e-05	-1.24744e-10	0.0393105
10850190	chr16:10850190:G:A	1.61042e-06	-1.24744e-10	0.0679093	1.97949e-05	-1.24744e-10	-0.069853
10850256	chr16:10850256:T:C	3.868e-07	-1.24744e-10	-1.35843	5.45216e-06	-1.24744e-10	-1.35926
10850460	chr16:10850460:G:T	5.23843e-07	-1.24744e-10	-1.05515	7.30701e-06	-1.24744e-10	-1.06644
10850469	chr16:10850469:T:A	3.93377e-07	-1.24744e-10	-1.34157	5.57184e-06	-1.24744e-10	-1.33755
10850645	chr16:10850645:G:A	4.07528e-07	-1.24744e-10	-1.30623	5.76897e-06	-1.24744e-10	-1.30278
10850651	chr16:10850651:A:G	3.86516e-07	-1.24744e-10	-1.35917	5.45077e-06	-1.24744e-10	-1.35952
10851262	chr16:10851262:C:T	5.69705e-07	-1.24744e-10	-0.971223	7.9342e-06	-1.24744e-10	-0.984092
10851399	chr16:10851399:A:G	2.82419e-06	-1.24744e-10	0.629635	3.75312e-05	-1.24744e-10	0.569897
10851424	chr16:10851424:C:T	3.92795e-07	-1.24744e-10	-1.34305	5.56261e-06	-1.24744e-10	-1.33921
10851426	chr16:10851426:A:T	3.86311e-07	-1.24744e-10	-1.3597	5.45035e-06	-1.24744e-10	-1.3596
10851497	chr16:10851497:T:C	1.02231e-06	-1.24744e-10	-0.386521	1.37357e-05	-1.24744e-10	-0.435278
10851649	chr16:10851649:C:T	7.75813e-08	-1.62117	-1.34385	1.1144e-06	-1.60311	-1.34385
10851839	chr16:10851839:A:G	9.03474e-07	-0.510094	-3.55028e-10	1.0434e-05	-0.710203	-3.55028e-10
10851843	chr16:10851843:A:G	6.98347e-07	-1.24744e-10	-0.767626	9.68759e-06	-1.24744e-10	-0.784429
10851861	chr16:10851861:C:G	3.92161e-07	-1.24744e-10	-1.34467	5.52285e-06	-1.24744e-10	-1.34638
10851963	chr16:10851963:A:T	4.10676e-07	-0.513158	-0.785378	1.19105e-05	0.210059	-0.787916
10852024	chr16:10852024:T:A	7.12369e-07	-1.24744e-10	-0.747745	9.77779e-06	-1.24744e-10	-0.775162
10852032	chr16:10852032:G:C	3.93815e-07	-1.34046	-3.55028e-10	6.24227e-06	-1.22393	-3.55028e-10
10852123	chr16:10852123:TTTTTGTTTTG:T	9.76961e-08	-1.61758	-1.1169	1.42251e-06	-1.60355	-1.0993
10852134	chr16:10852134:AAATAACTG:A	9.6175e-08	-1.61661	-1.13356	1.4009e-06	-1.60159	-1.11657
10852178	chr16:10852178:G:T	3.96003e-07	-1.33492	-3.55028e-10	6.2866e-06	-1.21685	-3.55028e-10
10852659	chr16:10852659:G:A	2.39496e-06	-1.24744e-10	0.464781	3.1253e-05	-1.24744e-10	0.38684
10852663	chr16:10852663:A:G	1.01844e-07	-1.58445	-1.10845	1.48543e-06	-1.54791	-1.11166
10852793	chr16:10852793:C:T	5.62336e-07	-1.24744e-10	-0.984242	7.88162e-06	-1.24744e-10	-0.990742
10852887	chr16:10852887:C:T	5.63175e-07	-1.24744e-10	-0.982752	7.89327e-06	-1.24744e-10	-0.989264
10853005	chr16:10853005:A:G	5.62336e-07	-1.24744e-10	-0.984242	7.88162e-06	-1.24744e-10	-0.990742
10853883	chr16:10853883:T:C	1.65384e-07	-1.54713	-0.660941	2.97345e-06	-1.31802	-0.647529
10854095	chr16:10854095:C:A	2.82877e-06	-1.24744e-10	0.631256	3.90073e-05	-1.24744e-10	0.608474
10854462	chr16:10854462:GC:G	4.2543e-07	-1.24744e-10	-1.26324	5.93326e-06	-1.24744e-10	-1.2747
10854465	chr16:10854465:G:A	3.88452e-07	-1.24744e-10	-1.35417	5.47636e-06	-1.24744e-10	-1.35483
10854473	chr16:10854473:G:A	6.94757e-07	-1.24744e-10	-0.77278	9.35484e-06	-1.24744e-10	-0.819381
10854599	chr16:10854599:CA:C	5.9286e-07	-1.24744e-10	-0.931384	8.04189e-06	-1.24744e-10	-0.970611
10854789	chr16:10854789:C:T	3.06419e-07	-1.59139	-3.55028e-10	4.43023e-06	-1.56682	-3.55028e-10
10854790	chr16:10854790:G:A	3.86444e-07	-1.24744e-10	-1.35936	5.45002e-06	-1.24744e-10	-1.35966
10854854	chr16:10854854:G:A	3.90259e-07	-1.24744e-10	-1.34953	5.51919e-06	-1.24744e-10	-1.34704
10854913	chr16:10854913:T:C	6.93121e-07	-1.24744e-10	-0.775137	9.29679e-06	-1.24744e-10	-0.825606
10854923	chr16:10854923:G:A	3.88518e-07	-1.24744e-10	-1.354	5.47821e-06	-1.24744e-10	-1.3545
10854935	chr16:10854935:C:T	7.23735e-07	-1.24744e-10	-0.731916	9.70154e-06	-1.24744e-10	-0.78299
10855406	chr16:10855406:T:C	1.0627e-06	-1.24744e-10	-0.347774	1.40693e-05	-1.24744e-10	-0.411279
10855673	chr16:10855673:G:C	6.22884e-07	-1.24744e-10	-0.881981	8.52016e-06	-1.24744e-10	-0.912839
10855720	chr16:10855720:A:G	2.58103e-06	0.5396	-3.55028e-10	4.93236e-05	0.843128	-3.55028e-10
10855846	chr16:10855846:G:A	3.87306e-07	-1.24744e-10	-1.35713	5.45518e-06	-1.24744e-10	-1.35871
10855865	chr16:10855865:C:T	3.88766e-07	-1.24744e-10	-1.35336	5.47007e-06	-1.24744e-10	-1.35598
10855937	chr16:10855937:A:G	3.87271e-07	-1.24744e-10	-1.35722	5.45502e-06	-1.24744e-10	-1.35874
10855943	chr16:10855943:T:A	3.09728e-07	-1.58065	-3.55028e-10	4.27622e-06	-1.6022	-3.55028e-10
10855961	chr16:10855961:C:T	4.05577e-07	-1.24744e-10	-1.31103	5.7265e-06	-1.24744e-10	-1.31017
10855976	chr16:10855976:C:G	8.99274e-07	-1.24744e-10	-0.514753	1.19756e-05	-1.24744e-10	-0.572404
10855986	chr16:10855986:A:C	3.88033e-07	-1.24744e-10	-1.35525	5.46234e-06	-1.24744e-10	-1.3574
10856214	chr16:10856214:A:G	8.7493e-08	-1.53417	-1.31061	1.34789e-06	-1.45168	-1.30506
10856247	chr16:10856247:T:C	1.00819e-06	-1.24744e-10	-0.400431	1.32803e-05	-1.24744e-10	-0.468991
10856470	chr16:10856470:T:C	1.03806e-06	-1.24744e-10	-0.371232	1.44911e-05	-1.24744e-10	-0.381741
10856568	chr16:10856568:A:G	6.64757e-07	-1.24744e-10	-0.81692	9.0497e-06	-1.24744e-10	-0.852544
10856669	chr16:10856669:A:T	5.73114e-07	-1.24744e-10	-0.965256	7.88714e-06	-1.24744e-10	-0.990041
10857241	chr16:10857241:A:G	3.86884e-07	-1.24744e-10	-1.35822	5.46002e-06	-1.24744e-10	-1.35782
10857411	chr16:10857411:T:C	3.88414e-07	-1.24744e-10	-1.35427	5.46612e-06	-1.24744e-10	-1.35671
10857455	chr16:10857455:G:A	4.51196e-07	-1.24744e-10	-1.20444	6.32712e-06	-1.24744e-10	-1.21043
10857751	chr16:10857751:G:C	1.20027e-06	-1.24744e-10	-0.22604	1.70306e-05	-1.24744e-10	-0.220261
10857807	chr16:10857807:G:A	3.86474e-07	-1.24744e-10	-1.35928	5.45646e-06	-1.24744e-10	-1.35847
10857917	chr16:10857917:C:T	8.07858e-07	-1.24744e-10	-0.621955	1.11623e-05	-1.24744e-10	-0.642729
10858191	chr16:10858191:T:G	8.0299e-08	-1.60662	-1.32397	1.11422e-06	-1.62153	-1.3256
10858341	chr16:10858341:C:T	6.10736e-07	-1.24744e-10	-0.901677	8.47801e-06	-1.24744e-10	-0.917799
10858444	chr16:10858444:AG:A	3.98607e-07	-1.32837	-3.55028e-10	5.19602e-06	-1.40738	-3.55028e-10
10858590	chr16:10858590:T:C	1.19129e-06	-1.24744e-10	-0.233549	1.53566e-05	-1.24744e-10	-0.32373
10858921	chr16:10858921:C:T	4.54834e-07	-1.24744e-10	-1.19641	6.36577e-06	-1.24744e-10	-1.20434
10858932	chr16:10858932:C:A	1.33122e-06	-1.24744e-10	-0.122491	1.71291e-05	-1.24744e-10	-0.214497
10859262	chr16:10859262:G:A	7.44579e-07	-1.61796	0.914438	1.18894e-05	-1.35509	0.775468
10859677	chr16:10859677:G:A	3.87456e-07	-1.24744e-10	-1.35674	5.45854e-06	-1.24744e-10	-1.35809
10859742	chr16:10859742:G:A	9.03965e-08	-1.61906	-1.19308	1.30779e-06	-1.60084	-1.1861
10860051	chr16:10860051:G:A	3.94552e-07	-1.24744e-10	-1.33859	5.5575e-06	-1.24744e-10	-1.34013
10860291	chr16:10860291:A:ATTT	3.86786e-07	-1.24744e-10	-1.35847	5.4568e-06	-1.24744e-10	-1.35841
10860649	chr16:10860649:T:C	4.63602e-07	-1.24744e-10	-1.17732	6.45098e-06	-1.24744e-10	-1.19104
10860706	chr16:10860706:T:A	7.79444e-08	-1.61582	-1.34452	1.0966e-06	-1.62169	-1.34138
10860861	chr16:10860861:T:C	4.49883e-07	-1.24744e-10	-1.20735	6.242e-06	-1.24744e-10	-1.22397
10860932	chr16:10860932:C:T	1.25083e-06	-1.24744e-10	-0.184776	1.56064e-05	-1.24744e-10	-0.307593
10861199	chr16:10861199:C:T	8.39246e-08	-1.53212	-1.35431	1.08466e-06	-1.61979	-1.35423
10861374	chr16:10861374:GT:G	8.37408e-08	-1.5344	-1.35422	1.0856e-06	-1.619	-1.35414
10861426	chr16:10861426:T:C	8.08958e-07	-1.24744e-10	-0.620594	1.07614e-05	-1.24744e-10	-0.67931
10861514	chr16:10861514:G:A	5.3892e-07	-1.24744e-10	-1.02677	7.51264e-06	-1.24744e-10	-1.03869
10861534	chr16:10861534:A:G	3.8703e-07	-1.24744e-10	-1.35784	5.45425e-06	-1.24744e-10	-1.35888
10861599	chr16:10861599:A:G	5.10904e-07	-1.24744e-10	-1.08016	7.01833e-06	-1.24744e-10	-1.10675
10862331	chr16:10862331:C:G	5.01349e-07	-1.24744e-10	-1.09904	6.89014e-06	-1.24744e-10	-1.12518
10862970	chr16:10862970:C:T	3.96722e-07	-1.24744e-10	-1.33311	5.60361e-06	-1.24744e-10	-1.33186
10863262	chr16:10863262:A:G	3.86366e-07	-1.24744e-10	-1.35956	5.44978e-06	-1.24744e-10	-1.3597
10863322	chr16:10863322:A:G	5.51207e-07	-1.24744e-10	-1.00423	7.51845e-06	-1.24744e-10	-1.03792
10863713	chr16:10863713:A:G	7.78913e-07	-1.24744e-10	-0.658443	1.03952e-05	-1.24744e-10	-0.713928
10863820	chr16:10863820:A:G	5.22511e-07	-1.24744e-10	-1.0577	7.14807e-06	-1.24744e-10	-1.08843
10863824	chr16:10863824:T:C	9.80204e-08	-1.56195	-1.16922	1.499e-06	-1.4918	-1.15868
10863826	chr16:10863826:T:G	4.75213e-07	-1.24744e-10	-1.15258	6.64675e-06	-1.24744e-10	-1.16115
10863929	chr16:10863929:T:A	4.06523e-07	-1.24744e-10	-1.3087	5.72687e-06	-1.24744e-10	-1.31011
10863965	chr16:10863965:G:C	3.87849e-07	-1.24744e-10	-1.35573	5.46274e-06	-1.24744e-10	-1.35732
10864017	chr16:10864017:G:A	4.31921e-07	-1.24744e-10	-1.2481	6.02302e-06	-1.24744e-10	-1.25969
10864183	chr16:10864183:G:A	4.05268e-07	-1.24744e-10	-1.31179	5.73493e-06	-1.24744e-10	-1.3087
10865071	chr16:10865071:G:A	8.46917e-08	-1.56608	-1.31125	1.24499e-06	-1.52745	-1.3087
10865102	chr16:10865102:G:A	3.8709e-07	-1.24744e-10	-1.35769	5.45849e-06	-1.24744e-10	-1.3581
10865148	chr16:10865148:C:T	4.03013e-07	-1.24744e-10	-1.31737	5.64947e-06	-1.24744e-10	-1.32371
10865688	chr16:10865688:G:A	1.12999e-06	-1.24744e-10	-0.286377	1.6e-05	-1.24744e-10	-0.282689
10866117	chr16:10866117:G:A	4.01224e-07	-1.24744e-10	-1.32182	5.67864e-06	-1.24744e-10	-1.31856
10866133	chr16:10866133:A:G	5.17483e-07	-1.24744e-10	-1.06737	7.14765e-06	-1.24744e-10	-1.08849
10866388	chr16:10866388:G:A	9.55774e-07	-1.24744e-10	-0.45382	1.31631e-05	-1.24744e-10	-0.47786
10866621	chr16:10866621:G:T	5.42106e-07	-1.24744e-10	-1.02088	7.5872e-06	-1.24744e-10	-1.02881
10866923	chr16:10866923:G:A	3.11549e-07	-1.57479	-3.55028e-10	6.77425e-06	-1.14215	-3.55028e-10
10866984	chr16:10866984:G:A	3.894e-07	-1.24744e-10	-1.35173	5.5011e-06	-1.24744e-10	-1.35033
10867069	chr16:10867069:C:G	3.90766e-07	-1.24744e-10	-1.34823	5.52357e-06	-1.24744e-10	-1.34625
10867076	chr16:10867076:C:G	1.16189e-06	-1.24744e-10	-0.258537	1.45394e-05	-1.24744e-10	-0.378415
10867356	chr16:10867356:G:T	4.51746e-07	-1.24744e-10	-1.20322	6.34073e-06	-1.24744e-10	-1.20828
10867662	chr16:10867662:T:C	3.04742e-06	-1.24744e-10	0.705708	3.62945e-05	-1.24744e-10	0.536391
10867743	chr16:10867743:C:T	4.04832e-07	-1.24744e-10	-1.31287	5.69336e-06	-1.24744e-10	-1.31597
10867869	chr16:10867869:C:T	3.11129e-07	-1.57613	-3.55028e-10	4.65919e-06	-1.51643	-3.55028e-10
10867976	chr16:10867976:G:A	4.16801e-07	-1.24744e-10	-1.28373	5.86015e-06	-1.24744e-10	-1.2871
10868259	chr16:10868259:C:CTGCCCAGGGGTGACGCAACT	4.63711e-07	-1.24744e-10	-1.17708	6.46906e-06	-1.24744e-10	-1.18824
10869341	chr16:10869341:C:A	4.58322e-07	-1.24744e-10	-1.18877	6.39462e-06	-1.24744e-10	-1.19982
10869354	chr16:10869354:C:T	4.41787e-07	-1.24744e-10	-1.22551	6.17768e-06	-1.24744e-10	-1.23433
10869476	chr16:10869476:C:T	4.17684e-07	-1.24744e-10	-1.28162	5.84268e-06	-1.24744e-10	-1.29009
10870261	chr16:10870261:G:T	1.06864e-07	-1.53669	-1.10809	1.45522e-06	-1.58712	-1.093
10871258	chr16:10871258:T:C	4.07962e-07	-1.24744e-10	-1.30517	5.76412e-06	-1.24744e-10	-1.30362
10871269	chr16:10871269:G:A	1.15367e-07	-1.55971	-1.00851	1.59562e-06	-1.59908	-0.988932
10871294	chr16:10871294:T:C	8.50302e-07	-1.24744e-10	-0.57075	1.17234e-05	-1.24744e-10	-0.593691
10871471	chr16:10871471:T:C	3.88358e-07	-1.24744e-10	-1.35441	5.47545e-06	-1.24744e-10	-1.355
10871744	chr16:10871744:G:T	8.83119e-08	-1.55688	-1.27859	1.20727e-06	-1.59839	-1.26853
10871989	chr16:10871989:A:C	4.59072e-07	-1.24744e-10	-1.18714	6.51285e-06	-1.24744e-10	-1.1815
10872274	chr16:10872274:C:T	3.86307e-07	-1.24744e-10	-1.35971	5.44994e-06	-1.24744e-10	-1.35967
10872668	chr16:10872668:C:T	3.90368e-07	-1.24744e-10	-1.34925	5.50453e-06	-1.24744e-10	-1.3497
10872806	chr16:10872806:C:A	4.28524e-07	-1.24744e-10	-1.25599	6.06866e-06	-1.24744e-10	-1.25214
10873183	chr16:10873183:C:T	6.33268e-07	-1.24744e-10	-0.865448	8.933e-06	-1.24744e-10	-0.865523
10873184	chr16:10873184:G:A	3.86742e-07	-1.24744e-10	-1.35858	5.45511e-06	-1.24744e-10	-1.35872
10873227	chr16:10873227:G:A	1.33993e-07	-1.37469	-1.04387	2.11284e-06	-1.25885	-1.04839
10873274	chr16:10873274:T:C	1.642e-06	-1.24744e-10	0.0873283	2.36596e-05	-1.24744e-10	0.108496
10873942	chr16:10873942:T:A	3.8642e-07	-1.24744e-10	-1.35942	5.4507e-06	-1.24744e-10	-1.35953
10873953	chr16:10873953:G:A	1.25887e-06	-1.24744e-10	-0.178375	1.80489e-05	-1.24744e-10	-0.16219
10874479	chr16:10874479:T:C	4.25873e-07	-1.24744e-10	-1.2622	6.02509e-06	-1.24744e-10	-1.25934
10874615	chr16:10874615:C:T	1.67985e-07	-1.35227	-0.840194	1.83839e-06	-1.5617	-0.884682
10874622	chr16:10874622:G:A	4.20524e-07	-1.24744e-10	-1.27484	5.92963e-06	-1.24744e-10	-1.27531
10874684	chr16:10874684:G:C	1.30002e-06	-1.24744e-10	-0.146209	1.86953e-05	-1.24744e-10	-0.127004
10874873	chr16:10874873:G:A	3.88143e-07	-1.24744e-10	-1.35497	5.4812e-06	-1.24744e-10	-1.35395
10875023	chr16:10875023:CA:C	4.03405e-07	-1.24744e-10	-1.3164	5.70717e-06	-1.24744e-10	-1.31355
10875026	chr16:10875026:T:A	4.25095e-07	-1.24744e-10	-1.26403	6.00856e-06	-1.24744e-10	-1.26209
10875425	chr16:10875425:A:T	8.09172e-08	-1.56728	-1.35563	1.20713e-06	-1.5105	-1.35653
10876316	chr16:10876316:T:C	4.55933e-07	-1.24744e-10	-1.194	6.40549e-06	-1.24744e-10	-1.19812
10876408	chr16:10876408:A:C	3.90499e-07	-1.24744e-10	-1.34892	5.50085e-06	-1.24744e-10	-1.35037
10876478	chr16:10876478:A:G	1.08227e-06	-1.24744e-10	-0.329523	1.47455e-05	-1.24744e-10	-0.364337
10876619	chr16:10876619:A:G	7.72584e-08	-1.61082	-1.35836	1.12752e-06	-1.57765	-1.35761
10877129	chr16:10877129:T:A	4.10097e-07	-1.24744e-10	-1.29995	5.80476e-06	-1.24744e-10	-1.2966
10877285	chr16:10877285:G:A	3.88773e-07	-1.24744e-10	-1.35335	5.48022e-06	-1.24744e-10	-1.35413
10877446	chr16:10877446:T:C	1.20718e-06	-1.24744e-10	-0.220296	1.65613e-05	-1.24744e-10	-0.248206
10877615	chr16:10877615:G:A	4.23051e-07	-1.24744e-10	-1.26885	5.96827e-06	-1.24744e-10	-1.26882
10877617	chr16:10877617:A:G	7.82606e-08	-1.60071	-1.35558	1.15143e-06	-1.55988	-1.35439
10877849	chr16:10877849:G:A	1.9028e-06	0.234741	-3.55028e-10	3.62716e-05	0.535759	-3.55028e-10
10877856	chr16:10877856:G:A	4.13292e-07	-1.24744e-10	-1.29219	5.84477e-06	-1.24744e-10	-1.28973
10878024	chr16:10878024:G:A	5.27076e-07	-1.24744e-10	-1.049	7.47345e-06	-1.24744e-10	-1.04392
10878181	chr16:10878181:G:A	4.01521e-06	-1.24744e-10	0.981504	5.83359e-05	-1.24744e-10	1.01094
10879382	chr16:10879382:C:T	2.9743e-07	-1.62116	-3.55028e-10	4.19463e-06	-1.62147	-3.55028e-10
10879745	chr16:10879745:G:A	2.38111e-06	-1.24744e-10	0.458981	3.14811e-05	-1.24744e-10	0.394111
10879755	chr16:10879755:G:A	2.65796e-06	-1.24744e-10	0.568972	3.18696e-05	-1.24744e-10	0.406377
10879821	chr16:10879821:C:G	3.92619e-07	-1.24744e-10	-1.3435	5.5414e-06	-1.24744e-10	-1.34303
10880135	chr16:10880135:C:T	4.57323e-07	-1.24744e-10	-1.19095	6.47534e-06	-1.24744e-10	-1.18727
10880196	chr16:10880196:G:A	1.06067e-06	-1.24744e-10	-0.349681	1.44308e-05	-1.24744e-10	-0.38591
10880238	chr16:10880238:C:T	5.25498e-07	-1.24744e-10	-1.052	7.45382e-06	-1.24744e-10	-1.04655
10880364	chr16:10880364:T:C	4.5646e-07	-1.19284	-3.55028e-10	5.856e-06	-1.28781	-3.55028e-10
10880426	chr16:10880426:T:C	4.52473e-07	-1.24744e-10	-1.20161	6.42298e-06	-1.24744e-10	-1.19539
10880498	chr16:10880498:G:A	1.73877e-06	-1.24744e-10	0.144594	2.30218e-05	-1.24744e-10	0.0811663
10880566	chr16:10880566:G:C	7.84744e-08	-1.61062	-1.34295	1.14387e-06	-1.57974	-1.34111
10880958	chr16:10880958:A:C	6.52893e-07	-1.24744e-10	-0.834928	9.20022e-06	-1.24744e-10	-0.836047
10881042	chr16:10881042:G:A	3.63142e-06	-1.24744e-10	0.881038	4.38147e-05	-1.24744e-10	0.724694
10881043	chr16:10881043:G:A	8.30129e-08	-1.6059	-1.29145	1.22144e-06	-1.56785	-1.28739
10881454	chr16:10881454:T:G	9.9416e-07	-1.24744e-10	-0.414443	1.34371e-05	-1.24744e-10	-0.457257
10882575	chr16:10882575:T:C	7.47984e-07	-1.24744e-10	-0.69896	1.02773e-05	-1.24744e-10	-0.725334
10882696	chr16:10882696:G:A	8.91057e-08	-1.47473	-1.35179	1.1304e-06	-1.58746	-1.34524
10882709	chr16:10882709:G:A	1.53748e-07	-1.58848	-0.692543	2.17801e-06	-1.56685	-0.710007
10883759	chr16:10883759:A:T	3.9506e-07	-1.24744e-10	-1.3373	5.57883e-06	-1.24744e-10	-1.3363
10883987	chr16:10883987:C:G	1.83407e-06	-1.24744e-10	0.19795	2.27895e-05	-1.24744e-10	0.0710235
10884309	chr16:10884309:G:A	3.99998e-07	-1.24744e-10	-1.32488	5.65274e-06	-1.24744e-10	-1.32314
10884569	chr16:10884569:C:A	7.52204e-07	-1.24744e-10	-0.693334	1.05605e-05	-1.24744e-10	-0.698153
10884627	chr16:10884627:C:T	5.09659e-07	-1.24744e-10	-1.0826	7.21023e-06	-1.24744e-10	-1.07977
10884913	chr16:10884913:G:A	4.87719e-07	-1.24744e-10	-1.1266	6.93251e-06	-1.24744e-10	-1.11905
10885482	chr16:10885482:C:T	3.95195e-07	-1.24744e-10	-1.33696	5.59067e-06	-1.24744e-10	-1.33418
10885543	chr16:10885543:T:C	7.68898e-07	-1.24744e-10	-0.671383	1.07964e-05	-1.24744e-10	-0.676066
10885583	chr16:10885583:C:T	2.15302e-07	-0.74758	-1.19672	1.52724e-06	-1.43281	-1.199
10885976	chr16:10885976:A:G	4.1478e-07	-1.24744e-10	-1.28859	5.87806e-06	-1.24744e-10	-1.28405
10886351	chr16:10886351:G:A	2.11888e-06	-1.24744e-10	0.342299	3.06519e-05	-1.24744e-10	0.367419
10886463	chr16:10886463:T:C	3.89274e-07	-1.24744e-10	-1.35206	5.48541e-06	-1.24744e-10	-1.35318
10886481	chr16:10886481:A:G	5.3024e-07	-1.24744e-10	-1.04301	7.35368e-06	-1.24744e-10	-1.06007
10886581	chr16:10886581:A:T	7.67508e-07	-1.24744e-10	-0.673193	1.07919e-05	-1.24744e-10	-0.676481
10887536	chr16:10887536:C:T	4.10884e-07	-1.24744e-10	-1.29803	5.78402e-06	-1.24744e-10	-1.30018
10887577	chr16:10887577:C:A	4.78869e-07	-1.24744e-10	-1.14491	6.80001e-06	-1.24744e-10	-1.13835
10887939	chr16:10887939:G:A	4.3131e-07	-1.24951	-3.55028e-10	6.76562e-06	-1.14342	-3.55028e-10
10888002	chr16:10888002:C:T	9.90629e-07	-1.24744e-10	-0.418002	1.39328e-05	-1.24744e-10	-0.421029
10888059	chr16:10888059:G:A	1.86563e-07	-1.50398	-0.583589	2.64309e-06	-1.4691	-0.61423
10888298	chr16:10888298:T:G	9.34055e-07	-1.24744e-10	-0.476806	1.29255e-05	-1.24744e-10	-0.496072
10888488	chr16:10888488:G:C	2.42461e-07	-1.50536	-0.320138	3.41618e-06	-1.47166	-0.355097
10888748	chr16:10888748:G:A	3.86308e-07	-1.24744e-10	-1.35971	5.45003e-06	-1.24744e-10	-1.35965
10888750	chr16:10888750:G:A	9.33909e-08	-1.50203	-1.27752	1.43842e-06	-1.41087	-1.28086
10888837	chr16:10888837:C:G	4.30234e-07	-1.24744e-10	-1.25201	6.0403e-06	-1.24744e-10	-1.25682
10888883	chr16:10888883:G:A	4.5192e-07	-1.24744e-10	-1.20284	6.39984e-06	-1.24744e-10	-1.199
10889076	chr16:10889076:G:A	9.08943e-08	-1.62173	-1.18491	1.30035e-06	-1.58294	-1.20971
10889221	chr16:10889221:T:G	5.60171e-07	-1.24744e-10	-0.988099	7.8397e-06	-1.24744e-10	-0.996074
10889251	chr16:10889251:T:G	3.89716e-07	-1.24744e-10	-1.35092	5.50303e-06	-1.24744e-10	-1.34998
10889559	chr16:10889559:G:A	3.90346e-07	-1.24744e-10	-1.34931	5.51237e-06	-1.24744e-10	-1.34828
10889568	chr16:10889568:G:A	6.73462e-07	-1.24744e-10	-0.80391	9.58983e-06	-1.24744e-10	-0.794572
10890224	chr16:10890224:T:C	2.60556e-06	-1.24744e-10	0.549062	3.46505e-05	-1.24744e-10	0.490037
10890609	chr16:10890609:C:T	8.54015e-08	-1.5364	-1.33258	1.3536e-06	-1.41689	-1.33561
10890625	chr16:10890625:G:A	9.23788e-07	-1.24744e-10	-0.487859	1.32327e-05	-1.24744e-10	-0.472585
10890808	chr16:10890808:C:G	3.11254e-06	-1.24744e-10	0.726853	3.80298e-05	-1.24744e-10	0.583096
10890890	chr16:10890890:A:G	4.2208e-06	-1.24744e-10	1.03144	5.58497e-05	-1.24744e-10	0.967389
10891361	chr16:10891361:G:T	4.01844e-07	-1.24744e-10	-1.32028	5.65733e-06	-1.24744e-10	-1.32232
10891748	chr16:10891748:G:A	3.95188e-07	-1.24744e-10	-1.33698	5.58068e-06	-1.24744e-10	-1.33596
10891915	chr16:10891915:A:G	4.2154e-06	-1.24744e-10	1.03016	5.57903e-05	-1.24744e-10	0.966325
10892739	chr16:10892739:C:T	2.44927e-06	-1.24744e-10	0.487205	2.95871e-05	-1.24744e-10	0.332065
10893164	chr16:10893164:G:A	6.75639e-07	-1.24744e-10	-0.800683	9.61791e-06	-1.24744e-10	-0.791648
10893362	chr16:10893362:G:A	4.69522e-07	-1.24744e-10	-1.16463	6.58955e-06	-1.24744e-10	-1.16979
10893987	chr16:10893987:A:G	5.55338e-07	-1.24744e-10	-0.996764	7.8773e-06	-1.24744e-10	-0.991289
10894292	chr16:10894292:G:A	1.4573e-07	-1.3666	-0.967989	3.09467e-06	-0.925927	-0.999667
10894526	chr16:10894526:T:C	4.25251e-07	-1.24744e-10	-1.26366	6.04161e-06	-1.24744e-10	-1.2566
10894539	chr16:10894539:G:T	7.91709e-08	-1.5878	-1.35693	1.21455e-06	-1.50457	-1.35633
10894623	chr16:10894623:A:G	4.57549e-07	-1.24744e-10	-1.19046	6.43002e-06	-1.24744e-10	-1.1943
10895101	chr16:10895101:T:C	8.35267e-08	-1.61782	-1.27336	1.17692e-06	-1.6014	-1.29097
10895146	chr16:10895146:A:G	6.83521e-07	-1.54598	0.756899	8.89183e-06	-1.57978	0.709637
10895184	chr16:10895184:C:T	4.54703e-07	-1.24744e-10	-1.1967	6.41083e-06	-1.24744e-10	-1.19729
10895513	chr16:10895513:C:T	5.00535e-07	-1.10066	-3.55028e-10	7.37632e-06	-1.057	-3.55028e-10
10895694	chr16:10895694:C:T	6.034e-07	-1.24744e-10	-0.913761	8.36877e-06	-1.24744e-10	-0.930768
10895897	chr16:10895897:G:A	5.66126e-07	-1.24744e-10	-0.977524	8.09011e-06	-1.24744e-10	-0.964633
10895913	chr16:10895913:C:T	1.15458e-07	-1.36401	-1.20343	1.66016e-06	-1.34349	-1.20487
10895985	chr16:10895985:G:A	5.79197e-07	-1.24744e-10	-0.9547	8.23568e-06	-1.24744e-10	-0.946798
10896160	chr16:10896160:CAT:C	3.48218e-07	-1.46351	-3.55028e-10	4.72542e-06	-1.50232	-3.55028e-10
10897592	chr16:10897592:G:T	9.29119e-07	-1.24744e-10	-0.482105	1.26084e-05	-1.24744e-10	-0.52091
10897682	chr16:10897682:G:A	2.57197e-06	-1.24744e-10	0.536086	3.09443e-05	-1.24744e-10	0.376914
10897764	chr16:10897764:T:A	2.11405e-06	-1.24744e-10	0.340021	2.56077e-05	-1.24744e-10	0.187618
10898114	chr16:10898114:C:T	3.9487e-07	-1.24744e-10	-1.33779	5.58256e-06	-1.24744e-10	-1.33563
10898366	chr16:10898366:A:G	4.06712e-07	-1.24744e-10	-1.30824	5.71637e-06	-1.24744e-10	-1.31194
10898936	chr16:10898936:C:A	4.02422e-07	-1.24744e-10	-1.31884	5.66222e-06	-1.24744e-10	-1.32146
10899138	chr16:10899138:G:C	3.91217e-07	-1.24744e-10	-1.34708	5.52246e-06	-1.24744e-10	-1.34645
10899203	chr16:10899203:A:G	4.21016e-07	-1.24744e-10	-1.27367	5.87177e-06	-1.24744e-10	-1.28512
10899361	chr16:10899361:C:T	4.21582e-07	-1.24744e-10	-1.27233	5.9271e-06	-1.24744e-10	-1.27574
10899410	chr16:10899410:AC:A	5.56003e-07	-1.24744e-10	-0.995568	7.45787e-06	-1.24744e-10	-1.04601
10899631	chr16:10899631:G:A	1.32439e-06	-1.24744e-10	-0.127633	1.72213e-05	-1.24744e-10	-0.209126
10899855	chr16:10899855:G:A	4.77461e-07	-1.14786	-3.55028e-10	8.15253e-06	-0.956947	-3.55028e-10
10899909	chr16:10899909:G:A	1.2113e-07	-1.41417	-1.10531	1.7706e-06	-1.38542	-1.09853
10900210	chr16:10900210:T:A	5.98007e-07	-1.24744e-10	-0.922739	8.35283e-06	-1.24744e-10	-0.932674
10900279	chr16:10900279:T:C	3.86334e-07	-1.24744e-10	-1.35964	5.45091e-06	-1.24744e-10	-1.35949
10900352	chr16:10900352:G:A	3.91163e-07	-1.24744e-10	-1.34722	5.50508e-06	-1.24744e-10	-1.3496
10900465	chr16:10900465:C:T	7.116e-07	-1.24744e-10	-0.748826	1.01574e-05	-1.24744e-10	-0.737075
10900635	chr16:10900635:G:A	6.04239e-07	-1.24744e-10	-0.912372	8.42995e-06	-1.24744e-10	-0.923485
10900756	chr16:10900756:G:A	3.95685e-07	-1.24744e-10	-1.33572	5.6029e-06	-1.24744e-10	-1.33199
10900902	chr16:10900902:A:T	2.2357e-06	-1.24744e-10	0.395969	3.09427e-05	-1.24744e-10	0.376861
10900946	chr16:10900946:T:C	1.43996e-07	-1.00917	-1.33739	1.59201e-06	-1.25666	-1.33361
10901378	chr16:10901378:C:T	1.44145e-07	-1.06594	-1.27958	2.14512e-06	-1.02096	-1.27112
10901609	chr16:10901609:G:C	6.97831e-07	-1.24744e-10	-0.768365	9.65311e-06	-1.24744e-10	-0.787995
10902076	chr16:10902076:G:A	8.76811e-07	-1.24744e-10	-0.54005	1.21984e-05	-1.24744e-10	-0.553967
10902592	chr16:10902592:G:T	1.1006e-07	-1.25586	-1.35945	1.42816e-06	-1.3397	-1.35919
10902825	chr16:10902825:G:A	1.65018e-07	-0.91914	-1.29115	3.24908e-06	-0.582353	-1.29455
10903278	chr16:10903278:G:T	5.56021e-07	0.254406	-1.24994	1.25236e-05	0.731828	-1.25949
10903311	chr16:10903311:G:T	2.30691e-07	-0.578364	-1.2969	6.12769e-06	0.0630343	-1.30549
10903432	chr16:10903432:A:G	2.03519e-07	-0.698723	-1.30186	5.31166e-06	-0.075185	-1.31019
10904032	chr16:10904032:G:A	1.09941e-07	-1.28449	-1.3319	1.36296e-06	-1.40897	-1.33664
10904436	chr16:10904436:G:C	3.89134e-07	-1.24744e-10	-1.35242	5.49669e-06	-1.24744e-10	-1.35113
10904609	chr16:10904609:T:G	6.30992e-07	-1.24744e-10	-0.869048	9.01687e-06	-1.24744e-10	-0.856178
10904625	chr16:10904625:T:C	1.11325e-07	-1.38233	-1.22156	2.28223e-06	-1.0091	-1.22102
10904957	chr16:10904957:A:C	5.21197e-07	-1.24744e-10	-1.06021	7.37474e-06	-1.24744e-10	-1.05721
10905000	chr16:10905000:C:T	1.02143e-07	-1.33631	-1.35366	1.29119e-06	-1.44349	-1.35622
10905138	chr16:10905138:A:T	1.82889e-07	-1.15735	-0.950112	2.19002e-06	-1.3036	-0.967762
10905187	chr16:10905187:C:T	4.41454e-07	-1.24744e-10	-1.22627	6.25716e-06	-1.24744e-10	-1.22155
10905589	chr16:10905589:C:T	1.12627e-07	-1.25255	-1.3397	1.39001e-06	-1.38216	-1.3438
10905719	chr16:10905719:G:A	4.03517e-07	-1.24744e-10	-1.31612	5.6807e-06	-1.24744e-10	-1.3182
10906171	chr16:10906171:C:T	3.14519e-07	-1.5653	-3.55028e-10	4.72234e-06	-1.50297	-3.55028e-10
10906921	chr16:10906921:C:A	3.87519e-07	-1.24744e-10	-1.35658	5.4614e-06	-1.24744e-10	-1.35757
10907465	chr16:10907465:C:G	3.92338e-07	-1.24744e-10	-1.34422	5.54294e-06	-1.24744e-10	-1.34275
10907834	chr16:10907834:C:T	1.61352e-07	-0.980042	-1.25271	1.91053e-06	-1.14662	-1.26127
10907837	chr16:10907837:T:C	1.53179e-07	-1.03368	-1.25105	1.8303e-06	-1.19111	-1.25968
10907886	chr16:10907886:G:A	8.16632e-08	-1.56421	-1.34953	1.23437e-06	-1.48976	-1.35495
10907913	chr16:10907913:G:T	8.71407e-08	-1.55669	-1.29213	1.5448e-06	-1.328	-1.29238
10907964	chr16:10907964:C:T	3.13104e-07	-1.56981	-3.55028e-10	4.27156e-06	-1.6033	-3.55028e-10
10908581	chr16:10908581:C:T	4.11249e-07	-1.24744e-10	-1.29714	5.81414e-06	-1.24744e-10	-1.29498
10908769	chr16:10908769:G:A	1.42217e-07	-1.00917	-1.34982	3.15163e-06	-0.555321	-1.35204
10909047	chr16:10909047:G:A	1.4804e-07	-0.977639	-1.34122	3.30735e-06	-0.514544	-1.34458
10909771	chr16:10909771:T:C	1.90079e-07	-0.809245	-1.25965	2.74335e-06	-0.776284	-1.26981
10909895	chr16:10909895:G:A	2.98948e-07	-1.61607	-3.55028e-10	4.2343e-06	-1.61206	-3.55028e-10
10910293	chr16:10910293:C:T	2.24265e-07	-0.75439	-1.14912	5.84891e-06	-0.125682	-1.16334
10910471	chr16:10910471:G:C	8.88263e-08	-1.49896	-1.3307	1.64199e-06	-1.22385	-1.33552
10910659	chr16:10910659:G:A	3.88483e-07	-1.24744e-10	-1.35409	5.46881e-06	-1.24744e-10	-1.35621
10910692	chr16:10910692:C:G	3.4472e-07	-1.15056	-0.323054	4.58985e-06	-1.191	-0.340431
10910875	chr16:10910875:C:T	2.95723e-07	-0.353405	-1.27351	2.63969e-06	-0.805017	-1.2796
10911004	chr16:10911004:T:C	5.33374e-07	-1.24744e-10	-1.03712	7.45425e-06	-1.24744e-10	-1.04649
10911034	chr16:10911034:C:T	3.14038e-07	-0.232339	-1.33449	7.33002e-06	0.272775	-1.33607
10911048	chr16:10911048:T:C	8.92039e-08	-1.60841	-1.217	1.38503e-06	-1.50382	-1.22573
10911540	chr16:10911540:CCTTTCCTTTT:C	2.92091e-07	-0.402189	-1.23709	2.62742e-06	-0.845104	-1.24417
10912116	chr16:10912116:G:A	4.04879e-07	-1.24744e-10	-1.31275	5.68645e-06	-1.24744e-10	-1.31719
10912122	chr16:10912122:G:GT	6.58009e-07	-1.24744e-10	-0.827123	9.28407e-06	-1.24744e-10	-0.826975
10912154	chr16:10912154:A:G	2.013e-07	-0.694591	-1.31695	2.21686e-06	-0.94223	-1.31695
10912390	chr16:10912390:A:C	4.54647e-07	-1.24744e-10	-1.19682	6.40386e-06	-1.24744e-10	-1.19837
10912393	chr16:10912393:T:C	3.87215e-07	-1.24744e-10	-1.35736	5.45882e-06	-1.24744e-10	-1.35804
10912398	chr16:10912398:G:A	5.22029e-07	-1.24744e-10	-1.05862	7.36231e-06	-1.24744e-10	-1.0589
10912405	chr16:10912405:T:C	1.05608e-07	-1.61653	-1.04008	1.70399e-06	-1.46662	-1.05568
10912686	chr16:10912686:A:G	1.03957e-07	-1.57271	-1.09966	1.87083e-06	-1.31744	-1.11146
10912764	chr16:10912764:G:A	9.45542e-08	-1.41854	-1.34863	1.20558e-06	-1.51831	-1.35
10913336	chr16:10913336:G:A	8.61825e-08	-1.59416	-1.26571	1.28258e-06	-1.53119	-1.27521
10913505	chr16:10913505:G:A	1.01474e-07	-1.38263	-1.31391	1.28782e-06	-1.48853	-1.31379
10913817	chr16:10913817:T:C	4.45116e-07	-1.24744e-10	-1.21801	6.20974e-06	-1.24744e-10	-1.22916
10913842	chr16:10913842:G:A	3.86729e-07	-1.24744e-10	-1.35862	5.46305e-06	-1.24744e-10	-1.35727
10913871	chr16:10913871:G:A	3.86828e-07	-1.24744e-10	-1.35836	5.45683e-06	-1.24744e-10	-1.35841
10913875	chr16:10913875:A:G	1.94146e-07	-1.59379	-0.453946	2.87524e-06	-1.49739	-0.501749
10913923	chr16:10913923:AGAGT:A	4.04853e-07	-1.24744e-10	-1.31282	5.68574e-06	-1.24744e-10	-1.31731
10913964	chr16:10913964:AATAG:A	3.93901e-07	-0.0645637	-1.27568	8.69486e-06	0.387254	-1.2798
10914394	chr16:10914394:G:A	3.91523e-07	-1.24744e-10	-1.3463	5.50735e-06	-1.24744e-10	-1.34919
10915210	chr16:10915210:T:C	4.2962e-07	-1.24744e-10	-1.25344	6.018e-06	-1.24744e-10	-1.26052
10915396	chr16:10915396:A:G	1.05789e-07	-1.41187	-1.24303	1.78641e-06	-1.22702	-1.24805
10915400	chr16:10915400:T:C	3.93738e-07	-1.24744e-10	-1.34066	5.57143e-06	-1.24744e-10	-1.33762
10915730	chr16:10915730:C:A	8.7392e-08	-1.49476	-1.35117	1.17775e-06	-1.5409	-1.35077
10916747	chr16:10916747:T:G	3.98059e-07	-1.24744e-10	-1.32974	5.63907e-06	-1.24744e-10	-1.32556
10916769	chr16:10916769:T:C	1.17471e-07	-1.262	-1.28814	1.87491e-06	-1.13192	-1.29479
10916787	chr16:10916787:C:T	1.19348e-07	-1.1784	-1.3559	1.11115e-06	-1.59381	-1.35607
10916802	chr16:10916802:G:A	4.07624e-07	-1.24744e-10	-1.306	5.7219e-06	-1.24744e-10	-1.31097
10917610	chr16:10917610:G:A	5.24792e-07	-1.24744e-10	-1.05334	7.34144e-06	-1.24744e-10	-1.06174
10917722	chr16:10917722:C:T	1.16958e-07	-1.19482	-1.35971	1.10179e-06	-1.59863	-1.35971
10917852	chr16:10917852:G:A	2.891e-07	-0.91436	-0.735207	2.7609e-06	-1.25628	-0.783439
10917871	chr16:10917871:G:A	1.11161e-07	-1.24572	-1.35964	1.08981e-06	-1.60961	-1.35966
10918095	chr16:10918095:C:A	4.23038e-07	-1.24744e-10	-1.26888	5.95421e-06	-1.24744e-10	-1.27118
10918304	chr16:10918304:A:G	5.34306e-07	-1.24744e-10	-1.03537	7.46092e-06	-1.24744e-10	-1.0456
10918312	chr16:10918312:A:G	8.15633e-08	-1.57162	-1.34334	1.11185e-06	-1.60427	-1.34498
10918693	chr16:10918693:G:C	1.07283e-07	-1.36471	-1.27616	1.7114e-06	-1.2362	-1.28176
10918822	chr16:10918822:G:A	1.26516e-07	-1.13084	-1.34514	1.13768e-06	-1.58146	-1.34483
10918877	chr16:10918877:T:C	4.0721e-07	-1.24744e-10	-1.30701	5.71617e-06	-1.24744e-10	-1.31198
10919298	chr16:10919298:G:A	1.26687e-07	-1.11513	-1.35949	1.12537e-06	-1.57772	-1.35944
10919823	chr16:10919823:G:A	4.28965e-07	-1.24744e-10	-1.25497	6.09376e-06	-1.24744e-10	-1.24801
10920218	chr16:10920218:G:A	2.14329e-07	-0.600859	-1.34797	3.2412e-06	-0.530757	-1.34857
10921467	chr16:10921467:A:G	4.33894e-07	-1.24744e-10	-1.24354	6.1652e-06	-1.24744e-10	-1.23635
10921510	chr16:10921510:G:A	3.86678e-07	-1.24744e-10	-1.35875	5.45088e-06	-1.24744e-10	-1.3595
10922049	chr16:10922049:A:G	3.87185e-07	-1.24744e-10	-1.35744	5.45589e-06	-1.24744e-10	-1.35858
10922188	chr16:10922188:C:T	1.30992e-07	-1.08465	-1.35656	1.9852e-06	-1.01288	-1.35668
10922428	chr16:10922428:G:A	4.31605e-07	-1.24744e-10	-1.24883	6.06473e-06	-1.24744e-10	-1.25278
10922651	chr16:10922651:G:A	7.81659e-08	-1.5978	-1.35971	1.17515e-06	-1.53418	-1.3597
10922654	chr16:10922654:G:A	3.90783e-07	-1.24744e-10	-1.34819	5.51127e-06	-1.24744e-10	-1.34848
10922740	chr16:10922740:A:G	4.15092e-07	-1.24744e-10	-1.28784	5.91297e-06	-1.24744e-10	-1.27813
10922834	chr16:10922834:T:C	4.41758e-07	0.13101	-1.35659	1.09297e-05	0.691806	-1.3556
10922936	chr16:10922936:G:A	3.87971e-07	-1.24744e-10	-1.35541	5.47649e-06	-1.24744e-10	-1.35481
10923201	chr16:10923201:G:A	1.84361e-07	-0.749424	-1.35002	1.57679e-06	-1.25452	-1.34537
10923384	chr16:10923384:G:A	4.30259e-07	-1.24744e-10	-1.25195	6.04905e-06	-1.24744e-10	-1.25537
10924499	chr16:10924499:C:G	3.93349e-07	-1.24744e-10	-1.34164	5.54211e-06	-1.24744e-10	-1.3429
10924590	chr16:10924590:G:A	5.65433e-07	-0.978749	-3.55028e-10	7.41133e-06	-1.05227	-3.55028e-10
10924765	chr16:10924765:T:C	2.03517e-07	-1.62119	-0.379406	2.77093e-06	-1.61512	-0.420971
10924766	chr16:10924766:G:A	7.73894e-08	-1.62174	-1.34575	1.10166e-06	-1.61053	-1.34793
10925627	chr16:10925627:G:A	4.58529e-07	-1.24744e-10	-1.18832	6.41302e-06	-1.24744e-10	-1.19695
10925795	chr16:10925795:T:C	4.95207e-07	-1.24744e-10	-1.11137	7.10729e-06	-1.24744e-10	-1.09415
10925996	chr16:10925996:C:T	2.51328e-06	-1.24744e-10	0.513004	3.47542e-05	-1.24744e-10	0.493027
10926380	chr16:10926380:C:G	3.8693e-07	-1.24744e-10	-1.3581	5.46818e-06	-1.24744e-10	-1.35633
10926398	chr16:10926398:A:G	8.20246e-08	-1.61895	-1.29037	1.16322e-06	-1.60881	-1.29528
10926452	chr16:10926452:C:T	5.03902e-07	-1.24744e-10	-1.09396	7.19657e-06	-1.24744e-10	-1.08167
10926974	chr16:10926974:A:G	1.53253e-07	-1.4935	-0.790752	2.57821e-06	-1.29363	-0.814554
10927390	chr16:10927390:C:T	1.11629e-07	-1.62036	-0.980792	1.59555e-06	-1.5922	-0.995854
10927470	chr16:10927470:G:A	3.87032e-07	-1.24744e-10	-1.35783	5.47079e-06	-1.24744e-10	-1.35585
10928131	chr16:10928131:C:T	4.23552e-07	-1.24744e-10	-1.26766	5.96615e-06	-1.24744e-10	-1.26917
10928165	chr16:10928165:C:T	1.81476e-07	-1.03852	-1.0767	2.59461e-06	-1.01659	-1.08525
10928579	chr16:10928579:C:T	3.24472e-07	-1.53414	-3.55028e-10	5.10718e-06	-1.42463	-3.55028e-10
10928792	chr16:10928792:C:G	9.57715e-08	-1.61493	-1.13945	1.35147e-06	-1.61386	-1.14022
10928810	chr16:10928810:T:C	3.91049e-07	-1.24744e-10	-1.34751	5.53148e-06	-1.24744e-10	-1.34482
10929149	chr16:10929149:C:A	3.91648e-07	-1.24744e-10	-1.34598	5.54243e-06	-1.24744e-10	-1.34284
10929351	chr16:10929351:T:C	1.01866e-07	-1.6217	-1.07098	1.4197e-06	-1.60455	-1.10028
10929549	chr16:10929549:G:T	3.93092e-07	-1.24744e-10	-1.3423	5.55832e-06	-1.24744e-10	-1.33998
10929968	chr16:10929968:T:C	4.40478e-07	-1.24744e-10	-1.22848	6.28072e-06	-1.24744e-10	-1.21779
10930011	chr16:10930011:A:C	1.1102e-07	-1.50251	-1.10412	1.58614e-06	-1.5012	-1.09277
10930248	chr16:10930248:C:T	8.28948e-08	-1.56982	-1.32895	1.29471e-06	-1.45882	-1.33816
10930294	chr16:10930294:T:C	1.28538e-06	-1.24744e-10	-0.15753	1.77782e-05	-1.24744e-10	-0.177303
10931197	chr16:10931197:A:G	8.95242e-08	-1.48348	-1.33835	1.41829e-06	-1.36171	-1.34411
10931246	chr16:10931246:A:G	5.29817e-07	-1.24744e-10	-1.04381	7.4267e-06	-1.24744e-10	-1.05019
10931438	chr16:10931438:CCA:C	3.07273e-07	-1.36941	-0.219198	3.57598e-06	-1.50249	-0.278541
10931750	chr16:10931750:G:A	4.57559e-07	-1.24744e-10	-1.19044	6.47246e-06	-1.24744e-10	-1.18772
10932492	chr16:10932492:A:G	5.03747e-07	-1.24744e-10	-1.09427	7.04257e-06	-1.24744e-10	-1.1033
10933207	chr16:10933207:G:C	3.94366e-07	-1.24744e-10	-1.33906	5.55458e-06	-1.24744e-10	-1.34065
10933485	chr16:10933485:C:G	4.02557e-07	-1.24744e-10	-1.3185	5.70951e-06	-1.24744e-10	-1.31314
10933811	chr16:10933811:G:C	1.28223e-07	-1.55894	-0.903632	1.8049e-06	-1.54776	-0.917009
10933838	chr16:10933838:A:T	5.64339e-07	-1.24744e-10	-0.980686	7.92175e-06	-1.24744e-10	-0.985663
10934469	chr16:10934469:G:A	4.34738e-07	-1.24744e-10	-1.2416	6.18288e-06	-1.24744e-10	-1.23349
10934542	chr16:10934542:A:G	3.95338e-07	-1.24744e-10	-1.3366	5.5994e-06	-1.24744e-10	-1.33262
10934571	chr16:10934571:A:G	1.62711e-06	-1.24744e-10	0.0782192	2.24912e-05	-1.24744e-10	0.0578475
10934873	chr16:10934873:C:T	1.31364e-06	-1.24744e-10	-0.135784	1.82034e-05	-1.24744e-10	-0.153665
10935115	chr16:10935115:G:C	4.65364e-07	-1.24744e-10	-1.17352	6.52826e-06	-1.24744e-10	-1.17913
10935358	chr16:10935358:C:T	4.96612e-07	-1.24744e-10	-1.10853	6.95817e-06	-1.24744e-10	-1.11536
10935668	chr16:10935668:C:T	4.84533e-07	-1.24744e-10	-1.13316	6.7937e-06	-1.24744e-10	-1.13928
10936016	chr16:10936016:G:A	5.63437e-07	-1.24744e-10	-0.982286	7.9085e-06	-1.24744e-10	-0.987337
10936121	chr16:10936121:A:T	3.12731e-07	-1.571	-3.55028e-10	4.23095e-06	-1.61285	-3.55028e-10
10936605	chr16:10936605:T:G	2.28401e-06	-1.24744e-10	0.417345	3.13401e-05	-1.24744e-10	0.389624
10936885	chr16:10936885:C:A	1.9163e-07	-1.20328	-0.857498	2.81142e-06	-1.15334	-0.868244
10936978	chr16:10936978:G:A	1.02821e-07	-1.38501	-1.29834	1.24304e-06	-1.53666	-1.30105
10937299	chr16:10937299:C:T	8.00454e-08	-1.5974	-1.33634	1.16839e-06	-1.5644	-1.33525
10937568	chr16:10937568:T:C	3.90009e-07	-1.24744e-10	-1.35017	5.49097e-06	-1.24744e-10	-1.35217
10937884	chr16:10937884:A:G	8.7261e-08	-1.61553	-1.23191	1.30674e-06	-1.56238	-1.22536
10938991	chr16:10938991:A:C	4.12755e-07	-1.24744e-10	-1.29349	5.80186e-06	-1.24744e-10	-1.2971
10939450	chr16:10939450:C:G	5.25185e-07	-1.24744e-10	-1.05259	7.46719e-06	-1.24744e-10	-1.04476
10939545	chr16:10939545:C:G	1.19113e-07	-1.19982	-1.33645	1.88216e-06	-1.08824	-1.33462
10940722	chr16:10940722:C:T	1.12152e-06	-1.24744e-10	-0.293906	1.52699e-05	-1.24744e-10	-0.329388
10940871	chr16:10940871:G:A	3.5826e-07	-1.43508	-3.55028e-10	5.55476e-06	-1.34062	-3.55028e-10
10941102	chr16:10941102:A:G	2.536e-07	-1.02568	-0.754902	5.58108e-06	-0.580096	-0.755796
10941550	chr16:10941550:G:A	7.7495e-07	-1.24744e-10	-0.663543	1.0823e-05	-1.24744e-10	-0.673602
10942270	chr16:10942270:C:T	4.11904e-07	-1.24744e-10	-1.29555	5.79013e-06	-1.24744e-10	-1.29912
10942767	chr16:10942767:A:G	1.08839e-07	-1.2931	-1.33337	1.99777e-06	-1.02185	-1.3414
10943028	chr16:10943028:T:C	2.6948e-07	-0.76739	-0.952456	2.95843e-06	-0.991459	-0.979158
10943131	chr16:10943131:C:T	2.97551e-07	-1.62076	-3.55028e-10	4.26859e-06	-1.60399	-3.55028e-10
10943474	chr16:10943474:C:G	1.50919e-07	-1.41621	-0.883389	2.12799e-06	-1.41626	-0.883836
10944503	chr16:10944503:C:T	1.04614e-06	-1.24744e-10	-0.363483	1.41031e-05	-1.24744e-10	-0.408883
10944967	chr16:10944967:C:T	1.10296e-07	-1.61078	-1.00239	1.75515e-06	-1.45688	-1.03583
10945169	chr16:10945169:C:T	4.82433e-07	-1.1375	-3.55028e-10	5.92918e-06	-1.27539	-3.55028e-10
10945345	chr16:10945345:A:G	1.05888e-07	-1.44359	-1.21037	1.45818e-06	-1.45947	-1.21861
10945400	chr16:10945400:G:C	4.03174e-07	-1.31697	-3.55028e-10	5.37429e-06	-1.37365	-3.55028e-10
10945708	chr16:10945708:A:T	4.75059e-07	-1.24744e-10	-1.1529	6.69932e-06	-1.24744e-10	-1.15327
10945778	chr16:10945778:C:A	1.11422e-07	-1.26586	-1.33716	1.72482e-06	-1.17459	-1.33557
10946334	chr16:10946334:A:G	1.38047e-07	-1.53425	-0.854493	1.97809e-06	-1.5347	-0.838443
10946622	chr16:10946622:G:A	2.01939e-07	-0.805624	-1.20275	4.16803e-06	-0.395723	-1.23211
10946635	chr16:10946635:C:G	4.0194e-07	-1.24744e-10	-1.32004	5.65463e-06	-1.24744e-10	-1.3228
10946683	chr16:10946683:C:G	2.15579e-07	-1.46378	-0.479231	3.07505e-06	-1.45983	-0.472128
10946685	chr16:10946685:A:G	3.41031e-07	-0.721737	-0.762632	7.67809e-06	-0.264045	-0.752858
10946769	chr16:10946769:A:T	4.26549e-07	-1.14605	-0.114561	5.21909e-06	-1.22236	-0.18059
10947343	chr16:10947343:G:GGAGTTTGC	4.07433e-07	-1.24744e-10	-1.30647	5.77407e-06	-1.24744e-10	-1.3019
10947460	chr16:10947460:A:G	4.0415e-07	-1.24744e-10	-1.31456	5.67875e-06	-1.24744e-10	-1.31854
10947476	chr16:10947476:G:A	2.16958e-07	-1.45813	-0.478502	3.11931e-06	-1.44469	-0.472972
10947858	chr16:10947858:T:G	1.05921e-07	-1.30138	-1.35227	1.6366e-06	-1.21118	-1.35148
10947867	chr16:10947867:T:A	4.10236e-07	-1.24744e-10	-1.29961	5.81639e-06	-1.24744e-10	-1.2946
10947962	chr16:10947962:T:C	2.31472e-07	-1.48463	-0.387253	3.28514e-06	-1.43815	-0.427716
10947987	chr16:10947987:G:A	8.71586e-08	-1.61905	-1.22957	1.28225e-06	-1.5595	-1.24716
10948055	chr16:10948055:A:G	4.54274e-07	-1.24744e-10	-1.19764	6.43463e-06	-1.24744e-10	-1.19358
10948084	chr16:10948084:G:A	9.18068e-07	-0.49407	-3.55028e-10	1.5818e-05	-0.294125	-3.55028e-10
10948337	chr16:10948337:A:G	8.29307e-08	-1.59641	-1.30193	1.3398e-06	-1.45031	-1.31245
10948382	chr16:10948382:G:A	2.00289e-07	-1.26455	-0.752027	3.24778e-06	-1.13518	-0.742123
10948447	chr16:10948447:C:T	3.88343e-07	-1.24744e-10	-1.35445	5.47699e-06	-1.24744e-10	-1.35472
10948537	chr16:10948537:G:A	1.65794e-07	-1.53382	-0.671773	2.32598e-06	-1.55185	-0.659286
10949093	chr16:10949093:A:G	1.24346e-07	-1.40254	-1.09073	1.53027e-06	-1.53227	-1.09756
10949556	chr16:10949556:C:T	2.46267e-07	-1.37306	-0.436865	3.58336e-06	-1.30217	-0.476801
10949903	chr16:10949903:A:T	4.76442e-07	-1.24744e-10	-1.15	6.71473e-06	-1.24744e-10	-1.15097
10949920	chr16:10949920:C:T	4.19628e-07	-1.24744e-10	-1.27697	5.90762e-06	-1.24744e-10	-1.27903
10950797	chr16:10950797:G:T	7.308e-07	-1.24744e-10	-0.722202	1.00225e-05	-1.24744e-10	-0.750441
10951076	chr16:10951076:A:T	1.69182e-07	-1.40996	-0.77541	2.40994e-06	-1.40404	-0.771639
10951421	chr16:10951421:A:T	3.13525e-07	-1.40103	-0.167429	4.51062e-06	-1.33641	-0.21243
10951483	chr16:10951483:AGTCCTAGAAGG:A	1.08952e-07	-1.27915	-1.34628	1.78305e-06	-1.13168	-1.34527
10951572	chr16:10951572:C:T	1.08822e-07	-1.27429	-1.35234	1.78105e-06	-1.12649	-1.35158
10951736	chr16:10951736:T:A	1.68334e-07	-1.57874	-0.611653	2.36968e-06	-1.54772	-0.644802
10951862	chr16:10951862:A:G	1.85097e-07	-1.45171	-0.643752	2.62464e-06	-1.45886	-0.631471
10952135	chr16:10952135:C:T	1.08719e-07	-1.27504	-1.35253	1.78015e-06	-1.12677	-1.35181
10952969	chr16:10952969:A:G	4.00908e-07	-0.681552	-0.641059	8.28316e-06	-0.222404	-0.718646
10953396	chr16:10953396:A:G	3.88709e-07	-1.24744e-10	-1.35351	5.49251e-06	-1.24744e-10	-1.35189
10953579	chr16:10953579:G:A	3.89402e-07	-1.24744e-10	-1.35173	5.5035e-06	-1.24744e-10	-1.34989
10953796	chr16:10953796:G:A	3.9738e-07	-1.24744e-10	-1.33145	5.59984e-06	-1.24744e-10	-1.33254
10954417	chr16:10954417:T:A	1.96338e-07	-1.37381	-0.662693	2.83997e-06	-1.31055	-0.700928
10954493	chr16:10954493:A:G	1.33045e-07	-1.09384	-1.33181	3.06718e-06	-0.595076	-1.33944
10954517	chr16:10954517:A:G	8.47011e-08	-1.62103	-1.25618	1.26803e-06	-1.54587	-1.27194
10954581	chr16:10954581:A:C	5.41322e-07	-1.24744e-10	-1.02233	7.73509e-06	-1.24744e-10	-1.00951
10955146	chr16:10955146:T:G	3.89932e-07	-1.24744e-10	-1.35037	5.51164e-06	-1.24744e-10	-1.34841
10955165	chr16:10955165:C:G	4.63998e-07	-1.24744e-10	-1.17646	6.50333e-06	-1.24744e-10	-1.18296
10955262	chr16:10955262:T:C	1.09425e-07	-1.27833	-1.34277	1.78562e-06	-1.13384	-1.34167
10956257	chr16:10956257:G:A	8.40269e-07	-1.24744e-10	-0.582619	1.15045e-05	-1.24744e-10	-0.612535
10956404	chr16:10956404:G:A	1.50727e-07	-1.46555	-0.835316	2.14357e-06	-1.45801	-0.834795
10956823	chr16:10956823:C:G	2.63139e-07	-0.580211	-1.16345	3.90261e-06	-0.499747	-1.19388
10956933	chr16:10956933:G:A	1.13675e-07	-1.23539	-1.34761	1.8677e-06	-1.08373	-1.34684
10957087	chr16:10957087:G:A	3.69345e-07	-1.40461	-3.55028e-10	4.92515e-06	-1.46092	-3.55028e-10
10957186	chr16:10957186:A:G	8.82848e-08	-1.62008	-1.21569	1.30711e-06	-1.55316	-1.2343
10957238	chr16:10957238:G:A	5.77557e-07	-1.24744e-10	-0.957535	8.07507e-06	-1.24744e-10	-0.966493
10958847	chr16:10958847:T:A	2.98371e-07	-1.618	-3.55028e-10	4.26136e-06	-1.60569	-3.55028e-10
10959067	chr16:10959067:T:C	4.77869e-07	-0.631103	-0.515903	9.89073e-06	-0.16312	-0.600556
10959223	chr16:10959223:A:G	4.7322e-07	-1.15678	-3.55028e-10	6.0959e-06	-1.24766	-3.55028e-10
10959438	chr16:10959438:C:T	1.4452e-07	-1.21334	-1.12958	2.33844e-06	-1.08086	-1.12492
10959492	chr16:10959492:A:C	1.48055e-07	-1.2138	-1.10496	2.39818e-06	-1.08053	-1.10004
10959572	chr16:10959572:AG:A	9.54242e-08	-1.61981	-1.13819	1.40914e-06	-1.5474	-1.16489
10959799	chr16:10959799:G:A	6.12224e-07	-0.899243	-3.55028e-10	6.95588e-06	-1.11569	-3.55028e-10
10960148	chr16:10960148:T:A	9.01891e-07	-1.24744e-10	-0.511848	1.29815e-05	-1.24744e-10	-0.491748
10960845	chr16:10960845:T:C	3.86638e-07	-1.24744e-10	-1.35885	5.45343e-06	-1.24744e-10	-1.35903
10961280	chr16:10961280:T:C	3.91723e-07	-1.24744e-10	-1.34579	5.53898e-06	-1.24744e-10	-1.34346
10961733	chr16:10961733:T:C	3.86312e-07	-1.24744e-10	-1.3597	5.44975e-06	-1.24744e-10	-1.3597
10962080	chr16:10962080:G:A	4.16276e-07	-1.24744e-10	-1.28499	5.91073e-06	-1.24744e-10	-1.2785
10962115	chr16:10962115:T:C	1.17605e-07	-1.40551	-1.1435	1.65582e-06	-1.41092	-1.14005
10962188	chr16:10962188:A:G	2.64759e-06	-1.24744e-10	0.565065	3.60724e-05	-1.24744e-10	0.530254
10962521	chr16:10962521:C:T	1.06689e-07	-1.30004	-1.34638	1.73443e-06	-1.15923	-1.34537
10962761	chr16:10962761:A:G	7.55538e-07	-0.235788	-0.453124	1.58284e-05	0.23391	-0.52738
10962907	chr16:10962907:A:G	1.06822e-07	-1.30433	-1.34085	1.73485e-06	-1.16466	-1.3397
10963060	chr16:10963060:C:CA	5.26269e-07	-1.24744e-10	-1.05053	7.3566e-06	-1.24744e-10	-1.05968
10963069	chr16:10963069:A:C	2.98035e-07	-1.61913	-3.55028e-10	4.19334e-06	-1.62178	-3.55028e-10
10963088	chr16:10963088:A:G	4.40218e-07	-1.22907	-3.55028e-10	5.89087e-06	-1.28187	-3.55028e-10
10963276	chr16:10963276:A:G	1.30584e-06	-0.141741	-3.55028e-10	1.57936e-05	-0.29567	-3.55028e-10
10963412	chr16:10963412:C:G	8.67312e-07	-0.301642	-0.249301	1.73466e-05	0.146313	-0.348195
10964016	chr16:10964016:C:T	1.33599e-07	-1.33158	-1.08992	2.12083e-06	-1.21875	-1.08472
10964707	chr16:10964707:C:G	1.33894e-07	-1.30541	-1.11388	2.13163e-06	-1.18979	-1.10859
10964786	chr16:10964786:A:G	3.89447e-07	-1.24744e-10	-1.35161	5.49089e-06	-1.24744e-10	-1.35218
10964896	chr16:10964896:C:A	2.52519e-07	-1.09327	-0.69159	3.49386e-06	-1.06351	-0.740762
10964900	chr16:10964900:G:T	3.52722e-07	-1.07207	-0.37859	5.07677e-06	-1.00132	-0.429282
10965362	chr16:10965362:T:G	1.04223e-06	-1.24744e-10	-0.36722	1.41575e-05	-1.24744e-10	-0.405034
10965506	chr16:10965506:C:G	1.17966e-07	-1.46134	-1.08461	1.69283e-06	-1.44339	-1.08549
10965763	chr16:10965763:A:G	3.90194e-07	-1.24744e-10	-1.3497	5.4973e-06	-1.24744e-10	-1.35102
10965919	chr16:10965919:C:G	8.04391e-08	-1.59602	-1.33283	1.15757e-06	-1.57789	-1.33105
10965980	chr16:10965980:G:A	1.88701e-07	-1.04293	-1.03324	2.79055e-06	-0.965244	-1.06379
10966068	chr16:10966068:C:T	3.94368e-07	-1.24744e-10	-1.33906	5.54894e-06	-1.24744e-10	-1.34167
10966294	chr16:10966294:A:G	2.15028e-07	-1.30518	-0.640392	3.14452e-06	-1.22973	-0.679882
10966802	chr16:10966802:A:G	4.19361e-07	-1.24744e-10	-1.27761	5.94871e-06	-1.24744e-10	-1.2721
10967256	chr16:10967256:T:G	1.46997e-06	-1.24744e-10	-0.0233421	2.02209e-05	-1.24744e-10	-0.0485586
10967348	chr16:10967348:C:T	1.05065e-07	-1.42969	-1.23207	1.48917e-06	-1.42528	-1.23177
10967579	chr16:10967579:G:T	8.85526e-07	-1.24744e-10	-0.53016	1.19437e-05	-1.24744e-10	-0.575069
10967811	chr16:10967811:G:A	2.98637e-07	-0.352579	-1.26453	4.61153e-06	-0.264166	-1.26255
10967872	chr16:10967872:C:T	1.11887e-07	-1.39463	-1.20421	1.58638e-06	-1.39032	-1.2035
10967933	chr16:10967933:GA:G	1.00664e-07	-1.43886	-1.26569	1.4257e-06	-1.43518	-1.26543
10968140	chr16:10968140:G:A	1.02694e-07	-1.41909	-1.26549	1.21486e-06	-1.58295	-1.27769
10968262	chr16:10968262:A:G	4.4609e-07	-1.21582	-3.55028e-10	5.78659e-06	-1.29973	-3.55028e-10
10968513	chr16:10968513:C:T	1.47264e-06	-1.24744e-10	-0.0215305	1.95713e-05	-1.24744e-10	-0.0812095
10968734	chr16:10968734:A:G	1.38777e-06	-1.24744e-10	-0.0808876	1.84634e-05	-1.24744e-10	-0.139484
10969079	chr16:10969079:C:T	8.15587e-08	-1.56356	-1.35145	1.40727e-06	-1.35859	-1.35503
10969154	chr16:10969154:C:T	3.41226e-07	-1.03332	-0.450472	4.85432e-06	-0.974691	-0.500716
10969576	chr16:10969576:G:A	1.23587e-06	-1.24744e-10	-0.196814	1.67285e-05	-1.24744e-10	-0.238164
10970061	chr16:10970061:G:A	1.19331e-07	-1.32135	-1.21309	1.87046e-06	-1.21995	-1.20914
10970229	chr16:10970229:A:G	4.04061e-07	-1.24744e-10	-1.31477	5.72457e-06	-1.24744e-10	-1.31051
10970946	chr16:10970946:CCTGTCCCTTT:C	9.96639e-08	-1.45663	-1.25791	1.41321e-06	-1.45179	-1.25762
10971299	chr16:10971299:T:C	3.92674e-07	-1.24744e-10	-1.34336	5.53394e-06	-1.24744e-10	-1.34437
10971304	chr16:10971304:G:A	3.87116e-07	-1.24744e-10	-1.35762	5.46185e-06	-1.24744e-10	-1.35749
10971349	chr16:10971349:G:A	3.8711e-07	-1.24744e-10	-1.35763	5.46177e-06	-1.24744e-10	-1.3575
10971450	chr16:10971450:T:C	1.64383e-07	-1.47981	-0.73433	2.39137e-06	-1.45188	-0.73153
10972358	chr16:10972358:A:G	5.93949e-07	-1.24744e-10	-0.929549	8.30146e-06	-1.24744e-10	-0.938843
10973073	chr16:10973073:C:T	4.0576e-07	-1.24744e-10	-1.31058	5.72042e-06	-1.24744e-10	-1.31123
10973110	chr16:10973110:G:A	3.87026e-07	-1.24744e-10	-1.35785	5.45878e-06	-1.24744e-10	-1.35805
10973151	chr16:10973151:C:T	4.17703e-07	-1.24744e-10	-1.28157	5.93228e-06	-1.24744e-10	-1.27487
10973534	chr16:10973534:G:C	1.04959e-06	-1.24744e-10	-0.360191	1.50638e-05	-1.24744e-10	-0.342979
10973786	chr16:10973786:A:G	5.21458e-07	-1.24744e-10	-1.05971	7.43213e-06	-1.24744e-10	-1.04946
10974532	chr16:10974532:T:C	4.1225e-06	-1.24744e-10	1.00787	5.40864e-05	-1.24744e-10	0.935307
10974913	chr16:10974913:A:G	2.98824e-07	-1.61649	-3.55028e-10	4.20795e-06	-1.6183	-3.55028e-10
10975043	chr16:10975043:T:C	3.25893e-07	-1.52977	-3.55028e-10	5.29771e-06	-1.388	-3.55028e-10
10975201	chr16:10975201:C:T	2.21193e-06	-0.884241	1.26952	2.04824e-05	-1.22433	1.18862
10975570	chr16:10975570:C:T	1.6155e-07	-1.28623	-0.945296	2.64261e-06	-1.14906	-0.934447
10975574	chr16:10975574:C:T	8.88248e-08	-1.47849	-1.35118	1.41545e-06	-1.35688	-1.35094
10975874	chr16:10975874:A:T	2.70444e-06	-0.949777	1.53609	2.53837e-05	-1.27224	1.45107
10976365	chr16:10976365:A:G	1.65795e-06	-1.24744e-10	0.0969983	2.29032e-05	-1.24744e-10	0.0760035
10976371	chr16:10976371:T:G	3.91026e-07	-1.24744e-10	-1.34757	5.52038e-06	-1.24744e-10	-1.34683
10976432	chr16:10976432:A:G	3.6358e-07	-0.0666927	-1.35365	8.04804e-06	0.383797	-1.35364
10976435	chr16:10976435:T:C	3.92178e-07	-1.24744e-10	-1.34462	5.52714e-06	-1.24744e-10	-1.34561
10976466	chr16:10976466:C:T	1.58229e-07	-1.27426	-0.978045	2.59196e-06	-1.13506	-0.967798
10977116	chr16:10977116:C:T	1.12635e-07	-1.23882	-1.35337	1.84779e-06	-1.08857	-1.35272
10977237	chr16:10977237:G:A	4.00502e-07	-1.24744e-10	-1.32362	5.64552e-06	-1.24744e-10	-1.32441
10977938	chr16:10977938:C:T	9.78375e-08	-1.37705	-1.35599	1.53232e-06	-1.27289	-1.35561
10978047	chr16:10978047:C:T	3.06107e-07	-1.59241	-3.55028e-10	4.70033e-06	-1.50764	-3.55028e-10
10978129	chr16:10978129:C:G	1.11285e-06	-1.24744e-10	-0.301665	1.51004e-05	-1.24744e-10	-0.340551
10978591	chr16:10978591:G:A	3.88541e-07	-1.24744e-10	-1.35394	5.48005e-06	-1.24744e-10	-1.35416
10978668	chr16:10978668:T:C	4.72294e-07	-1.57728	0.41854	6.10869e-06	-1.621	0.375437
10979433	chr16:10979433:G:A	5.64254e-07	-1.24744e-10	-0.980837	7.9447e-06	-1.24744e-10	-0.98277
10980092	chr16:10980092:T:G	4.23022e-07	-1.24744e-10	-1.26892	6.00367e-06	-1.24744e-10	-1.2629
10980637	chr16:10980637:T:C	4.03317e-07	-1.24744e-10	-1.31662	5.68094e-06	-1.24744e-10	-1.31816
10980884	chr16:10980884:T:C	8.87129e-08	-1.47213	-1.3588	1.66783e-06	-1.18408	-1.35968
10981096	chr16:10981096:C:T	5.39844e-07	-1.24744e-10	-1.02506	7.60889e-06	-1.24744e-10	-1.02596
10981158	chr16:10981158:T:G	2.40745e-06	0.469981	-3.55028e-10	4.90486e-05	0.837537	-3.55028e-10
10981161	chr16:10981161:T:C	5.20858e-07	-1.06087	-3.55028e-10	9.05921e-06	-0.851493	-3.55028e-10
10981569	chr16:10981569:G:C	4.03032e-07	-1.24744e-10	-1.31733	5.70908e-06	-1.24744e-10	-1.31322
10982419	chr16:10982419:C:T	8.44241e-08	-1.54357	-1.33692	1.13846e-06	-1.5875	-1.3381
10982439	chr16:10982439:T:A	1.09696e-07	-1.2719	-1.34672	1.80546e-06	-1.11803	-1.34643
10982491	chr16:10982491:G:A	1.01866e-06	-1.24744e-10	-0.390096	1.40134e-05	-1.24744e-10	-0.415262
10982553	chr16:10982553:T:C	4.28923e-07	-1.24744e-10	-1.25506	6.04074e-06	-1.24744e-10	-1.25675
10983230	chr16:10983230:C:T	7.66297e-08	-1.61929	-1.35807	1.09606e-06	-1.60589	-1.35767
10983325	chr16:10983325:G:A	7.21107e-07	-1.24744e-10	-0.735554	1.00105e-05	-1.24744e-10	-0.751642
10983412	chr16:10983412:C:T	4.38969e-07	-1.24744e-10	-1.23191	6.21998e-06	-1.24744e-10	-1.22751
10984224	chr16:10984224:C:T	1.12401e-07	-1.24615	-1.34811	1.82744e-06	-1.10485	-1.3475
10984640	chr16:10984640:G:A	1.00751e-06	-0.401103	-3.55028e-10	1.22838e-05	-0.546993	-3.55028e-10
10984701	chr16:10984701:C:G	4.34358e-07	-1.24744e-10	-1.24247	6.17106e-06	-1.24744e-10	-1.2354
10985165	chr16:10985165:T:A	5.49803e-07	-0.193812	-0.812969	1.37798e-05	0.418011	-0.850084
10985866	chr16:10985866:C:T	5.86344e-07	-1.24744e-10	-0.942434	8.39646e-06	-1.24744e-10	-0.927465
10985887	chr16:10985887:G:A	1.04347e-06	-1.24744e-10	-0.36603	1.43487e-05	-1.24744e-10	-0.391613
10986391	chr16:10986391:G:A	1.46064e-07	-1.03687	-1.29542	2.31919e-06	-0.919809	-1.29425
10986513	chr16:10986513:A:G	1.75039e-07	-0.986151	-1.16518	2.34907e-06	-1.02495	-1.1763
10986892	chr16:10986892:C:T	9.37669e-08	-1.55831	-1.21722	1.3361e-06	-1.54767	-1.21785
10986972	chr16:10986972:G:A	4.14171e-07	-1.24744e-10	-1.29006	5.85967e-06	-1.24744e-10	-1.28718
10987146	chr16:10987146:G:A	4.35766e-07	-1.24744e-10	-1.23924	6.15483e-06	-1.24744e-10	-1.23804
10987392	chr16:10987392:C:G	1.95498e-07	-1.51548	-0.525315	2.45494e-06	-1.59873	-0.558438
10988383	chr16:10988383:C:T	8.39658e-08	-1.52912	-1.35681	1.13918e-06	-1.56781	-1.35716
10988418	chr16:10988418:G:A	4.09335e-07	-1.24744e-10	-1.30181	5.80809e-06	-1.24744e-10	-1.29602
10988835	chr16:10988835:C:T	1.13762e-07	-1.22287	-1.35937	1.77085e-06	-1.12469	-1.35913
10989011	chr16:10989011:C:T	1.63368e-07	-1.07517	-1.14516	2.53261e-06	-0.985123	-1.1409
10989212	chr16:10989212:G:A	5.57065e-07	-1.24744e-10	-0.993659	7.86857e-06	-1.24744e-10	-0.992398
10989252	chr16:10989252:G:A	5.05976e-07	-1.24744e-10	-1.08985	7.12708e-06	-1.24744e-10	-1.09137
10989254	chr16:10989254:G:A	1.58882e-07	-1.05563	-1.19256	2.46582e-06	-0.96384	-1.18891
10990387	chr16:10990387:T:A	4.10459e-07	-1.05271	-0.246353	4.06718e-06	-1.34593	-0.306398
10990410	chr16:10990410:C:T	3.86683e-07	-1.24744e-10	-1.35874	5.45456e-06	-1.24744e-10	-1.35882
10990654	chr16:10990654:C:G	4.101e-07	-1.24744e-10	-1.29994	5.81688e-06	-1.24744e-10	-1.29451
10991873	chr16:10991873:T:C	1.14993e-07	-1.45133	-1.12014	1.66613e-06	-1.4196	-1.12517
10992104	chr16:10992104:C:T	4.54938e-07	-1.24744e-10	-1.19618	6.43961e-06	-1.24744e-10	-1.19281
10992111	chr16:10992111:C:T	5.71348e-07	-1.29642	0.328076	1.16368e-05	-0.887255	0.286153
10992901	chr16:10992901:A:G	4.14547e-07	-1.24744e-10	-1.28916	5.88431e-06	-1.24744e-10	-1.28299
10993045	chr16:10993045:C:T	3.16943e-07	-0.577283	-0.980337	7.32056e-06	-0.0528507	-1.01174
10993239	chr16:10993239:C:T	2.88415e-07	-1.52101	-0.130929	4.68191e-06	-1.34322	-0.168345
10993743	chr16:10993743:AG:A	3.36669e-07	-1.49724	-3.55028e-10	4.93068e-06	-1.4598	-3.55028e-10
10994788	chr16:10994788:G:T	1.18238e-07	-1.18457	-1.35907	1.91656e-06	-1.04558	-1.35916
10994837	chr16:10994837:C:T	3.12981e-07	-1.56212	-0.00807872	4.92531e-06	-1.41381	-0.0470826
10994895	chr16:10994895:G:A	3.86346e-07	-1.24744e-10	-1.35961	5.45088e-06	-1.24744e-10	-1.3595
10994951	chr16:10994951:G:A	3.78786e-07	-1.43701	0.0576355	6.45071e-06	-1.21155	0.0204667
10995089	chr16:10995089:A:G	3.18246e-07	-1.55352	-3.55028e-10	4.28245e-06	-1.60075	-3.55028e-10
10995477	chr16:10995477:C:T	4.61925e-07	-1.24744e-10	-1.18094	6.57199e-06	-1.24744e-10	-1.17246
10996889	chr16:10996889:G:C	1.1261e-06	-1.24744e-10	-0.289823	1.5279e-05	-1.24744e-10	-0.328798
10997269	chr16:10997269:G:C	3.04277e-07	-0.737582	-0.860821	6.87362e-06	-0.23093	-0.896655
10997297	chr16:10997297:C:T	3.03069e-07	-1.60238	-3.55028e-10	4.43697e-06	-1.5653	-3.55028e-10
10997502	chr16:10997502:A:T	1.64111e-07	-1.27448	-0.941319	2.97276e-06	-0.989326	-0.976458
10997825	chr16:10997825:T:C	1.18792e-06	-1.24744e-10	-0.236384	1.6109e-05	-1.24744e-10	-0.275899
10997891	chr16:10997891:C:T	4.04236e-07	-1.24744e-10	-1.31434	5.71388e-06	-1.24744e-10	-1.31238
10997955	chr16:10997955:G:A	3.8784e-07	-1.24744e-10	-1.35575	5.46895e-06	-1.24744e-10	-1.35619
10998438	chr16:10998438:C:G	4.20558e-07	-1.24744e-10	-1.27476	5.95927e-06	-1.24744e-10	-1.27033
10998462	chr16:10998462:C:A	4.70119e-07	-1.51774	0.354386	7.65983e-06	-1.32959	0.310303
10998531	chr16:10998531:C:T	8.50981e-08	-1.51406	-1.35847	1.083e-06	-1.61602	-1.35952
10998621	chr16:10998621:G:A	1.24624e-07	-1.47597	-1.01507	1.7757e-06	-1.46716	-1.01392
10998793	chr16:10998793:A:G	4.47512e-07	-1.24744e-10	-1.21264	6.34956e-06	-1.24744e-10	-1.20689
10999322	chr16:10999322:T:C	5.11855e-07	-1.54103	0.462726	8.2388e-06	-1.3669	0.420479
10999417	chr16:10999417:A:G	1.20737e-07	-1.46977	-1.05296	1.71853e-06	-1.46224	-1.05157
10999621	chr16:10999621:G:A	4.09993e-07	-1.24744e-10	-1.3002	5.77444e-06	-1.24744e-10	-1.30183
10999857	chr16:10999857:C:T	4.32811e-07	-1.24744e-10	-1.24604	6.13769e-06	-1.24744e-10	-1.24083
11000230	chr16:11000230:G:C	3.88848e-07	-1.24744e-10	-1.35315	5.48476e-06	-1.24744e-10	-1.3533
11000446	chr16:11000446:T:A	4.94536e-07	-1.24744e-10	-1.11272	6.91677e-06	-1.24744e-10	-1.12133
11001170	chr16:11001170:C:T	4.47382e-07	-1.24744e-10	-1.21293	6.26959e-06	-1.24744e-10	-1.21956
11001371	chr16:11001371:C:T	9.03273e-08	-1.45643	-1.35647	1.20407e-06	-1.51194	-1.35763
11001649	chr16:11001649:C:G	2.3469e-07	-0.49963	-1.35844	3.10238e-06	-0.564846	-1.35826
11002351	chr16:11002351:A:G	4.31754e-07	-1.24744e-10	-1.24849	6.05564e-06	-1.24744e-10	-1.25428
11002773	chr16:11002773:A:G	3.90964e-07	-1.24744e-10	-1.34773	5.51717e-06	-1.24744e-10	-1.34741
11003473	chr16:11003473:C:T	5.49498e-07	-1.24744e-10	-1.00734	7.74893e-06	-1.24744e-10	-1.00772
11003696	chr16:11003696:G:A	8.0171e-08	-1.57313	-1.35905	1.08868e-06	-1.61096	-1.35934
11003741	chr16:11003741:T:G	4.05835e-07	-1.24744e-10	-1.3104	5.72911e-06	-1.24744e-10	-1.30972
11003992	chr16:11003992:G:A	1.13912e-07	-1.33883	-1.24208	2.04756e-06	-1.10004	-1.23859
11004375	chr16:11004375:G:C	3.93615e-07	-1.24744e-10	-1.34097	5.56183e-06	-1.24744e-10	-1.33935
11004522	chr16:11004522:C:G	1.17331e-07	-1.38485	-1.16649	2.02746e-06	-1.18172	-1.16677
11004845	chr16:11004845:G:A	7.16681e-07	-1.24744e-10	-0.74171	1.00662e-05	-1.24744e-10	-0.746095
11005321	chr16:11005321:C:T	1.08317e-07	-1.58489	-1.04639	1.43151e-06	-1.61902	-1.07753
11005342	chr16:11005342:C:T	7.86444e-08	-1.59242	-1.35899	1.08117e-06	-1.61794	-1.35929
11005850	chr16:11005850:A:G	6.49474e-07	-1.0383	0.198118	1.14789e-05	-0.74522	0.130459
11006015	chr16:11006015:T:G	3.86324e-07	-1.24744e-10	-1.35966	5.44972e-06	-1.24744e-10	-1.35971
11006167	chr16:11006167:G:A	3.96969e-07	-1.24744e-10	-1.33248	5.60058e-06	-1.24744e-10	-1.33241
11006476	chr16:11006476:C:G	6.62723e-06	-1.09159	2.57419	9.13951e-05	-1.02096	2.48087
11006483	chr16:11006483:C:T	4.4126e-07	-1.24744e-10	-1.22671	6.26763e-06	-1.24744e-10	-1.21988
11006935	chr16:11006935:T:TA	3.86496e-07	-1.24744e-10	-1.35922	5.45205e-06	-1.24744e-10	-1.35928
11007062	chr16:11007062:T:C	5.64477e-07	-1.24744e-10	-0.980442	8.04785e-06	-1.24744e-10	-0.96987
11007307	chr16:11007307:C:CT	1.22359e-07	-1.45267	-1.05671	2.0611e-06	-1.27705	-1.05499
11007843	chr16:11007843:GAGA:G	3.86393e-07	-1.24744e-10	-1.35949	5.44996e-06	-1.24744e-10	-1.35967
11007941	chr16:11007941:A:T	3.16754e-07	-1.55822	-3.55028e-10	4.73645e-06	-1.49999	-3.55028e-10
11008454	chr16:11008454:A:G	6.86458e-07	-1.24744e-10	-0.784796	9.81348e-06	-1.24744e-10	-0.771518
11009098	chr16:11009098:A:G	4.9257e-07	-1.24744e-10	-1.1167	6.93428e-06	-1.24744e-10	-1.1188
11009118	chr16:11009118:A:G	2.24782e-07	-0.650145	-1.25106	3.06027e-06	-0.691452	-1.24532
11009161	chr16:11009161:G:A	4.4743e-07	-1.24744e-10	-1.21282	6.33779e-06	-1.24744e-10	-1.20874
11009303	chr16:11009303:G:A	3.21543e-07	-0.890527	-0.652685	6.12462e-06	-0.544849	-0.698109
11009962	chr16:11009962:A:G	5.92253e-07	-1.24744e-10	-0.932407	8.45964e-06	-1.24744e-10	-0.919969
11011392	chr16:11011392:A:G	5.05893e-07	-1.24744e-10	-1.09002	7.0345e-06	-1.24744e-10	-1.10445
11011596	chr16:11011596:C:T	5.18186e-07	-1.24744e-10	-1.06601	7.25422e-06	-1.24744e-10	-1.07369
11011680	chr16:11011680:G:A	4.41327e-07	-1.24744e-10	-1.22656	6.1891e-06	-1.24744e-10	-1.23249
11012201	chr16:11012201:G:A	2.95627e-07	-0.84664	-0.780603	3.27012e-06	-1.05702	-0.813424
11012224	chr16:11012224:T:C	4.51452e-07	-1.24744e-10	-1.20387	6.41685e-06	-1.24744e-10	-1.19635
11012324	chr16:11012324:G:A	6.93353e-07	-1.24744e-10	-0.774803	9.75093e-06	-1.24744e-10	-0.777913
11012538	chr16:11012538:T:C	2.1097e-07	-0.631224	-1.3334	2.80921e-06	-0.688516	-1.33386
11012629	chr16:11012629:T:G	4.3287e-07	-1.24744e-10	-1.24591	6.14358e-06	-1.24744e-10	-1.23987
11012686	chr16:11012686:A:G	7.80319e-07	-1.24744e-10	-0.656639	1.09663e-05	-1.24744e-10	-0.660447
11012850	chr16:11012850:C:T	3.25318e-07	-1.05501	-0.476527	4.26436e-06	-1.08078	-0.524198
11013063	chr16:11013063:T:C	2.46379e-07	-1.07412	-0.735346	3.23136e-06	-1.10661	-0.775761
11013635	chr16:11013635:A:G	4.98444e-07	-0.569331	-0.535519	6.95874e-06	-0.536762	-0.578514
11013722	chr16:11013722:G:A	4.65905e-07	-1.24744e-10	-1.17236	6.61547e-06	-1.24744e-10	-1.16586
11015168	chr16:11015168:T:G	8.13711e-08	-1.56773	-1.34959	1.22005e-06	-1.50618	-1.35021
11015217	chr16:11015217:G:A	3.88963e-07	-1.24744e-10	-1.35286	5.48213e-06	-1.24744e-10	-1.35378
11015450	chr16:11015450:G:A	3.93791e-07	-1.24744e-10	-1.34052	5.54994e-06	-1.24744e-10	-1.34149
11015480	chr16:11015480:G:A	9.49454e-08	-1.51872	-1.24432	1.44345e-06	-1.44312	-1.24512
11015574	chr16:11015574:G:A	7.02674e-07	-1.24744e-10	-0.761448	1.00496e-05	-1.24744e-10	-0.747746
11015594	chr16:11015594:G:A	4.03857e-07	-1.24744e-10	-1.31528	5.71243e-06	-1.24744e-10	-1.31263
11015697	chr16:11015697:G:A	4.23054e-07	-1.24744e-10	-1.26884	5.99447e-06	-1.24744e-10	-1.26444
11016136	chr16:11016136:A:AT	9.83875e-08	-1.46639	-1.26104	1.51374e-06	-1.37878	-1.26191
11016210	chr16:11016210:C:G	7.37203e-07	-1.24744e-10	-0.713478	1.01016e-05	-1.24744e-10	-0.742579
11016287	chr16:11016287:G:A	7.46166e-07	-1.24744e-10	-0.701394	1.06567e-05	-1.24744e-10	-0.689087
11016832	chr16:11016832:C:T	7.45618e-07	-1.24744e-10	-0.702128	1.05992e-05	-1.24744e-10	-0.694495
11018255	chr16:11018255:G:C	1.24878e-07	-1.35829	-1.13071	2.09578e-06	-1.17872	-1.13663
11018374	chr16:11018374:A:C	8.9996e-08	-1.49647	-1.32011	1.37452e-06	-1.41798	-1.31919
11018427	chr16:11018427:G:A	1.97289e-06	-1.24744e-10	0.270913	2.73247e-05	-1.24744e-10	0.252515
11018550	chr16:11018550:C:G	1.11404e-07	-1.54508	-1.0581	1.6883e-06	-1.47227	-1.05928
11018982	chr16:11018982:G:A	3.90037e-07	-1.24744e-10	-1.3501	5.49596e-06	-1.24744e-10	-1.35126
11019439	chr16:11019439:AGG:A	5.47065e-07	-1.24744e-10	-1.01177	7.52782e-06	-1.24744e-10	-1.03667
11020149	chr16:11020149:G:A	9.08507e-08	-1.47897	-1.32816	1.53601e-06	-1.30162	-1.32447
11020251	chr16:11020251:C:T	3.99754e-07	-1.24744e-10	-1.32549	5.64784e-06	-1.24744e-10	-1.324
11020290	chr16:11020290:C:T	4.17545e-07	-1.24744e-10	-1.28195	5.91439e-06	-1.24744e-10	-1.27789
11020317	chr16:11020317:A:G	4.13822e-07	-1.24744e-10	-1.29091	5.88156e-06	-1.24744e-10	-1.28345
11020763	chr16:11020763:G:C	6.82448e-07	-1.24744e-10	-0.790655	9.58626e-06	-1.24744e-10	-0.794944
11020982	chr16:11020982:C:T	3.41935e-07	-0.977299	-0.504421	6.84141e-06	-0.606982	-0.525299
11021210	chr16:11021210:C:G	5.29327e-07	-1.24744e-10	-1.04474	7.47352e-06	-1.24744e-10	-1.04391
11021307	chr16:11021307:C:T	3.98571e-07	-1.24744e-10	-1.32845	5.64829e-06	-1.24744e-10	-1.32392
11021378	chr16:11021378:A:C	3.91407e-07	-1.24744e-10	-1.34659	5.52315e-06	-1.24744e-10	-1.34633
11021480	chr16:11021480:A:G	6.70919e-07	-1.24744e-10	-0.807693	9.2144e-06	-1.24744e-10	-0.834507
11021639	chr16:11021639:T:C	9.02038e-07	-1.24744e-10	-0.511685	1.25819e-05	-1.24744e-10	-0.523013
11021657	chr16:11021657:G:T	3.86336e-07	-1.24744e-10	-1.35963	5.45172e-06	-1.24744e-10	-1.35934
11021699	chr16:11021699:G:T	4.0437e-07	-1.24744e-10	-1.31401	5.69761e-06	-1.24744e-10	-1.31523
11022136	chr16:11022136:C:T	4.62599e-07	-1.17948	-3.55028e-10	6.65952e-06	-1.15923	-3.55028e-10
11022414	chr16:11022414:C:G	1.91056e-07	-1.24246	-0.821318	3.34163e-06	-0.989713	-0.859104
11022863	chr16:11022863:C:T	4.87417e-07	-1.24744e-10	-1.12722	6.82038e-06	-1.24744e-10	-1.13536
11022929	chr16:11022929:A:G	4.06001e-07	-1.24744e-10	-1.30999	5.72021e-06	-1.24744e-10	-1.31127
11023451	chr16:11023451:A:G	8.8914e-08	-1.46932	-1.35935	1.37237e-06	-1.3793	-1.35943
11023512	chr16:11023512:G:A	9.01921e-08	-1.57867	-1.23573	1.22825e-06	-1.61105	-1.23863
11023592	chr16:11023592:T:A	8.72597e-08	-1.57426	-1.2732	1.18614e-06	-1.60876	-1.27581
11023634	chr16:11023634:A:G	6.24531e-07	-1.40725	0.527913	8.62868e-06	-1.36719	0.467004
11023871	chr16:11023871:G:A	3.93416e-07	-1.24744e-10	-1.34147	5.56745e-06	-1.24744e-10	-1.33834
11024614	chr16:11024614:G:A	8.89413e-08	-1.58326	-1.2451	1.21305e-06	-1.61422	-1.24792
11025301	chr16:11025301:A:G	3.88418e-07	-1.24744e-10	-1.35426	5.48659e-06	-1.24744e-10	-1.35297
11025629	chr16:11025629:T:G	7.01333e-07	-1.00039	0.237032	1.26461e-05	-0.689299	0.171373
11025796	chr16:11025796:A:G	1.07048e-06	-0.910242	0.569761	1.94513e-05	-0.587232	0.499871
11025866	chr16:11025866:C:T	3.04721e-07	-1.59695	-3.55028e-10	4.55717e-06	-1.53857	-3.55028e-10
11026148	chr16:11026148:T:C	4.1735e-07	-1.24744e-10	-1.28242	5.92846e-06	-1.24744e-10	-1.27551
11026189	chr16:11026189:T:C	3.4362e-06	-1.24744e-10	0.825779	4.79605e-05	-1.24744e-10	0.815103
11026817	chr16:11026817:C:G	3.94422e-07	-1.24744e-10	-1.33892	5.57809e-06	-1.24744e-10	-1.33643
11026936	chr16:11026936:G:A	8.05688e-08	-1.62028	-1.30695	1.13728e-06	-1.61756	-1.30907
11026965	chr16:11026965:C:T	1.85301e-06	-1.24744e-10	0.208225	2.56542e-05	-1.24744e-10	0.189434
11027199	chr16:11027199:A:C	1.54619e-07	-1.35542	-0.919961	2.24627e-06	-1.30259	-0.943414
11027252	chr16:11027252:C:T	8.11789e-07	-1.24744e-10	-0.617101	1.13824e-05	-1.24744e-10	-0.623203
11027408	chr16:11027408:C:A	1.48936e-07	-1.31629	-0.996538	1.94302e-06	-1.36187	-1.02917
11028069	chr16:11028069:G:A	9.16728e-07	-1.24744e-10	-0.495531	1.26319e-05	-1.24744e-10	-0.519052
11028255	chr16:11028255:A:G	5.26825e-07	-1.24744e-10	-1.04947	7.35389e-06	-1.24744e-10	-1.06005
11028498	chr16:11028498:T:C	4.34918e-07	-1.24744e-10	-1.24118	6.09767e-06	-1.24744e-10	-1.24737
11030274	chr16:11030274:A:G	3.86709e-07	-1.24744e-10	-1.35867	5.45673e-06	-1.24744e-10	-1.35842
11030374	chr16:11030374:T:G	3.86888e-07	-1.24744e-10	-1.35821	5.45394e-06	-1.24744e-10	-1.35894
11030439	chr16:11030439:C:T	1.65376e-07	-1.34374	-0.864382	2.09489e-06	-1.40823	-0.907542
11031436	chr16:11031436:T:C	7.63054e-07	-0.679013	-3.55028e-10	1.38491e-05	-0.427055	-3.55028e-10
11031457	chr16:11031457:A:G	8.5141e-07	-1.38583	0.816383	1.13421e-05	-1.3683	0.741547
11031657	chr16:11031657:A:C	5.14062e-07	-1.24744e-10	-1.074	7.30681e-06	-1.24744e-10	-1.06647
11031780	chr16:11031780:G:C	7.14719e-07	-1.24744e-10	-0.744451	1.01949e-05	-1.24744e-10	-0.73339
11031803	chr16:11031803:G:A	8.27059e-08	-1.5582	-1.34285	1.11807e-06	-1.59959	-1.34408
11032046	chr16:11032046:G:A	9.05146e-08	-1.47516	-1.33568	1.18962e-06	-1.54449	-1.33715
11032759	chr16:11032759:A:G	8.46447e-08	-1.55612	-1.32176	1.14079e-06	-1.60003	-1.32352
11032878	chr16:11032878:C:T	7.91272e-07	-1.0147	0.371997	1.39767e-05	-0.721161	0.303275
11033001	chr16:11033001:T:C	3.87881e-07	-1.24744e-10	-1.35564	5.47372e-06	-1.24744e-10	-1.35532
11033198	chr16:11033198:T:C	2.72506e-07	-1.4076	-0.301081	3.58333e-06	-1.41383	-0.365154
11033403	chr16:11033403:G:T	4.18775e-07	-1.24744e-10	-1.27901	5.89558e-06	-1.24744e-10	-1.28107
11033718	chr16:11033718:C:A	3.28519e-07	-1.45241	-0.0693309	4.33017e-06	-1.45176	-0.137908
11033778	chr16:11033778:G:A	8.30317e-08	-1.57875	-1.31837	1.13213e-06	-1.61105	-1.32012
11033893	chr16:11033893:C:T	1.26136e-07	-1.39129	-1.08769	1.77214e-06	-1.37243	-1.11065
11034208	chr16:11034208:A:G	2.50779e-07	-1.44475	-0.347015	3.32321e-06	-1.44679	-0.40755
11034328	chr16:11034328:C:T	9.20722e-08	-1.44201	-1.35176	1.78584e-06	-1.12863	-1.34676
11034389	chr16:11034389:C:T	3.42374e-06	-1.24744e-10	0.822148	4.65356e-05	-1.24744e-10	0.784943
11034416	chr16:11034416:G:A	2.16345e-07	-0.580765	-1.3587	2.14769e-06	-0.931404	-1.35948
11034666	chr16:11034666:G:T	9.30661e-08	-1.43624	-1.34679	1.81057e-06	-1.12103	-1.3406
11034739	chr16:11034739:G:C	3.92605e-07	-1.24744e-10	-1.34354	5.55435e-06	-1.24744e-10	-1.34069
11034743	chr16:11034743:T:C	2.74979e-06	-1.24744e-10	0.602938	3.73924e-05	-1.24744e-10	0.566192
11034837	chr16:11034837:G:C	1.12467e-06	-1.24744e-10	-0.2911	1.5015e-05	-1.24744e-10	-0.346226
11035300	chr16:11035300:G:A	7.68999e-07	-1.24744e-10	-0.671251	1.09469e-05	-1.24744e-10	-0.662218
11035460	chr16:11035460:G:A	8.55138e-08	-1.51226	-1.35541	1.57227e-06	-1.25114	-1.35161
11035498	chr16:11035498:C:T	4.4284e-07	-1.24744e-10	-1.22313	6.27873e-06	-1.24744e-10	-1.21811
11035616	chr16:11035616:A:G	3.06495e-07	-1.59114	-3.55028e-10	4.5172e-06	-1.54738	-3.55028e-10
11036839	chr16:11036839:G:A	3.86312e-07	-1.24744e-10	-1.3597	5.44981e-06	-1.24744e-10	-1.35969
11037923	chr16:11037923:A:G	1.87926e-06	-1.24744e-10	0.222294	2.74305e-05	-1.24744e-10	0.256379
11038007	chr16:11038007:G:C	1.20169e-07	-1.33018	-1.19727	2.31723e-06	-1.02073	-1.19418
11038049	chr16:11038049:C:T	4.14571e-07	-1.24744e-10	-1.2891	5.8141e-06	-1.24744e-10	-1.29499
11038410	chr16:11038410:T:C	3.86414e-07	-1.24744e-10	-1.35943	5.45372e-06	-1.24744e-10	-1.35898
11038776	chr16:11038776:G:T	8.94711e-07	-1.08918	0.569335	1.54864e-05	-0.809284	0.493969
11039368	chr16:11039368:A:G	3.36281e-07	-1.4984	-3.55028e-10	4.38968e-06	-1.57602	-3.55028e-10
11039578	chr16:11039578:A:G	1.20131e-06	-1.24744e-10	-0.22517	1.72304e-05	-1.24744e-10	-0.208598
11039666	chr16:11039666:T:G	2.46437e-07	-1.06476	-0.744478	2.30712e-06	-1.42868	-0.790596
11039785	chr16:11039785:G:A	3.90067e-07	-1.24744e-10	-1.35002	5.5105e-06	-1.24744e-10	-1.34862
11039824	chr16:11039824:C:T	3.88789e-07	-1.24744e-10	-1.35331	5.49096e-06	-1.24744e-10	-1.35217
11040807	chr16:11040807:T:C	6.58115e-07	-0.362867	-0.464095	1.34789e-05	0.093851	-0.547997
11041046	chr16:11041046:G:A	7.85011e-08	-1.59619	-1.35703	1.08066e-06	-1.62029	-1.35741
11041585	chr16:11041585:G:A	3.56736e-06	-1.24744e-10	0.863238	4.71572e-05	-1.24744e-10	0.798211
11041959	chr16:11041959:G:A	3.99897e-07	-1.24744e-10	-1.32513	5.65175e-06	-1.24744e-10	-1.32331
11042191	chr16:11042191:C:G	5.26631e-07	-0.469031	-0.58081	1.05773e-05	-0.0371437	-0.659421
11042691	chr16:11042691:A:G	1.01872e-06	-1.24744e-10	-0.390041	1.43045e-05	-1.24744e-10	-0.394701
11042931	chr16:11042931:A:G	9.41513e-07	-1.21954	0.750684	1.29652e-05	-1.17687	0.683863
11042942	chr16:11042942:G:T	7.83046e-08	-1.59884	-1.35689	1.08086e-06	-1.62106	-1.35645
11043268	chr16:11043268:G:C	3.86455e-07	-1.24744e-10	-1.35933	5.45388e-06	-1.24744e-10	-1.35895
11043460	chr16:11043460:T:C	3.44788e-07	-1.47341	-3.55028e-10	5.29117e-06	-1.38924	-3.55028e-10
11043542	chr16:11043542:C:T	4.89286e-07	-1.24744e-10	-1.12339	6.93633e-06	-1.24744e-10	-1.1185
11043576	chr16:11043576:T:C	5.60648e-07	-1.24744e-10	-0.987248	7.81884e-06	-1.24744e-10	-0.998739
11043674	chr16:11043674:G:A	4.40929e-07	-1.24744e-10	-1.22746	6.26705e-06	-1.24744e-10	-1.21997
11043925	chr16:11043925:C:T	4.04434e-07	-1.24744e-10	-1.31385	5.69023e-06	-1.24744e-10	-1.31652
11044121	chr16:11044121:A:G	2.79783e-07	-1.23645	-0.445876	3.76406e-06	-1.22578	-0.504002
11044413	chr16:11044413:T:C	3.89535e-07	-1.24744e-10	-1.35139	5.50023e-06	-1.24744e-10	-1.35049
11044955	chr16:11044955:G:A	7.03561e-07	-1.01171	0.251526	1.25635e-05	-0.712246	0.18777
11045140	chr16:11045140:C:T	8.51603e-08	-1.61636	-1.25544	1.20563e-06	-1.6169	-1.25137
11045304	chr16:11045304:C:T	8.18312e-07	-1.24744e-10	-0.609098	1.17293e-05	-1.24744e-10	-0.593186
11045708	chr16:11045708:G:C	5.55822e-07	-1.24744e-10	-0.995894	7.88404e-06	-1.24744e-10	-0.990435
11045737	chr16:11045737:A:G	1.78684e-07	-1.45447	-0.676246	2.70406e-06	-1.36993	-0.690592
11046280	chr16:11046280:T:C	1.09786e-06	-1.18439	0.869169	1.53221e-05	-1.12962	0.803641
11046473	chr16:11046473:T:G	4.32624e-07	-1.24744e-10	-1.24647	6.06148e-06	-1.24744e-10	-1.25332
11046474	chr16:11046474:G:A	9.98934e-07	-1.24744e-10	-0.409653	1.39493e-05	-1.24744e-10	-0.419846
11046891	chr16:11046891:G:C	9.89186e-07	-1.24744e-10	-0.419459	1.32106e-05	-1.24744e-10	-0.474255
11047132	chr16:11047132:G:C	3.86775e-07	-1.24744e-10	-1.3585	5.4528e-06	-1.24744e-10	-1.35915
11047312	chr16:11047312:C:T	4.86044e-07	-1.24744e-10	-1.13004	6.84802e-06	-1.24744e-10	-1.13132
11047385	chr16:11047385:T:A	4.00491e-07	-1.24744e-10	-1.32365	5.67209e-06	-1.24744e-10	-1.31972
11047464	chr16:11047464:T:C	1.81605e-07	-0.809003	-1.3055	2.31419e-06	-0.912159	-1.30406
11048863	chr16:11048863:T:C	5.78612e-07	-0.960287	0.00457741	1.05879e-05	-0.643781	-0.0517838
11049272	chr16:11049272:G:C	5.73495e-07	-1.00099	0.0363941	1.03519e-05	-0.69418	-0.0239243
11049635	chr16:11049635:G:A	3.87368e-07	-1.24744e-10	-1.35697	5.46622e-06	-1.24744e-10	-1.35669
11049887	chr16:11049887:G:T	4.10992e-07	-1.24744e-10	-1.29777	5.77282e-06	-1.24744e-10	-1.30211
11049923	chr16:11049923:A:C	9.82173e-07	-1.24744e-10	-0.426574	1.366e-05	-1.24744e-10	-0.440803
11049974	chr16:11049974:T:C	4.01669e-07	-1.24744e-10	-1.32071	5.67854e-06	-1.24744e-10	-1.31858
11050138	chr16:11050138:T:C	4.57677e-07	-1.24744e-10	-1.19018	6.4688e-06	-1.24744e-10	-1.18828
11050672	chr16:11050672:T:C	3.86406e-07	-1.24744e-10	-1.35945	5.45206e-06	-1.24744e-10	-1.35928
11050971	chr16:11050971:G:A	1.01317e-06	-1.24744e-10	-0.395498	1.42016e-05	-1.24744e-10	-0.401923
11051105	chr16:11051105:T:C	8.87277e-08	-1.50069	-1.33008	1.35361e-06	-1.4211	-1.33139
11051791	chr16:11051791:C:T	2.24443e-07	-1.23235	-0.67037	3.2623e-06	-1.17038	-0.702464
11051862	chr16:11051862:T:C	3.98206e-07	-0.632399	-0.696975	4.95253e-06	-0.747699	-0.707679
11052027	chr16:11052027:C:G	2.16153e-07	-0.617286	-1.32307	2.45267e-06	-0.829101	-1.329
11052260	chr16:11052260:A:G	9.7981e-07	-1.24744e-10	-0.428983	1.38873e-05	-1.24744e-10	-0.424303
11052725	chr16:11052725:G:A	3.86349e-07	-1.24744e-10	-1.3596	5.44998e-06	-1.24744e-10	-1.35966
11052774	chr16:11052774:A:G	9.37228e-08	-1.4596	-1.3164	1.44486e-06	-1.36927	-1.318
11052998	chr16:11052998:A:G	7.37714e-07	-1.24744e-10	-0.712785	1.03351e-05	-1.24744e-10	-0.719726
11053446	chr16:11053446:C:G	8.81362e-07	-1.24744e-10	-0.534873	1.24849e-05	-1.24744e-10	-0.530759
11053662	chr16:11053662:C:T	4.34812e-07	-1.24744e-10	-1.24143	6.09e-06	-1.24744e-10	-1.24863
11053863	chr16:11053863:A:G	4.98137e-07	-1.19159	0.0861233	6.64393e-06	-1.17747	0.0159004
11054156	chr16:11054156:C:T	8.06764e-08	-1.58286	-1.34303	1.09223e-06	-1.61808	-1.34897
11054642	chr16:11054642:C:G	3.86768e-07	-1.24744e-10	-1.35852	5.45497e-06	-1.24744e-10	-1.35875
11054671	chr16:11054671:T:G	1.84861e-06	0.20585	-3.55028e-10	3.37576e-05	0.463931	-3.55028e-10
11054765	chr16:11054765:T:C	5.1949e-07	-1.24744e-10	-1.06349	7.37195e-06	-1.24744e-10	-1.05759
11055251	chr16:11055251:G:A	3.94657e-07	-1.24744e-10	-1.33832	5.56694e-06	-1.24744e-10	-1.33843
11056044	chr16:11056044:G:A	5.43043e-07	-1.24744e-10	-1.01915	7.58009e-06	-1.24744e-10	-1.02975
11056241	chr16:11056241:G:C	9.10567e-07	-0.789418	0.287144	1.77273e-05	-0.399946	0.219778
11056391	chr16:11056391:G:A	8.78147e-08	-1.48325	-1.35787	1.46744e-06	-1.31324	-1.35852
11056915	chr16:11056915:C:T	1.09895e-06	-1.24744e-10	-0.314232	1.56014e-05	-1.24744e-10	-0.307912
11056961	chr16:11056961:G:C	9.63517e-07	-1.24744e-10	-0.445751	1.36644e-05	-1.24744e-10	-0.440478
11057371	chr16:11057371:C:T	3.01429e-07	-1.60781	-3.55028e-10	4.28317e-06	-1.60058	-3.55028e-10
11057385	chr16:11057385:G:A	9.63517e-07	-1.24744e-10	-0.445751	1.36644e-05	-1.24744e-10	-0.440478
11058171	chr16:11058171:G:A	5.90141e-07	-1.24744e-10	-0.93598	8.22833e-06	-1.24744e-10	-0.947692
11058343	chr16:11058343:T:G	3.86759e-07	-1.24744e-10	-1.35854	5.45486e-06	-1.24744e-10	-1.35877
11059265	chr16:11059265:G:C	8.0625e-07	-1.24744e-10	-0.623948	1.13932e-05	-1.24744e-10	-0.622258
11059486	chr16:11059486:G:A	4.62093e-07	-1.18057	-3.55028e-10	5.56125e-06	-1.33945	-3.55028e-10
11059640	chr16:11059640:G:C	1.86614e-07	-0.731714	-1.35559	2.51406e-06	-0.776038	-1.35734
11059795	chr16:11059795:G:A	8.69256e-08	-1.51228	-1.33901	1.11318e-06	-1.61559	-1.33247
11060151	chr16:11060151:A:G	9.98024e-07	-1.24744e-10	-0.410564	1.3615e-05	-1.24744e-10	-0.444104
11060333	chr16:11060333:A:AG	1.0925e-07	-1.4458	-1.1769	1.5783e-06	-1.4052	-1.19372
11060661	chr16:11060661:A:G	3.50416e-07	-1.45722	-3.55028e-10	5.22676e-06	-1.40148	-3.55028e-10
11060913	chr16:11060913:G:A	6.85351e-07	-1.04244	0.25603	1.21353e-05	-0.748875	0.189717
11061963	chr16:11061963:C:G	8.35654e-07	-1.24744e-10	-0.588127	1.18474e-05	-1.24744e-10	-0.583162
11062019	chr16:11062019:T:C	3.86837e-07	-1.24744e-10	-1.35834	5.45901e-06	-1.24744e-10	-1.35801
11062121	chr16:11062121:G:A	7.60302e-07	-1.24744e-10	-0.682626	1.05458e-05	-1.24744e-10	-0.69955
11062167	chr16:11062167:T:G	7.26237e-07	-1.24744e-10	-0.728465	1.01935e-05	-1.24744e-10	-0.733526
11062587	chr16:11062587:G:A	9.5394e-07	-1.24744e-10	-0.455741	1.3028e-05	-1.24744e-10	-0.488174
11062696	chr16:11062696:T:C	8.03711e-07	-1.24744e-10	-0.627102	1.13909e-05	-1.24744e-10	-0.622458
11062705	chr16:11062705:T:C	7.78401e-07	-1.24744e-10	-0.6591	1.06744e-05	-1.24744e-10	-0.687427
11062955	chr16:11062955:G:A	3.333e-07	-0.20481	-1.30249	3.12276e-06	-0.606938	-1.30962
11063639	chr16:11063639:G:A	3.94057e-07	-1.24744e-10	-1.33985	5.55865e-06	-1.24744e-10	-1.33992
11063818	chr16:11063818:TGTTTTTCAC:T	3.1161e-07	-1.57459	-3.55028e-10	4.87011e-06	-1.47216	-3.55028e-10
11064375	chr16:11064375:G:A	8.59476e-08	-1.51547	-1.34713	1.33121e-06	-1.42332	-1.34586
11065104	chr16:11065104:G:A	1.11778e-06	-1.24744e-10	-0.29724	1.56481e-05	-1.24744e-10	-0.304927
11065828	chr16:11065828:C:T	1.86013e-07	-0.790651	-1.29987	3.8265e-06	-0.408375	-1.30495
11065981	chr16:11065981:T:C	4.22524e-07	-0.666573	-0.603523	8.03467e-06	-0.325675	-0.645833
11066062	chr16:11066062:A:C	1.76062e-07	-0.830509	-1.315	3.60755e-06	-0.453181	-1.31907
11066911	chr16:11066911:C:T	3.9161e-07	-1.24744e-10	-1.34608	5.52037e-06	-1.24744e-10	-1.34683
11067072	chr16:11067072:G:T	2.08426e-07	-0.945232	-1.03153	2.78265e-06	-0.977612	-1.05426
11067109	chr16:11067109:A:C	1.19418e-07	-1.60031	-0.933409	1.97294e-06	-1.43903	-0.936719
11067138	chr16:11067138:TTTG:T	1.4182e-07	-1.54573	-0.816048	2.27706e-06	-1.46999	-0.762395
11067197	chr16:11067197:T:G	5.5454e-07	-1.24744e-10	-0.998202	7.7862e-06	-1.24744e-10	-1.00292
11067305	chr16:11067305:A:G	1.64604e-06	-1.24744e-10	0.0897874	2.27208e-05	-1.24744e-10	0.068007
11067321	chr16:11067321:A:G	1.26432e-07	-1.11734	-1.3593	1.27483e-06	-1.45529	-1.35718
11067496	chr16:11067496:G:A	9.75176e-07	-1.24744e-10	-0.433724	1.34844e-05	-1.24744e-10	-0.453743
11067646	chr16:11067646:A:G	3.97141e-07	-1.24744e-10	-1.33205	5.59765e-06	-1.24744e-10	-1.33293
11068403	chr16:11068403:C:CAGTG	2.97819e-07	-1.61986	-3.55028e-10	4.23319e-06	-1.61232	-3.55028e-10
11069069	chr16:11069069:A:G	2.01988e-07	-0.656041	-1.35209	3.10333e-06	-0.569453	-1.35334
11069288	chr16:11069288:C:T	4.1814e-07	-1.24744e-10	-1.28053	5.87845e-06	-1.24744e-10	-1.28398
11069469	chr16:11069469:C:G	2.02046e-07	-0.668026	-1.33982	3.19855e-06	-0.550727	-1.34185
11069759	chr16:11069759:A:G	1.19667e-07	-1.5445	-0.987128	2.11704e-06	-1.31332	-0.991936
11069817	chr16:11069817:TAACAA:T	2.18453e-07	-0.758022	-1.17175	4.28199e-06	-0.436625	-1.16423
11070455	chr16:11070455:T:C	1.78219e-07	-0.888128	-1.2452	2.84754e-06	-0.767543	-1.24127
11070690	chr16:11070690:T:G	4.06547e-07	-1.24744e-10	-1.30864	5.72397e-06	-1.24744e-10	-1.31061
11070893	chr16:11070893:T:C	9.59069e-07	-1.24744e-10	-0.450379	1.32498e-05	-1.24744e-10	-0.471295
11071418	chr16:11071418:G:A	3.42045e-07	-1.4814	-3.55028e-10	4.97207e-06	-1.45144	-3.55028e-10
11071467	chr16:11071467:C:T	3.86627e-07	-1.24744e-10	-1.35888	5.45307e-06	-1.24744e-10	-1.3591
11071685	chr16:11071685:G:C	4.75384e-07	-1.33961	0.187391	8.61802e-06	-1.03181	0.130392
11072145	chr16:11072145:G:A	3.77675e-07	-1.48887	0.106558	6.12368e-06	-1.28976	0.0466494
11073601	chr16:11073601:C:G	3.3373e-07	-1.53053	0.0245198	5.32172e-06	-1.34897	-0.0345089
11073746	chr16:11073746:T:C	3.2016e-07	-1.53737	-0.0101502	5.08865e-06	-1.35981	-0.0684549
11073805	chr16:11073805:C:T	4.20367e-07	-1.24744e-10	-1.27521	5.89814e-06	-1.24744e-10	-1.28064
11074220	chr16:11074220:A:G	3.87513e-07	-1.24744e-10	-1.35659	5.46631e-06	-1.24744e-10	-1.35667
11074515	chr16:11074515:T:G	3.95235e-07	-1.24744e-10	-1.33686	5.57484e-06	-1.24744e-10	-1.33701
11074851	chr16:11074851:CTGTT:C	3.86447e-07	-1.24744e-10	-1.35935	5.45016e-06	-1.24744e-10	-1.35963
11075276	chr16:11075276:G:A	3.88538e-07	-1.24744e-10	-1.35395	5.47579e-06	-1.24744e-10	-1.35494
11075895	chr16:11075895:C:A	4.01794e-07	-1.24744e-10	-1.3204	5.64752e-06	-1.24744e-10	-1.32406
11075973	chr16:11075973:C:T	4.22527e-07	-1.24744e-10	-1.27009	5.92775e-06	-1.24744e-10	-1.27563
11076084	chr16:11076084:GA:G	1.11261e-07	-1.51024	-1.09423	1.40328e-06	-1.61593	-1.10054
11076592	chr16:11076592:C:T	6.51838e-07	-1.24744e-10	-0.836545	9.3405e-06	-1.24744e-10	-0.820915
11076598	chr16:11076598:T:C	1.01596e-07	-1.35866	-1.33667	1.15548e-06	-1.57748	-1.33328
11076830	chr16:11076830:A:G	3.86308e-07	-1.24744e-10	-1.35971	5.4499e-06	-1.24744e-10	-1.35968
11076904	chr16:11076904:C:T	1.01715e-07	-1.35421	-1.33996	1.15293e-06	-1.57613	-1.33684
11077245	chr16:11077245:G:A	1.69315e-06	0.118003	-3.55028e-10	1.94292e-05	-0.0884981	-3.55028e-10
11077381	chr16:11077381:G:C	1.59305e-06	-1.24744e-10	0.0570641	2.20441e-05	-1.24744e-10	0.0377681
11077745	chr16:11077745:A:G	5.44209e-07	-1.57846	0.561455	8.23582e-06	-1.44261	0.495831
11078627	chr16:11078627:C:T	4.41165e-07	-1.22692	-3.55028e-10	5.95255e-06	-1.27146	-3.55028e-10
11079674	chr16:11079674:GTTTTCCAGAGC:GTTTCCAGAGC	4.23007e-07	-1.24744e-10	-1.26895	5.92094e-06	-1.24744e-10	-1.27678
11080355	chr16:11080355:G:A	1.10894e-07	-1.58769	-1.02007	1.60143e-06	-1.57571	-1.00867
11080508	chr16:11080508:G:A	8.58078e-08	-1.61212	-1.25211	1.35705e-06	-1.49284	-1.25712
11080795	chr16:11080795:G:A	2.90174e-07	-1.57522	-0.0706412	4.47106e-06	-1.43898	-0.118667
11081653	chr16:11081653:G:T	4.31951e-07	-1.24744e-10	-1.24803	6.07096e-06	-1.24744e-10	-1.25176
11081662	chr16:11081662:C:T	9.28695e-08	-1.59264	-1.19251	1.33874e-06	-1.58083	-1.18271
11081743	chr16:11081743:G:A	7.80387e-08	-1.61524	-1.3439	1.10922e-06	-1.60836	-1.34327
11082000	chr16:11082000:C:G	3.03114e-07	-1.60223	-3.55028e-10	4.31239e-06	-1.59378	-3.55028e-10
11082233	chr16:11082233:C:T	6.43795e-07	-1.24744e-10	-0.848961	8.95258e-06	-1.24744e-10	-0.863333
11082652	chr16:11082652:G:A	1.12146e-06	-1.24744e-10	-0.293956	1.54072e-05	-1.24744e-10	-0.320438
11082811	chr16:11082811:A:T	1.93127e-07	-1.0149	-1.03809	3.00476e-06	-0.921435	-1.03364
11083145	chr16:11083145:GTTGTTGT:G	3.07365e-07	-1.5883	-3.55028e-10	4.27548e-06	-1.60238	-3.55028e-10
11083385	chr16:11083385:A:G	2.98185e-07	-1.61863	-3.55028e-10	4.19856e-06	-1.62053	-3.55028e-10
11083944	chr16:11083944:A:G	1.77564e-06	-0.551107	0.716679	4.12188e-05	-0.000157476	0.663777
11083967	chr16:11083967:C:T	3.5629e-07	-1.55674	0.11614	5.63544e-06	-1.39027	0.0640702
11084076	chr16:11084076:T:G	3.89547e-07	-1.24744e-10	-1.35136	5.50607e-06	-1.24744e-10	-1.34942
11084213	chr16:11084213:C:G	9.35389e-08	-1.46697	-1.311	1.14522e-06	-1.61424	-1.30543
11084364	chr16:11084364:T:C	1.24657e-06	-1.24744e-10	-0.188194	1.69473e-05	-1.24744e-10	-0.225165
11084388	chr16:11084388:A:G	6.79942e-07	-0.922578	0.128244	1.47149e-05	-0.439531	0.0731156
11085143	chr16:11085143:C:T	4.32521e-07	-1.24744e-10	-1.24671	6.07458e-06	-1.24744e-10	-1.25116
11085365	chr16:11085365:C:G	1.33992e-06	-1.24744e-10	-0.115975	1.81803e-05	-1.24744e-10	-0.154937
11085448	chr16:11085448:C:T	1.01396e-07	-1.38469	-1.31262	1.17445e-06	-1.58684	-1.30763
11086225	chr16:11086225:G:C	4.18409e-07	-1.24744e-10	-1.27988	5.93408e-06	-1.24744e-10	-1.27456
11086905	chr16:11086905:C:G	1.99959e-07	-0.816272	-1.20196	3.09709e-06	-0.727847	-1.19697
11088277	chr16:11088277:C:G	4.10168e-07	-0.763903	-0.535873	9.51672e-06	-0.230113	-0.572112
11088356	chr16:11088356:A:C	1.07691e-06	-1.24744e-10	-0.334488	1.46425e-05	-1.24744e-10	-0.371348
11088744	chr16:11088744:T:C	6.08815e-07	-1.24744e-10	-0.904827	8.6806e-06	-1.24744e-10	-0.894184
11088973	chr16:11088973:C:T	4.65488e-07	-1.24744e-10	-1.17326	6.52676e-06	-1.24744e-10	-1.17936
11089358	chr16:11089358:G:A	3.94833e-07	-1.24744e-10	-1.33788	5.56296e-06	-1.24744e-10	-1.33914
11089482	chr16:11089482:G:T	1.2778e-06	-1.24744e-10	-0.163448	1.73586e-05	-1.24744e-10	-0.201188
11089487	chr16:11089487:C:G	1.31975e-06	-1.24744e-10	-0.131147	1.7914e-05	-1.24744e-10	-0.169692
11089706	chr16:11089706:T:C	4.56831e-07	-0.867395	-0.324633	9.30239e-06	-0.462551	-0.362452
11089769	chr16:11089769:T:C	4.7773e-07	-0.841491	-0.305804	9.80692e-06	-0.428203	-0.343983
11089903	chr16:11089903:A:G	4.68688e-07	-1.24744e-10	-1.1664	6.65561e-06	-1.24744e-10	-1.15981
11090157	chr16:11090157:C:T	3.90718e-07	-1.24744e-10	-1.34836	5.50681e-06	-1.24744e-10	-1.34929
11090387	chr16:11090387:T:C	6.79732e-07	-1.24744e-10	-0.794642	9.56594e-06	-1.24744e-10	-0.797066
11090495	chr16:11090495:G:A	7.82694e-08	-1.61343	-1.34275	1.09855e-06	-1.6208	-1.34049
11090917	chr16:11090917:A:G	4.503e-07	-1.24744e-10	-1.20643	6.35546e-06	-1.24744e-10	-1.20596
11091278	chr16:11091278:A:G	6.56544e-07	-1.24744e-10	-0.829352	9.24027e-06	-1.24744e-10	-0.831704
11091588	chr16:11091588:G:A	7.97362e-08	-1.58339	-1.35423	1.10432e-06	-1.60304	-1.353
11091735	chr16:11091735:T:A	1.40582e-06	-1.24744e-10	-0.0679651	1.90717e-05	-1.24744e-10	-0.107069
11091825	chr16:11091825:A:G	1.45999e-06	-1.24744e-10	-0.0301576	1.97908e-05	-1.24744e-10	-0.0700563
11092016	chr16:11092016:A:G	3.81308e-07	-0.92849	-0.444244	7.6886e-06	-0.535734	-0.479803
11092220	chr16:11092220:T:A	7.9469e-08	-1.59117	-1.3498	1.10039e-06	-1.60843	-1.35118
11092322	chr16:11092322:C:T	2.6456e-07	-1.50651	-0.231766	3.42422e-06	-1.56984	-0.254559
11092754	chr16:11092754:G:T	8.91427e-08	-1.46933	-1.35678	1.3031e-06	-1.43349	-1.35703
11092760	chr16:11092760:C:T	7.93733e-08	-1.58524	-1.35694	1.09985e-06	-1.60406	-1.35604
11093103	chr16:11093103:G:A	2.01403e-07	-1.6098	-0.401232	2.678e-06	-1.62179	-0.448419
11093361	chr16:11093361:T:C	3.67626e-07	-1.40928	-3.55028e-10	4.68884e-06	-1.51009	-3.55028e-10
11093558	chr16:11093558:C:T	6.29472e-07	-0.540067	-0.331393	7.94037e-06	-0.635135	-0.348181
11093640	chr16:11093640:G:A	8.13097e-08	-1.57977	-1.33831	1.12185e-06	-1.60005	-1.34025
11093694	chr16:11093694:G:A	4.22391e-07	-1.24744e-10	-1.27041	5.9618e-06	-1.24744e-10	-1.2699
11093730	chr16:11093730:C:G	1.18739e-06	-1.24744e-10	-0.236826	1.63181e-05	-1.24744e-10	-0.262999
11093879	chr16:11093879:T:C	1.78946e-07	-0.788379	-1.34088	2.50492e-06	-0.793342	-1.34368
11093930	chr16:11093930:A:C	4.02869e-07	-1.24744e-10	-1.31773	5.68328e-06	-1.24744e-10	-1.31775
11093959	chr16:11093959:G:A	1.96069e-06	-1.24744e-10	0.264712	2.84033e-05	-1.24744e-10	0.291232
11094005	chr16:11094005:T:C	6.81985e-07	-0.891928	0.100594	1.20061e-05	-0.62683	0.0569662
11095073	chr16:11095073:A:C	8.86345e-08	-1.59101	-1.24081	1.3626e-06	-1.49791	-1.24797
11095262	chr16:11095262:A:C	3.87436e-07	-1.24744e-10	-1.35679	5.46835e-06	-1.24744e-10	-1.3563
11095291	chr16:11095291:G:C	5.58061e-07	-0.894413	-0.0974606	9.56525e-06	-0.653251	-0.143887
11095399	chr16:11095399:C:A	1.90283e-07	-0.784194	-1.28363	2.34867e-06	-0.924355	-1.27707
11095760	chr16:11095760:C:T	1.17797e-07	-1.23673	-1.31064	1.25566e-06	-1.52248	-1.30513
11096031	chr16:11096031:T:C	5.05017e-07	-0.929596	-0.162153	8.62696e-06	-0.693932	-0.206451
11097073	chr16:11097073:T:C	1.90226e-07	-0.7251	-1.34303	2.66665e-06	-0.729379	-1.34507
11097362	chr16:11097362:A:T	2.37518e-07	-0.69318	-1.15292	3.41615e-06	-0.684564	-1.1422
11097543	chr16:11097543:G:A	7.74216e-08	-1.6086	-1.35848	1.23734e-06	-1.48427	-1.35803
11097715	chr16:11097715:G:A	2.29731e-07	-0.982448	-0.896984	4.54301e-06	-0.618404	-0.923282
11098291	chr16:11098291:G:A	2.98552e-07	-1.6174	-3.55028e-10	4.23592e-06	-1.61167	-3.55028e-10
11098642	chr16:11098642:T:A	7.68839e-08	-1.62032	-1.35373	1.18947e-06	-1.53248	-1.34928
11098930	chr16:11098930:A:G	1.24191e-07	-1.19289	-1.30163	2.46756e-06	-0.847403	-1.30464
11099020	chr16:11099020:G:A	3.96273e-07	-1.24744e-10	-1.33424	5.58299e-06	-1.24744e-10	-1.33555
11099062	chr16:11099062:G:A	4.33453e-07	-1.24744e-10	-1.24456	6.07972e-06	-1.24744e-10	-1.25032
11099235	chr16:11099235:C:T	3.14243e-07	-1.56618	-3.55028e-10	4.41297e-06	-1.57073	-3.55028e-10
11099456	chr16:11099456:G:A	4.29507e-07	-1.24744e-10	-1.2537	6.04316e-06	-1.24744e-10	-1.25635
11099743	chr16:11099743:T:C	4.42813e-07	-1.24744e-10	-1.22319	6.2464e-06	-1.24744e-10	-1.22327
11099955	chr16:11099955:T:G	4.86085e-07	-1.12996	-3.55028e-10	5.66666e-06	-1.32068	-3.55028e-10
11100073	chr16:11100073:A:G	1.46788e-07	-1.19968	-1.12767	2.86578e-06	-0.864525	-1.13791
11100223	chr16:11100223:C:T	8.23632e-08	-1.55379	-1.35142	1.35212e-06	-1.40358	-1.35002
11101116	chr16:11101116:T:G	7.81715e-07	-1.24744e-10	-0.654852	1.08059e-05	-1.24744e-10	-0.675179
11101156	chr16:11101156:A:G	4.10086e-07	-1.24744e-10	-1.29998	5.74735e-06	-1.24744e-10	-1.30654
11101563	chr16:11101563:C:G	3.95375e-07	-1.24744e-10	-1.33651	5.58447e-06	-1.24744e-10	-1.33529
11101856	chr16:11101856:G:A	5.93885e-07	-1.24744e-10	-0.929655	8.36407e-06	-1.24744e-10	-0.931329
11101896	chr16:11101896:A:G	2.7129e-07	-0.520487	-1.19267	3.54518e-06	-0.595469	-1.19422
11102184	chr16:11102184:G:A	1.57388e-07	-1.04976	-1.20787	3.21178e-06	-0.675707	-1.21274
11102829	chr16:11102829:A:G	1.88394e-07	-1.03493	-1.04288	2.96811e-06	-0.930567	-1.03678
11103406	chr16:11103406:C:G	1.89449e-07	-0.926143	-1.14608	1.79762e-06	-1.32954	-1.13927
11103646	chr16:11103646:G:A	4.18959e-07	-1.24744e-10	-1.27857	5.89836e-06	-1.24744e-10	-1.2806
11103693	chr16:11103693:T:C	7.79288e-07	-1.24744e-10	-0.65796	1.09277e-05	-1.24744e-10	-0.663973
11103721	chr16:11103721:T:C	1.31944e-06	-1.24744e-10	-0.131379	1.90208e-05	-1.24744e-10	-0.109742
11103856	chr16:11103856:G:A	6.21892e-07	-1.24744e-10	-0.883576	8.65712e-06	-1.24744e-10	-0.896892
11104134	chr16:11104134:G:C	7.64169e-07	-1.24744e-10	-0.677552	1.04713e-05	-1.24744e-10	-0.706641
11104459	chr16:11104459:A:G	6.01427e-07	-1.24744e-10	-0.917036	8.46869e-06	-1.24744e-10	-0.918899
11104978	chr16:11104978:T:C	4.51938e-07	-1.0884	-0.114392	7.58186e-06	-0.823719	-0.205797
11105081	chr16:11105081:G:A	1.17393e-07	-1.21308	-1.33773	1.21632e-06	-1.51374	-1.3457
11105477	chr16:11105477:C:G	4.89901e-07	-1.24744e-10	-1.12214	6.87763e-06	-1.24744e-10	-1.127
11105495	chr16:11105495:T:C	1.71322e-07	-0.925802	-1.24699	2.72884e-06	-0.808582	-1.24282
11105525	chr16:11105525:C:A	4.01443e-07	-1.24744e-10	-1.32128	5.68669e-06	-1.24744e-10	-1.31715
11105590	chr16:11105590:T:C	4.10262e-07	-0.979935	-0.319611	7.79611e-06	-0.628996	-0.372654
11105821	chr16:11105821:C:T	1.10421e-07	-1.25874	-1.3533	2.28813e-06	-0.873331	-1.35421
11105975	chr16:11105975:T:C	3.86358e-07	-1.24744e-10	-1.35958	5.45109e-06	-1.24744e-10	-1.35946
11106004	chr16:11106004:G:T	5.75649e-07	-1.24744e-10	-0.960843	8.10862e-06	-1.24744e-10	-0.962347
11106309	chr16:11106309:G:T	1.42465e-07	-1.03614	-1.3211	2.1473e-06	-0.968017	-1.32305
11106630	chr16:11106630:G:A	1.69938e-07	-0.83382	-1.34709	2.37156e-06	-0.842293	-1.34943
11106793	chr16:11106793:ATTATT:A	4.44085e-07	-1.24744e-10	-1.22032	6.2221e-06	-1.24744e-10	-1.22717
11106941	chr16:11106941:C:T	7.63132e-08	-1.62179	-1.35971	1.17317e-06	-1.53586	-1.35971
11106998	chr16:11106998:A:G	3.876e-07	-1.24744e-10	-1.35637	5.46726e-06	-1.24744e-10	-1.3565
11107571	chr16:11107571:T:C	1.3352e-07	-1.20949	-1.2126	2.6895e-06	-0.849158	-1.21676
11107823	chr16:11107823:T:C	3.0252e-07	-1.60419	-3.55028e-10	4.21017e-06	-1.61777	-3.55028e-10
11108881	chr16:11108881:C:T	7.65775e-08	-1.62178	-1.35626	1.17235e-06	-1.53998	-1.35628
11109025	chr16:11109025:G:C	3.94898e-07	-1.24744e-10	-1.33771	5.58851e-06	-1.24744e-10	-1.33456
11109818	chr16:11109818:C:T	1.94325e-07	-0.687101	-1.35971	2.66558e-06	-0.715251	-1.3596
11109873	chr16:11109873:A:G	7.25553e-07	-0.797429	0.0680218	1.36133e-05	-0.448503	0.00427847
11110056	chr16:11110056:C:A	4.12175e-07	-1.24744e-10	-1.29489	5.84511e-06	-1.24744e-10	-1.28967
11111278	chr16:11111278:G:T	7.80351e-07	-1.24744e-10	-0.656598	1.0684e-05	-1.24744e-10	-0.686532
11111556	chr16:11111556:C:G	7.11527e-07	-1.24744e-10	-0.748928	1.02025e-05	-1.24744e-10	-0.732644
11111704	chr16:11111704:C:G	3.86312e-07	-1.24744e-10	-1.3597	5.44984e-06	-1.24744e-10	-1.35969
11111882	chr16:11111882:A:G	2.37282e-07	-0.763535	-1.08356	3.70297e-06	-0.66902	-1.07712
11112098	chr16:11112098:T:C	5.21368e-07	-1.24744e-10	-1.05989	7.43051e-06	-1.24744e-10	-1.04968
11112719	chr16:11112719:C:T	2.32648e-07	-0.549284	-1.31753	3.54697e-06	-0.475897	-1.31328
11113614	chr16:11113614:G:A	2.24662e-07	-0.831331	-1.07041	3.28627e-06	-0.807677	-1.05784
11113760	chr16:11113760:A:G	3.57275e-07	-0.859818	-0.578019	7.49835e-06	-0.44154	-0.599051
11113960	chr16:11113960:T:G	8.18074e-08	-1.61068	-1.30129	1.36994e-06	-1.42407	-1.31644
11114016	chr16:11114016:A:G	3.66101e-06	-1.24744e-10	0.889154	5.07223e-05	-1.24744e-10	0.871091
11114037	chr16:11114037:T:C	8.36296e-08	-1.61005	-1.2799	1.3473e-06	-1.48017	-1.277
11114054	chr16:11114054:C:T	3.06024e-07	-1.59268	-3.55028e-10	4.21475e-06	-1.61668	-3.55028e-10
11114224	chr16:11114224:G:C	5.63123e-07	-1.24744e-10	-0.982843	7.93222e-06	-1.24744e-10	-0.984342
11114261	chr16:11114261:T:A	6.78023e-07	-1.24744e-10	-0.797161	9.41934e-06	-1.24744e-10	-0.81251
11114267	chr16:11114267:G:A	6.64915e-07	-1.24744e-10	-0.816683	9.23745e-06	-1.24744e-10	-0.832009
11115112	chr16:11115112:C:T	3.98683e-07	-1.24744e-10	-1.32817	5.60522e-06	-1.24744e-10	-1.33158
11115419	chr16:11115419:C:T	2.67931e-07	-0.366748	-1.35886	3.765e-06	-0.371505	-1.35802
11115724	chr16:11115724:G:A	6.04595e-07	-1.24744e-10	-0.911782	8.41392e-06	-1.24744e-10	-0.925387
11115882	chr16:11115882:T:C	1.65838e-07	-1.02127	-1.18406	3.52538e-06	-0.606836	-1.18845
11116590	chr16:11116590:G:A	1.28535e-07	-1.16592	-1.29422	2.91162e-06	-0.692786	-1.29378
11116736	chr16:11116736:C:T	1.77391e-07	-1.50272	-0.635268	2.31551e-06	-1.56518	-0.650463
11116828	chr16:11116828:A:G	9.04722e-08	-1.45233	-1.35897	1.21666e-06	-1.50073	-1.35844
11116891	chr16:11116891:A:T	4.7121e-07	-1.24744e-10	-1.16104	6.61254e-06	-1.24744e-10	-1.16631
11117015	chr16:11117015:T:A	1.06777e-07	-1.47136	-1.17423	1.44712e-06	-1.51542	-1.17028
11117021	chr16:11117021:G:A	1.46065e-07	-1.07845	-1.25384	3.12078e-06	-0.662604	-1.25459
11117036	chr16:11117036:A:C	4.18263e-07	-1.24744e-10	-1.28023	5.86959e-06	-1.24744e-10	-1.28549
11117067	chr16:11117067:G:A	8.90291e-08	-1.55238	-1.275	1.55247e-06	-1.33868	-1.27675
11117108	chr16:11117108:T:C	4.14163e-07	-1.24744e-10	-1.29008	5.82677e-06	-1.24744e-10	-1.29281
11117168	chr16:11117168:T:G	1.47415e-06	-0.0724593	0.0519529	3.01367e-05	0.340887	0.00958222
11117255	chr16:11117255:G:A	1.81056e-06	-1.24744e-10	0.185049	2.52779e-05	-1.24744e-10	0.174656
11117462	chr16:11117462:A:G	4.43242e-07	-1.24744e-10	-1.22222	6.20742e-06	-1.24744e-10	-1.22953
11117673	chr16:11117673:C:G	4.41486e-07	-1.24744e-10	-1.22619	6.25623e-06	-1.24744e-10	-1.2217
11117736	chr16:11117736:A:G	8.47225e-07	-1.24744e-10	-0.574375	1.16448e-05	-1.24744e-10	-0.600418
11118197	chr16:11118197:A:T	1.38966e-07	-1.04719	-1.33492	2.90683e-06	-0.644613	-1.3436
11118282	chr16:11118282:C:T	1.56879e-07	-1.46972	-0.791145	2.22143e-06	-1.46663	-0.790493
11118682	chr16:11118682:T:C	1.3587e-07	-1.05598	-1.34866	2.84085e-06	-0.656969	-1.3542
11118824	chr16:11118824:AAG:GAG	1.79581e-07	-1.43733	-0.688388	3.1605e-06	-1.1858	-0.718746
11118912	chr16:11118912:G:T	1.23752e-06	-1.24744e-10	-0.195479	1.69641e-05	-1.24744e-10	-0.224174
11119086	chr16:11119086:C:T	6.60816e-07	-1.24744e-10	-0.822866	9.27157e-06	-1.24744e-10	-0.828322
11119164	chr16:11119164:T:A	7.87882e-08	-1.62072	-1.32886	1.22091e-06	-1.51677	-1.33891
11119300	chr16:11119300:G:C	1.0123e-06	-0.458037	0.0616713	1.74253e-05	-0.191105	-0.0062485
11120094	chr16:11120094:C:T	1.53473e-07	-0.930785	-1.35203	3.33828e-06	-0.493336	-1.35648
11120203	chr16:11120203:C:T	1.52381e-07	-0.937531	-1.35242	3.30437e-06	-0.503288	-1.35674
11120259	chr16:11120259:C:T	2.94011e-07	-1.0555	-0.577224	6.62996e-06	-0.602734	-0.560942
11120321	chr16:11120321:T:C	1.51263e-06	-1.24744e-10	0.00526228	2.06014e-05	-1.24744e-10	-0.0299166
11120798	chr16:11120798:T:G	2.02699e-07	-0.724702	-1.27992	2.77254e-06	-0.751011	-1.2845
11120873	chr16:11120873:A:G	4.43376e-07	-1.24744e-10	-1.22192	6.23441e-06	-1.24744e-10	-1.22519
11120968	chr16:11120968:C:T	4.31322e-07	-1.24744e-10	-1.24949	6.05091e-06	-1.24744e-10	-1.25507
11121547	chr16:11121547:G:A	3.42815e-07	-0.75076	-0.72839	5.20704e-06	-0.674787	-0.730476
11122056	chr16:11122056:C:G	3.90966e-07	-1.24744e-10	-1.34772	5.5291e-06	-1.24744e-10	-1.34525
11122111	chr16:11122111:TG:T	8.4914e-07	-0.572117	-3.55028e-10	1.00966e-05	-0.743078	-3.55028e-10
11122201	chr16:11122201:A:G	2.08475e-07	-0.99784	-0.978682	4.7513e-06	-0.528637	-0.96822
11122601	chr16:11122601:T:A	4.20588e-07	-1.24744e-10	-1.27469	5.90471e-06	-1.24744e-10	-1.27952
11123192	chr16:11123192:G:A	8.58759e-08	-1.50763	-1.35581	1.17993e-06	-1.53533	-1.35449
11124377	chr16:11124377:A:G	2.74608e-07	-1.21594	-0.485057	3.98488e-06	-1.1828	-0.489968
11124420	chr16:11124420:T:C	4.58516e-07	-1.18835	-3.55028e-10	5.50344e-06	-1.3499	-3.55028e-10
11125464	chr16:11125464:G:A	9.44752e-08	-1.40973	-1.35827	1.30192e-06	-1.43244	-1.359
11125562	chr16:11125562:A:G	9.13423e-08	-1.45616	-1.34556	1.71573e-06	-1.16793	-1.3475
11125581	chr16:11125581:C:T	2.4325e-07	-1.1213	-0.700955	3.69034e-06	-1.0237	-0.725862
11127161	chr16:11127161:G:A	1.4814e-06	-1.24744e-10	-0.0155968	2.02568e-05	-1.24744e-10	-0.0467846
11127198	chr16:11127198:A:G	8.52663e-08	-1.55353	-1.31704	1.17544e-06	-1.57086	-1.32277
11127727	chr16:11127727:G:T	1.82445e-07	-0.766039	-1.34385	2.21394e-06	-0.911603	-1.3489
11127739	chr16:11127739:G:T	1.13994e-07	-1.28172	-1.29848	1.33512e-06	-1.47992	-1.28634
11128114	chr16:11128114:C:T	9.22564e-08	-1.55329	-1.23848	1.32604e-06	-1.53647	-1.23661
11129464	chr16:11129464:A:G	1.68229e-07	-0.877487	-1.31353	2.05367e-06	-1.01188	-1.32376
11129798	chr16:11129798:T:G	2.01828e-06	-1.24744e-10	0.293661	2.83586e-05	-1.24744e-10	0.289654
11130162	chr16:11130162:C:T	1.02083e-06	-0.387967	-3.55028e-10	1.80153e-05	-0.164056	-3.55028e-10
11130571	chr16:11130571:C:T	1.02808e-06	-1.24744e-10	-0.380891	1.41019e-05	-1.24744e-10	-0.408966
11131080	chr16:11131080:C:G	3.8787e-07	-1.24744e-10	-1.35567	5.47916e-06	-1.24744e-10	-1.35432
11131437	chr16:11131437:CCTCA:C	1.70253e-07	-0.942069	-1.23699	2.7666e-06	-0.808724	-1.22893
11131547	chr16:11131547:G:A	3.78955e-07	-1.37892	-3.55028e-10	5.01862e-06	-1.44212	-3.55028e-10
11131658	chr16:11131658:A:G	2.37279e-07	-0.869654	-0.97745	4.88085e-06	-0.444224	-1.02573
11131967	chr16:11131967:G:A	9.69221e-07	-1.24744e-10	-0.439849	1.33402e-05	-1.24744e-10	-0.464495
11132019	chr16:11132019:C:T	2.9836e-07	-1.61804	-3.55028e-10	4.39544e-06	-1.57471	-3.55028e-10
11132516	chr16:11132516:A:G	3.86343e-07	-1.24744e-10	-1.35962	5.44973e-06	-1.24744e-10	-1.35971
11132587	chr16:11132587:A:G	1.1819e-06	-1.24744e-10	-0.241465	1.62321e-05	-1.24744e-10	-0.268284
11132922	chr16:11132922:A:G	8.13343e-08	-1.58696	-1.33081	1.12922e-06	-1.59181	-1.34193
11132953	chr16:11132953:T:C	1.06161e-06	-1.24744e-10	-0.348804	1.45987e-05	-1.24744e-10	-0.374346
11133242	chr16:11133242:G:A	2.98153e-07	-1.61873	-3.55028e-10	4.40902e-06	-1.57162	-3.55028e-10
11133559	chr16:11133559:A:T	3.8749e-07	-1.24744e-10	-1.35665	5.46339e-06	-1.24744e-10	-1.3572
11133582	chr16:11133582:T:C	9.62478e-08	-1.40522	-1.34419	1.30144e-06	-1.4442	-1.34761
11133832	chr16:11133832:C:G	3.89403e-07	-1.24744e-10	-1.35173	5.50383e-06	-1.24744e-10	-1.34983
11133834	chr16:11133834:A:G	1.07809e-06	-1.24744e-10	-0.333393	1.48208e-05	-1.24744e-10	-0.359242
11134005	chr16:11134005:G:A	1.08881e-06	-1.24744e-10	-0.323497	1.49647e-05	-1.24744e-10	-0.349582
11134057	chr16:11134057:A:G	2.58132e-07	-0.909798	-0.853071	5.29284e-06	-0.480443	-0.908478
11134381	chr16:11134381:C:T	5.99363e-07	-1.24744e-10	-0.920474	8.31146e-06	-1.24744e-10	-0.93764
11134482	chr16:11134482:C:T	5.05435e-07	-1.24744e-10	-1.09092	7.11415e-06	-1.24744e-10	-1.09319
11134659	chr16:11134659:T:C	1.08075e-06	-1.24744e-10	-0.33093	1.48503e-05	-1.24744e-10	-0.357255
11134721	chr16:11134721:T:G	1.06975e-06	-1.24744e-10	-0.341158	1.46998e-05	-1.24744e-10	-0.367443
11134789	chr16:11134789:C:G	1.16334e-06	-1.24744e-10	-0.257292	1.59674e-05	-1.24744e-10	-0.284725
11134855	chr16:11134855:C:T	8.10907e-08	-1.58964	-1.33113	1.13206e-06	-1.58896	-1.34227
11134894	chr16:11134894:G:A	1.67362e-07	-0.853182	-1.343	2.15642e-06	-0.94572	-1.3411
11135271	chr16:11135271:G:T	1.80234e-07	-1.60907	-0.513018	2.66258e-06	-1.57511	-0.500867
11135428	chr16:11135428:G:T	2.47964e-07	-0.655959	-1.1471	2.49988e-06	-1.00624	-1.13279
11136255	chr16:11136255:G:A	3.08258e-07	-0.275638	-1.30977	4.22839e-06	-0.300207	-1.31325
11136846	chr16:11136846:T:C	1.88367e-07	-1.61689	-0.461065	2.85569e-06	-1.556	-0.449959
11137077	chr16:11137077:A:G	1.3112e-06	-1.24744e-10	-0.13764	1.79822e-05	-1.24744e-10	-0.16589
11137297	chr16:11137297:C:T	1.19628e-06	-1.24744e-10	-0.229369	1.64246e-05	-1.24744e-10	-0.256496
11137483	chr16:11137483:T:C	1.80311e-07	-1.06616	-1.0555	3.60507e-06	-0.675018	-1.09791
11137750	chr16:11137750:A:G	1.18686e-06	-1.24744e-10	-0.237275	1.63e-05	-1.24744e-10	-0.264112
11138000	chr16:11138000:G:A	9.74635e-08	-1.40009	-1.33677	1.91952e-06	-1.06486	-1.33834
11138734	chr16:11138734:T:A	3.96407e-07	-1.24744e-10	-1.3339	5.61469e-06	-1.24744e-10	-1.32989
11139209	chr16:11139209:C:T	3.87776e-07	-1.24744e-10	-1.35591	5.47466e-06	-1.24744e-10	-1.35514
11139242	chr16:11139242:TCAGA:T	3.91843e-07	-1.24744e-10	-1.34548	5.5234e-06	-1.24744e-10	-1.34628
11139322	chr16:11139322:C:T	1.54839e-07	-1.00391	-1.27005	2.00823e-06	-1.09815	-1.25987
11139772	chr16:11139772:C:G	9.70019e-07	-1.24744e-10	-0.439026	1.3762e-05	-1.24744e-10	-0.433367
11139870	chr16:11139870:T:G	8.90384e-07	-1.24744e-10	-0.524689	1.22612e-05	-1.24744e-10	-0.548835
11140579	chr16:11140579:G:A	1.11473e-06	-1.24744e-10	-0.299971	1.51228e-05	-1.24744e-10	-0.339073
11140723	chr16:11140723:C:G	3.90354e-07	-1.24744e-10	-1.34929	5.51863e-06	-1.24744e-10	-1.34715
11140988	chr16:11140988:C:T	8.53522e-08	-1.54214	-1.32741	1.18256e-06	-1.5648	-1.32279
11141266	chr16:11141266:A:G	8.4512e-08	-1.55305	-1.3264	1.11126e-06	-1.61124	-1.33854
11141273	chr16:11141273:T:G	2.2018e-07	-0.650828	-1.27107	5.25523e-06	-0.106486	-1.28956
11141347	chr16:11141347:G:A	9.03587e-08	-1.5335	-1.27906	1.25657e-06	-1.55531	-1.27158
11141415	chr16:11141415:T:C	6.183e-07	-1.24744e-10	-0.889368	8.55923e-06	-1.24744e-10	-0.908265
11141438	chr16:11141438:G:T	4.55222e-07	-1.24744e-10	-1.19556	6.40142e-06	-1.24744e-10	-1.19876
11141806	chr16:11141806:G:A	1.0113e-06	-1.24744e-10	-0.397354	1.4283e-05	-1.24744e-10	-0.396208
11143102	chr16:11143102:G:A	2.61202e-07	-1.29388	-0.457164	3.81615e-06	-1.26349	-0.452541
11143327	chr16:11143327:T:A	1.53185e-07	-1.25191	-1.03278	2.92803e-06	-0.909328	-1.07162
11143787	chr16:11143787:G:A	4.16884e-07	-1.24744e-10	-1.28353	5.88277e-06	-1.24744e-10	-1.28325
11144264	chr16:11144264:C:T	5.85879e-07	-1.24744e-10	-0.943228	8.11155e-06	-1.24744e-10	-0.961985
11144345	chr16:11144345:C:G	4.45001e-07	-1.24744e-10	-1.21826	6.26003e-06	-1.24744e-10	-1.22109
11145181	chr16:11145181:A:G	4.19676e-07	-1.27686	-3.55028e-10	5.54169e-06	-1.34298	-3.55028e-10
11145832	chr16:11145832:C:G	5.50051e-07	-0.386432	-0.619898	6.2919e-06	-0.554328	-0.661684
11146701	chr16:11146701:G:T	5.82937e-07	-1.05343	0.105171	8.52616e-06	-1.02458	0.112449
11146997	chr16:11146997:A:T	1.7832e-07	-1.49523	-0.637538	3.32347e-06	-1.2035	-0.650761
11147410	chr16:11147410:T:G	4.10313e-07	-1.24744e-10	-1.29942	5.8071e-06	-1.24744e-10	-1.29619
11147996	chr16:11147996:T:C	3.92699e-07	-1.24744e-10	-1.3433	5.55577e-06	-1.24744e-10	-1.34044
11148049	chr16:11148049:A:G	8.68727e-08	-1.5363	-1.3156	1.1165e-06	-1.61549	-1.32958
11148546	chr16:11148546:G:A	3.04796e-07	-1.5967	-3.55028e-10	4.21442e-06	-1.61676	-3.55028e-10
11148640	chr16:11148640:A:C	5.76309e-07	-0.959697	-3.55028e-10	7.06178e-06	-1.10058	-3.55028e-10
11148957	chr16:11148957:G:A	1.23063e-07	-1.19963	-1.30401	2.68233e-06	-0.768238	-1.30035
11148980	chr16:11148980:A:T	5.96386e-07	0.338823	-1.26428	7.66906e-06	0.252634	-1.27072
11148990	chr16:11148990:G:A	1.28209e-07	-1.17901	-1.28366	2.60574e-06	-0.797892	-1.29967
11149241	chr16:11149241:G:C	6.0976e-07	-1.24744e-10	-0.903276	8.4433e-06	-1.24744e-10	-0.921902
11149598	chr16:11149598:C:A	9.77573e-08	-1.50384	-1.23001	1.1964e-06	-1.62104	-1.25492
11149645	chr16:11149645:T:C	1.51279e-07	-1.14053	-1.15668	3.1126e-06	-0.736631	-1.18318
11150298	chr16:11150298:A:G	1.33058e-06	-1.24744e-10	-0.122973	1.85465e-05	-1.24744e-10	-0.134995
11150337	chr16:11150337:T:G	8.60268e-08	-1.57983	-1.28186	1.18966e-06	-1.60323	-1.27838
11150381	chr16:11150381:A:G	2.43443e-07	-1.09733	-0.724128	3.27597e-06	-1.15391	-0.714749
11150656	chr16:11150656:T:A	7.12105e-07	-1.24744e-10	-0.748117	1.00717e-05	-1.24744e-10	-0.74555
11150801	chr16:11150801:G:C	3.16912e-07	-0.428117	-1.1296	8.72771e-06	0.243561	-1.13233
11150933	chr16:11150933:T:C	2.06596e-07	-1.26482	-0.720759	3.09301e-06	-1.17085	-0.755285
11151164	chr16:11151164:G:A	4.3914e-07	-1.24744e-10	-1.23152	6.26031e-06	-1.24744e-10	-1.22105
11151377	chr16:11151377:G:A	1.08611e-06	-1.24744e-10	-0.32598	1.51425e-05	-1.24744e-10	-0.337769
11151412	chr16:11151412:A:G	3.88053e-07	-1.24744e-10	-1.3552	5.46798e-06	-1.24744e-10	-1.35637
11151473	chr16:11151473:G:A	4.97635e-07	-1.24744e-10	-1.10647	6.9774e-06	-1.24744e-10	-1.1126
11151542	chr16:11151542:T:C	1.5472e-07	-0.991127	-1.2836	3.39151e-06	-0.534272	-1.29973
11151915	chr16:11151915:G:A	4.21538e-07	-1.27243	-3.55028e-10	5.99749e-06	-1.26393	-3.55028e-10
11152021	chr16:11152021:A:G	8.85403e-07	-1.24744e-10	-0.530299	1.22828e-05	-1.24744e-10	-0.547073
11152515	chr16:11152515:A:G	9.25849e-08	-1.59353	-1.19468	1.29371e-06	-1.60919	-1.18856
11153196	chr16:11153196:G:A	5.68918e-07	-0.972605	-3.55028e-10	8.32283e-06	-0.936273	-3.55028e-10
11153224	chr16:11153224:T:C	4.10561e-07	-1.24744e-10	-1.29882	5.74312e-06	-1.24744e-10	-1.30727
11153312	chr16:11153312:G:A	1.53713e-06	-1.24744e-10	0.0213293	2.13241e-05	-1.24744e-10	0.00456417
11153575	chr16:11153575:T:TA	3.88721e-07	-1.24744e-10	-1.35348	5.49231e-06	-1.24744e-10	-1.35193
11153768	chr16:11153768:T:C	3.88511e-07	-1.24744e-10	-1.35402	5.48899e-06	-1.24744e-10	-1.35253
11153774	chr16:11153774:G:A	8.14201e-08	-1.61161	-1.30511	1.14782e-06	-1.61546	-1.30195
11153805	chr16:11153805:A:G	3.8723e-07	-1.24744e-10	-1.35732	5.46818e-06	-1.24744e-10	-1.35633
11153858	chr16:11153858:C:T	4.08278e-07	-1.24744e-10	-1.30439	5.71365e-06	-1.24744e-10	-1.31242
11153920	chr16:11153920:T:C	3.43803e-07	-1.00865	-0.467626	6.89501e-06	-0.5741	-0.550377
11153990	chr16:11153990:C:T	2.98132e-07	-1.61881	-3.55028e-10	4.40716e-06	-1.57205	-3.55028e-10
11154003	chr16:11154003:A:G	4.38587e-07	-1.24744e-10	-1.23278	6.1241e-06	-1.24744e-10	-1.24304
11154105	chr16:11154105:C:G	3.86415e-07	-1.24744e-10	-1.35943	5.4536e-06	-1.24744e-10	-1.359
11154606	chr16:11154606:C:T	3.94593e-07	-1.24744e-10	-1.33849	5.58176e-06	-1.24744e-10	-1.33577
11154637	chr16:11154637:G:A	3.97501e-07	-1.24744e-10	-1.33114	5.57644e-06	-1.24744e-10	-1.33672
11155062	chr16:11155062:G:A	1.24201e-07	-1.13612	-1.35832	2.6986e-06	-0.703682	-1.35886
11155472	chr16:11155472:G:A	1.2475e-07	-1.13036	-1.35967	2.70922e-06	-0.698908	-1.35971
11155631	chr16:11155631:A:G	4.684e-07	-1.24744e-10	-1.16702	6.67215e-06	-1.24744e-10	-1.15733
11155739	chr16:11155739:C:T	4.17166e-07	-1.24744e-10	-1.28286	5.83086e-06	-1.24744e-10	-1.29211
11155892	chr16:11155892:G:A	3.86536e-07	-1.24744e-10	-1.35912	5.45585e-06	-1.24744e-10	-1.35859
11155999	chr16:11155999:C:T	6.82325e-07	-1.24744e-10	-0.790835	9.78153e-06	-1.24744e-10	-0.774779
11156187	chr16:11156187:C:T	1.43135e-06	-1.24744e-10	-0.0499652	1.98249e-05	-1.24744e-10	-0.0683346
11156388	chr16:11156388:C:A	3.41546e-07	-0.209094	-1.27376	9.39436e-06	0.465042	-1.28021
11156429	chr16:11156429:G:A	1.03774e-06	-1.24744e-10	-0.371542	1.49604e-05	-1.24744e-10	-0.349871
11156441	chr16:11156441:G:C	3.88109e-07	-1.35505	-3.55028e-10	6.17796e-06	-1.23429	-3.55028e-10
11156494	chr16:11156494:C:T	9.65495e-08	-1.58834	-1.15795	1.34821e-06	-1.60587	-1.15063
11156634	chr16:11156634:C:T	4.28479e-07	-1.24744e-10	-1.2561	6.03956e-06	-1.24744e-10	-1.25694
11156857	chr16:11156857:C:G	4.62515e-07	-1.24744e-10	-1.17966	6.44969e-06	-1.24744e-10	-1.19124
11157175	chr16:11157175:G:A	5.34625e-07	-1.24744e-10	-1.03478	7.43927e-06	-1.24744e-10	-1.0485
11157315	chr16:11157315:T:G	4.79451e-07	-1.24744e-10	-1.1437	6.67656e-06	-1.24744e-10	-1.15667
11157766	chr16:11157766:C:T	4.97929e-07	-1.24744e-10	-1.10588	6.95584e-06	-1.24744e-10	-1.11569
11158118	chr16:11158118:G:A	1.28772e-06	-1.24744e-10	-0.155715	1.76598e-05	-1.24744e-10	-0.183983
11158532	chr16:11158532:T:G	7.7858e-08	-1.60391	-1.35754	1.08332e-06	-1.6171	-1.35815
11158660	chr16:11158660:T:C	1.27523e-07	-1.11212	-1.35593	2.75271e-06	-0.684285	-1.3584
11158784	chr16:11158784:G:T	5.22797e-07	-1.24744e-10	-1.05715	7.27809e-06	-1.24744e-10	-1.07041
11158875	chr16:11158875:A:G	1.94546e-07	-1.12376	-0.921913	3.90144e-06	-0.721098	-0.972831
11158972	chr16:11158972:C:T	1.29427e-07	-1.09975	-1.35348	2.80455e-06	-0.667192	-1.35684
11159626	chr16:11159626:G:A	1.53518e-07	-0.924077	-1.35845	3.51558e-06	-0.438471	-1.3596
11159818	chr16:11159818:T:C	1.5988e-07	-0.956481	-1.28544	3.74234e-06	-0.459381	-1.27618
11159977	chr16:11159977:C:T	1.29474e-06	-0.150273	-3.55028e-10	1.54123e-05	-0.320109	-3.55028e-10
11160031	chr16:11160031:A:G	8.92027e-08	-1.46931	-1.35612	1.77286e-06	-1.12586	-1.35682
11160176	chr16:11160176:A:G	3.86328e-07	-1.24744e-10	-1.35965	5.44976e-06	-1.24744e-10	-1.3597
11160470	chr16:11160470:A:G	5.06632e-07	-1.24744e-10	-1.08856	7.07477e-06	-1.24744e-10	-1.09874
11160474	chr16:11160474:G:A	1.66656e-07	-0.859146	-1.34127	3.84476e-06	-0.374663	-1.3339
11160600	chr16:11160600:A:AGCCC	4.33355e-07	-1.24478	-3.55028e-10	5.54407e-06	-1.34255	-3.55028e-10
11160621	chr16:11160621:G:C	9.39447e-08	-1.46676	-1.30688	1.333e-06	-1.45968	-1.30816
11160721	chr16:11160721:T:C	8.27603e-08	-1.54753	-1.35286	1.13532e-06	-1.57675	-1.35161
11160824	chr16:11160824:G:A	4.13877e-07	-1.24744e-10	-1.29077	5.83732e-06	-1.24744e-10	-1.291
11161236	chr16:11161236:A:G	5.16871e-07	-1.24744e-10	-1.06855	7.19651e-06	-1.24744e-10	-1.08168
11161362	chr16:11161362:G:A	5.18764e-07	-1.24744e-10	-1.06489	7.24236e-06	-1.24744e-10	-1.07533
11161397	chr16:11161397:A:T	9.43534e-08	-1.46007	-1.30922	1.34148e-06	-1.45154	-1.30996
11161414	chr16:11161414:C:G	4.69491e-07	-1.24744e-10	-1.16469	6.56789e-06	-1.24744e-10	-1.17308
11161530	chr16:11161530:A:ACTC	5.09877e-07	-1.24744e-10	-1.08217	7.11989e-06	-1.24744e-10	-1.09238
11161537	chr16:11161537:T:C	5.08545e-07	-1.24744e-10	-1.08479	7.10163e-06	-1.24744e-10	-1.09495
11161584	chr16:11161584:A:G	5.09842e-07	-1.24744e-10	-1.08224	7.11939e-06	-1.24744e-10	-1.09245
11161586	chr16:11161586:A:C	5.09883e-07	-1.24744e-10	-1.08216	7.11996e-06	-1.24744e-10	-1.09237
11161944	chr16:11161944:G:A	4.61331e-07	-1.18223	-3.55028e-10	6.84044e-06	-1.13242	-3.55028e-10
11162219	chr16:11162219:G:A	1.91835e-07	-0.700468	-1.35924	4.64062e-06	-0.160718	-1.35971
11162735	chr16:11162735:C:G	6.10027e-07	-0.346776	-0.556063	1.53381e-05	0.256781	-0.581716
11162860	chr16:11162860:T:G	5.22982e-07	-1.24744e-10	-1.0568	7.29933e-06	-1.24744e-10	-1.06749
11162956	chr16:11162956:A:G	4.08986e-07	-1.24744e-10	-1.30266	5.78461e-06	-1.24744e-10	-1.30007
11163063	chr16:11163063:C:G	5.41269e-07	-1.24744e-10	-1.02242	7.54988e-06	-1.24744e-10	-1.03374
11163262	chr16:11163262:A:G	1.79571e-07	-0.771622	-1.35415	4.23204e-06	-0.255604	-1.35699
11164412	chr16:11164412:G:T	1.83157e-06	-1.24744e-10	0.196588	2.65753e-05	-1.24744e-10	0.224709
11164568	chr16:11164568:A:G	4.80732e-07	-1.24744e-10	-1.14103	6.69792e-06	-1.24744e-10	-1.15348
11164670	chr16:11164670:G:A	3.86445e-07	-1.24744e-10	-1.35935	5.45339e-06	-1.24744e-10	-1.35904
11164732	chr16:11164732:G:C	3.92219e-07	-1.24744e-10	-1.34452	5.52719e-06	-1.24744e-10	-1.3456
11164973	chr16:11164973:G:C	5.90612e-07	-0.935182	-3.55028e-10	6.62603e-06	-1.16427	-3.55028e-10
11164978	chr16:11164978:A:G	4.39518e-07	-0.574695	-0.655968	3.275e-06	-1.14202	-0.72694
11165548	chr16:11165548:T:C	6.25248e-07	-1.24744e-10	-0.878193	9.00248e-06	-1.24744e-10	-0.857774
11165588	chr16:11165588:A:G	1.42107e-06	-1.24744e-10	-0.0571756	2.07497e-05	-1.24744e-10	-0.0227424
11165838	chr16:11165838:G:T	5.56973e-07	-1.24744e-10	-0.993825	7.76175e-06	-1.24744e-10	-1.00607
11165998	chr16:11165998:A:G	3.98024e-07	-1.24744e-10	-1.32983	5.65214e-06	-1.24744e-10	-1.32324
11166174	chr16:11166174:C:G	8.19776e-07	-1.24744e-10	-0.60731	1.18856e-05	-1.24744e-10	-0.579951
11166318	chr16:11166318:G:A	7.13333e-07	-1.24744e-10	-0.746393	9.98578e-06	-1.24744e-10	-0.754113
11166456	chr16:11166456:G:A	1.04658e-06	-1.24744e-10	-0.363056	1.50749e-05	-1.24744e-10	-0.342245
11166583	chr16:11166583:A:G	3.33351e-07	-1.25961	-0.247535	4.62489e-06	-1.25724	-0.266586
11167224	chr16:11167224:T:C	1.07899e-06	-1.24744e-10	-0.332557	1.57237e-05	-1.24744e-10	-0.300105
11167379	chr16:11167379:T:A	4.09324e-07	-1.24744e-10	-1.30184	5.76335e-06	-1.24744e-10	-1.30376
11167546	chr16:11167546:A:G	3.03893e-07	-1.59967	-3.55028e-10	4.19423e-06	-1.62157	-3.55028e-10
11168040	chr16:11168040:T:C	4.48792e-07	-1.24744e-10	-1.20978	6.2721e-06	-1.24744e-10	-1.21916
11168063	chr16:11168063:G:A	8.48246e-07	-1.24744e-10	-0.57317	1.2306e-05	-1.24744e-10	-0.545185
11168110	chr16:11168110:G:A	6.58312e-07	-1.24744e-10	-0.826662	9.48522e-06	-1.24744e-10	-0.80554
11168121	chr16:11168121:A:G	5.69936e-07	-1.24744e-10	-0.970817	7.94306e-06	-1.24744e-10	-0.982977
11169157	chr16:11169157:C:T	6.25757e-07	-1.24744e-10	-0.877379	8.94082e-06	-1.24744e-10	-0.864648
11169628	chr16:11169628:A:G	4.53278e-07	-1.24744e-10	-1.19984	6.33381e-06	-1.24744e-10	-1.20937
11169887	chr16:11169887:T:C	1.55646e-06	-1.24744e-10	0.0338285	2.27757e-05	-1.24744e-10	0.0704209
11169999	chr16:11169999:T:G	2.77691e-07	-1.35033	-0.3395	3.97482e-06	-1.32316	-0.352138
11170346	chr16:11170346:G:A	5.0605e-07	-1.24744e-10	-1.08971	7.07026e-06	-1.24744e-10	-1.09938
11170755	chr16:11170755:G:A	9.41658e-07	-0.470682	0.00198321	7.80723e-06	-0.992798	-0.00742622
11170937	chr16:11170937:C:T	7.48989e-07	-1.24744e-10	-0.697617	1.07826e-05	-1.24744e-10	-0.677342
11171023	chr16:11171023:TCTC:T	5.04614e-07	-1.24744e-10	-1.09255	7.04297e-06	-1.24744e-10	-1.10324
11171174	chr16:11171174:C:T	8.18867e-07	-1.24744e-10	-0.60842	1.14171e-05	-1.24744e-10	-0.620162
11171264	chr16:11171264:A:G	5.12618e-07	-0.42869	-0.648121	3.60213e-06	-1.0482	-0.725547
11172267	chr16:11172267:T:G	3.555e-07	-1.44282	-3.55028e-10	4.94068e-06	-1.45777	-3.55028e-10
11172429	chr16:11172429:T:C	3.93761e-07	-1.24744e-10	-1.3406	5.56325e-06	-1.24744e-10	-1.33909
11172481	chr16:11172481:G:C	4.91505e-07	-1.24744e-10	-1.11887	6.86502e-06	-1.24744e-10	-1.12884
11172682	chr16:11172682:A:G	3.52393e-06	0.85099	-3.55028e-10	4.47341e-05	0.74546	-3.55028e-10
11173109	chr16:11173109:A:G	3.97733e-07	-1.24744e-10	-1.33056	5.58201e-06	-1.24744e-10	-1.33573
11173194	chr16:11173194:T:C	4.24e-06	-1.24744e-10	1.03598	6.15566e-05	-1.24744e-10	1.06468
11173335	chr16:11173335:C:T	5.87241e-07	-1.24744e-10	-0.940906	8.41738e-06	-1.24744e-10	-0.924976
11173452	chr16:11173452:C:G	6.20673e-07	-1.24744e-10	-0.885538	8.81835e-06	-1.24744e-10	-0.878441
11173467	chr16:11173467:C:T	4.4002e-07	-1.24744e-10	-1.22952	6.16605e-06	-1.24744e-10	-1.23622
11173493	chr16:11173493:AT:A	1.89517e-07	-0.712177	-1.35969	1.75284e-06	-1.13478	-1.35925
11173508	chr16:11173508:G:A	4.81841e-07	-1.24744e-10	-1.13873	6.77711e-06	-1.24744e-10	-1.14172
11173584	chr16:11173584:T:C	1.42164e-07	-1.02573	-1.33363	3.13527e-06	-0.570907	-1.34165
11173631	chr16:11173631:C:T	5.18042e-07	-1.24744e-10	-1.06629	7.40513e-06	-1.24744e-10	-1.0531
11173757	chr16:11173757:G:A	5.21369e-07	-1.24744e-10	-1.05988	7.45559e-06	-1.24744e-10	-1.04631
11173969	chr16:11173969:C:G	4.55152e-07	-1.24744e-10	-1.19571	6.4555e-06	-1.24744e-10	-1.19034
11174030	chr16:11174030:G:GC	3.92515e-07	-1.24744e-10	-1.34377	5.53885e-06	-1.24744e-10	-1.34349
11174574	chr16:11174574:A:G	1.16394e-06	-0.652705	0.395928	8.80785e-06	-1.17983	0.300196
11175524	chr16:11175524:A:G	3.92868e-07	-1.24744e-10	-1.34287	5.56564e-06	-1.24744e-10	-1.33866
11175542	chr16:11175542:TCTC:GCTC	3.6604e-07	-1.4136	-3.55028e-10	4.61292e-06	-1.52641	-3.55028e-10
11175924	chr16:11175924:G:A	6.86218e-07	-1.24744e-10	-0.785147	9.74015e-06	-1.24744e-10	-0.779018
11176485	chr16:11176485:C:T	6.21144e-07	-1.24744e-10	-0.884779	8.71624e-06	-1.24744e-10	-0.890087
11177709	chr16:11177709:G:T	5.71064e-07	-1.24744e-10	-0.96884	8.02396e-06	-1.24744e-10	-0.972843
11177727	chr16:11177727:A:G	4.03056e-07	-1.24744e-10	-1.31727	5.64669e-06	-1.24744e-10	-1.32421
11177991	chr16:11177991:T:G	7.11641e-07	-1.24744e-10	-0.748769	9.87637e-06	-1.24744e-10	-0.765129
11178185	chr16:11178185:G:A	7.00812e-07	-1.24744e-10	-0.764101	9.72788e-06	-1.24744e-10	-0.780279
11178313	chr16:11178313:C:T	3.10078e-07	-1.57952	-3.55028e-10	4.26098e-06	-1.60578	-3.55028e-10
11178370	chr16:11178370:C:T	7.54847e-07	-1.24744e-10	-0.689827	1.04714e-05	-1.24744e-10	-0.706624
11178534	chr16:11178534:G:A	4.14636e-07	-1.24744e-10	-1.28894	5.84519e-06	-1.24744e-10	-1.28966
11179305	chr16:11179305:G:C	3.86402e-07	-1.24744e-10	-1.35946	5.44996e-06	-1.24744e-10	-1.35967
11179602	chr16:11179602:C:T	9.1183e-08	-1.49094	-1.31253	1.29343e-06	-1.49017	-1.30781
11179938	chr16:11179938:G:A	4.70054e-07	-1.24744e-10	-1.1635	6.59823e-06	-1.24744e-10	-1.16847
11180222	chr16:11180222:C:T	2.95011e-07	-0.271694	-1.35764	4.02027e-06	-0.305475	-1.35845
11180370	chr16:11180370:C:T	5.43434e-07	-1.24744e-10	-1.01843	7.62326e-06	-1.24744e-10	-1.02407
11180554	chr16:11180554:G:C	9.00306e-07	-1.24744e-10	-0.513607	1.29661e-05	-1.24744e-10	-0.49294
11180891	chr16:11180891:T:C	4.19728e-07	-1.24744e-10	-1.27674	5.98405e-06	-1.24744e-10	-1.26618
11180973	chr16:11180973:G:T	6.25892e-07	-1.24744e-10	-0.877164	8.72957e-06	-1.24744e-10	-0.888559
11181399	chr16:11181399:C:T	5.51029e-07	-1.24744e-10	-1.00455	7.73025e-06	-1.24744e-10	-1.01013
11181554	chr16:11181554:A:C	4.13495e-07	-1.24744e-10	-1.2917	5.86497e-06	-1.24744e-10	-1.28628
11181666	chr16:11181666:T:C	5.76249e-07	-1.24744e-10	-0.959802	8.19523e-06	-1.24744e-10	-0.951723
11182056	chr16:11182056:C:T	9.82618e-08	-1.36901	-1.3597	1.33705e-06	-1.40512	-1.35969
11182764	chr16:11182764:T:C	3.87016e-07	-1.24744e-10	-1.35788	5.45353e-06	-1.24744e-10	-1.35901
11182769	chr16:11182769:G:A	5.07219e-07	-1.24744e-10	-1.0874	7.1305e-06	-1.24744e-10	-1.09089
11182776	chr16:11182776:T:C	3.87457e-07	-1.24744e-10	-1.35674	5.45763e-06	-1.24744e-10	-1.35826
11182826	chr16:11182826:G:A	3.88419e-07	-1.24744e-10	-1.35426	5.46776e-06	-1.24744e-10	-1.35641
11182843	chr16:11182843:G:A	5.94523e-07	-1.24744e-10	-0.928582	8.51389e-06	-1.24744e-10	-0.913576
11183109	chr16:11183109:G:A	3.88375e-07	-1.24744e-10	-1.35437	5.46726e-06	-1.24744e-10	-1.3565
11183261	chr16:11183261:C:T	9.43516e-08	-1.41001	-1.35931	1.2826e-06	-1.44681	-1.35958
11183501	chr16:11183501:C:T	7.81278e-08	-1.60335	-1.35465	1.23209e-06	-1.49218	-1.35439
11183578	chr16:11183578:C:T	3.9413e-07	-1.24744e-10	-1.33966	5.5361e-06	-1.24744e-10	-1.34398
11183700	chr16:11183700:T:C	3.95767e-07	-1.24744e-10	-1.33552	5.55538e-06	-1.24744e-10	-1.34051
11183744	chr16:11183744:T:TC	3.99781e-07	-1.24744e-10	-1.32542	5.62546e-06	-1.24744e-10	-1.32797
11183832	chr16:11183832:C:G	3.08839e-07	-0.223818	-1.3597	1.74879e-06	-1.13694	-1.35941
11184198	chr16:11184198:C:T	3.87445e-07	-1.24744e-10	-1.35677	5.45756e-06	-1.24744e-10	-1.35827
11184216	chr16:11184216:C:G	3.88072e-07	-1.24744e-10	-1.35515	5.46405e-06	-1.24744e-10	-1.35708
11184336	chr16:11184336:C:G	4.38171e-07	-1.24744e-10	-1.23373	6.17572e-06	-1.24744e-10	-1.23465
11184498	chr16:11184498:G:A	5.38737e-07	-1.24744e-10	-1.02711	7.55799e-06	-1.24744e-10	-1.03267
11184573	chr16:11184573:A:G	3.89531e-07	-1.24744e-10	-1.3514	5.48038e-06	-1.24744e-10	-1.3541
11184580	chr16:11184580:G:A	4.23191e-07	-1.24744e-10	-1.26852	5.99866e-06	-1.24744e-10	-1.26374
11184691	chr16:11184691:G:A	3.87733e-07	-1.24744e-10	-1.35603	5.46058e-06	-1.24744e-10	-1.35772
11185006	chr16:11185006:C:T	3.87583e-07	-1.24744e-10	-1.35641	5.47944e-06	-1.24744e-10	-1.35427
11185148	chr16:11185148:T:C	3.88794e-07	-1.24744e-10	-1.35329	5.50052e-06	-1.24744e-10	-1.35043
11185150	chr16:11185150:C:T	3.88373e-07	-1.24744e-10	-1.35438	5.49361e-06	-1.24744e-10	-1.35169
11185301	chr16:11185301:A:G	4.22014e-07	-1.2713	-3.55028e-10	5.09673e-06	-1.42668	-3.55028e-10
11185302	chr16:11185302:G:A	1.26047e-07	-1.15697	-1.32272	1.1821e-06	-1.56078	-1.3272
11185391	chr16:11185391:C:G	4.29557e-07	-1.24744e-10	-1.25359	6.13049e-06	-1.24744e-10	-1.242
11185440	chr16:11185440:T:G	4.96438e-07	-1.24744e-10	-1.10888	6.9807e-06	-1.24744e-10	-1.11213
11185646	chr16:11185646:C:A	3.89489e-07	-1.24744e-10	-1.35151	5.51225e-06	-1.24744e-10	-1.3483
11186056	chr16:11186056:G:A	2.21425e-07	-0.60938	-1.30688	2.08009e-06	-1.01339	-1.30948
11186314	chr16:11186314:A:G	3.92201e-07	-1.24744e-10	-1.34457	5.55656e-06	-1.24744e-10	-1.3403
11186323	chr16:11186323:A:C	3.93687e-07	-1.24744e-10	-1.34078	5.58019e-06	-1.24744e-10	-1.33605
11186411	chr16:11186411:C:T	5.21226e-07	-1.24744e-10	-1.06016	7.31701e-06	-1.24744e-10	-1.06507
11186530	chr16:11186530:A:G	3.96935e-07	-1.24744e-10	-1.33257	5.63098e-06	-1.24744e-10	-1.32699
11186684	chr16:11186684:A:G	4.23859e-07	-1.24744e-10	-1.26694	5.93467e-06	-1.24744e-10	-1.27446
11186687	chr16:11186687:C:G	8.18517e-08	-1.5796	-1.33183	1.13186e-06	-1.59709	-1.33431
11186818	chr16:11186818:G:A	4.3954e-07	-1.24744e-10	-1.23061	6.16463e-06	-1.24744e-10	-1.23645
11186848	chr16:11186848:G:A	4.77979e-07	-1.24744e-10	-1.14678	6.73441e-06	-1.24744e-10	-1.14804
11186919	chr16:11186919:T:C	4.85642e-07	-1.24744e-10	-1.13087	6.86137e-06	-1.24744e-10	-1.12937
11186942	chr16:11186942:C:T	4.3436e-07	-1.24744e-10	-1.24247	6.19556e-06	-1.24744e-10	-1.23144
11187235	chr16:11187235:C:T	1.99433e-07	-1.39807	-0.622796	2.64917e-06	-1.44129	-0.639742
11187517	chr16:11187517:T:C	7.14715e-07	-1.24744e-10	-0.744457	1.0311e-05	-1.24744e-10	-0.72206
11187658	chr16:11187658:C:T	4.12454e-07	-1.24744e-10	-1.29422	5.81976e-06	-1.24744e-10	-1.29402
11187719	chr16:11187719:G:A	4.02605e-07	-1.24744e-10	-1.31839	5.66418e-06	-1.24744e-10	-1.32111
11187866	chr16:11187866:T:A	3.49484e-07	-0.680754	-0.779128	4.1711e-06	-0.849767	-0.777328
11188061	chr16:11188061:G:A	5.17364e-07	-1.24744e-10	-1.06759	7.39174e-06	-1.24744e-10	-1.05491
11188090	chr16:11188090:C:T	1.13263e-06	-1.24744e-10	-0.284045	1.58406e-05	-1.24744e-10	-0.2927
11188129	chr16:11188129:G:A	5.26123e-07	-1.24744e-10	-1.05081	7.52e-06	-1.24744e-10	-1.03771
11188144	chr16:11188144:C:G	5.25493e-07	-1.24744e-10	-1.052	7.51073e-06	-1.24744e-10	-1.03894
11188374	chr16:11188374:A:G	5.07619e-07	-1.24744e-10	-1.08661	7.24952e-06	-1.24744e-10	-1.07434
11188430	chr16:11188430:A:G	5.41932e-07	-1.24744e-10	-1.0212	7.74968e-06	-1.24744e-10	-1.00762
11188445	chr16:11188445:G:C	4.13648e-07	-1.24744e-10	-1.29133	5.85382e-06	-1.24744e-10	-1.28818
11188634	chr16:11188634:C:A	5.53795e-07	-1.24744e-10	-0.999547	7.92279e-06	-1.24744e-10	-0.985532
11188711	chr16:11188711:C:G	3.91357e-07	-1.24744e-10	-1.34672	5.51726e-06	-1.24744e-10	-1.34739
11189039	chr16:11189039:T:C	5.20306e-07	-1.24744e-10	-1.06192	7.43479e-06	-1.24744e-10	-1.0491
11189092	chr16:11189092:G:A	6.4954e-07	-1.24744e-10	-0.840077	9.12449e-06	-1.24744e-10	-0.844313
11189122	chr16:11189122:C:CT	2.3232e-06	-1.24744e-10	0.434358	3.17398e-05	-1.24744e-10	0.402296
11189148	chr16:11189148:G:A	5.67265e-07	-1.24744e-10	-0.975516	7.87051e-06	-1.24744e-10	-0.992152
11189288	chr16:11189288:A:G	5.19788e-07	-1.24744e-10	-1.06292	7.42657e-06	-1.24744e-10	-1.05021
11189297	chr16:11189297:A:G	4.94536e-07	-1.24744e-10	-1.11272	7.05894e-06	-1.24744e-10	-1.10098
11189336	chr16:11189336:G:A	5.16002e-07	-1.24744e-10	-1.07023	7.37155e-06	-1.24744e-10	-1.05765
11189564	chr16:11189564:G:A	3.94017e-07	-1.24744e-10	-1.33995	5.55739e-06	-1.24744e-10	-1.34015
11189845	chr16:11189845:T:A	1.21054e-06	-1.24744e-10	-0.217518	1.62825e-05	-1.24744e-10	-0.265186
11189982	chr16:11189982:TCTC:T	2.24681e-07	-1.42442	-0.477239	2.58472e-06	-1.54894	-0.55672
11189993	chr16:11189993:G:A	4.08268e-07	-1.30442	-3.55028e-10	5.42089e-06	-1.36501	-3.55028e-10
11190150	chr16:11190150:A:C	6.21703e-07	-1.24744e-10	-0.883879	8.90774e-06	-1.24744e-10	-0.868354
11190157	chr16:11190157:C:T	3.89633e-07	-1.24744e-10	-1.35114	5.49261e-06	-1.24744e-10	-1.35187
11190320	chr16:11190320:A:G	5.29692e-07	-1.24744e-10	-1.04405	7.56977e-06	-1.24744e-10	-1.03111
11190331	chr16:11190331:A:G	5.31e-07	-1.24744e-10	-1.04158	7.58885e-06	-1.24744e-10	-1.02859
11190781	chr16:11190781:A:G	5.78156e-07	-1.24744e-10	-0.956499	8.27629e-06	-1.24744e-10	-0.94188
11190944	chr16:11190944:G:T	5.72365e-07	-1.24744e-10	-0.966565	8.19216e-06	-1.24744e-10	-0.952097
11191349	chr16:11191349:AG:A	5.78736e-07	-1.24744e-10	-0.955494	8.28439e-06	-1.24744e-10	-0.940902
11191426	chr16:11191426:T:C	5.80838e-07	-1.24744e-10	-0.95187	8.31552e-06	-1.24744e-10	-0.937151
11191463	chr16:11191463:C:T	4.31964e-07	-1.24744e-10	-1.248	6.13038e-06	-1.24744e-10	-1.24202
11191473	chr16:11191473:G:A	6.11657e-07	-1.24744e-10	-0.900171	8.71183e-06	-1.24744e-10	-0.890593
11191525	chr16:11191525:G:T	4.78148e-07	-1.24744e-10	-1.14642	6.58804e-06	-1.24744e-10	-1.17002
11191546	chr16:11191546:G:A	8.75522e-07	-1.24744e-10	-0.541522	1.25051e-05	-1.24744e-10	-0.529141
11191665	chr16:11191665:A:G	1.13268e-07	-1.44924	-1.13734	1.45451e-06	-1.53259	-1.14802
11191738	chr16:11191738:G:A	4.41974e-07	-1.24744e-10	-1.22509	6.19012e-06	-1.24744e-10	-1.23232
11192049	chr16:11192049:G:A	5.42255e-07	-1.24744e-10	-1.02061	7.47999e-06	-1.24744e-10	-1.04304
11192163	chr16:11192163:G:A	7.03012e-07	-1.24744e-10	-0.760968	9.71245e-06	-1.24744e-10	-0.781866
11192261	chr16:11192261:A:G	4.46045e-07	-1.24744e-10	-1.21592	6.33533e-06	-1.24744e-10	-1.20913
11192298	chr16:11192298:A:G	1.68061e-07	-1.28351	-0.908506	1.92158e-06	-1.46935	-0.932773
11192299	chr16:11192299:C:G	8.41958e-08	-1.62147	-1.26173	1.18953e-06	-1.62123	-1.26049
11192340	chr16:11192340:C:G	6.09429e-07	-1.24744e-10	-0.90382	8.72103e-06	-1.24744e-10	-0.889538
11192345	chr16:11192345:G:A	3.9767e-07	-1.24744e-10	-1.33072	5.5851e-06	-1.24744e-10	-1.33517
11192381	chr16:11192381:G:A	1.04873e-07	-1.37287	-1.29072	1.28973e-06	-1.51065	-1.2902
11192572	chr16:11192572:G:A	1.09913e-07	-1.36442	-1.25223	1.39406e-06	-1.46694	-1.25611
11192792	chr16:11192792:C:T	6.38261e-07	-1.24744e-10	-0.857594	8.96477e-06	-1.24744e-10	-0.861972
11192795	chr16:11192795:C:T	1.23896e-06	-1.24744e-10	-0.194314	1.66678e-05	-1.24744e-10	-0.241795
11192808	chr16:11192808:C:A	1.03257e-07	-1.3927	-1.28642	1.31781e-06	-1.48937	-1.28993
11193023	chr16:11193023:G:A	4.191e-07	-1.24744e-10	-1.27823	5.91567e-06	-1.24744e-10	-1.27767
11193117	chr16:11193117:G:A	1.10289e-07	-1.34039	-1.27286	1.39446e-06	-1.4462	-1.27656
11193122	chr16:11193122:A:G	1.08197e-07	-1.32642	-1.30596	1.36753e-06	-1.43375	-1.30853
11193151	chr16:11193151:T:C	1.11432e-07	-1.46414	-1.13879	1.48653e-06	-1.50944	-1.1494
11193176	chr16:11193176:C:G	3.93518e-07	-1.24744e-10	-1.34121	5.54602e-06	-1.24744e-10	-1.34219
11193351	chr16:11193351:C:T	3.88571e-07	-1.24744e-10	-1.35387	5.48515e-06	-1.24744e-10	-1.35323
11193371	chr16:11193371:C:T	8.82618e-08	-1.50287	-1.33316	1.41704e-06	-1.38731	-1.3194
11193381	chr16:11193381:C:T	3.91358e-07	-1.24744e-10	-1.34672	5.51618e-06	-1.24744e-10	-1.34759
11193433	chr16:11193433:T:A	3.82885e-07	-1.1895	-0.179103	3.89341e-06	-1.42259	-0.273398
11193439	chr16:11193439:T:C	8.95511e-08	-1.46592	-1.35561	1.12602e-06	-1.58181	-1.35477
11193463	chr16:11193463:T:C	8.6177e-08	-1.50023	-1.35971	1.10207e-06	-1.59841	-1.35968
11193539	chr16:11193539:A:G	8.59035e-08	-1.60955	-1.25356	1.28935e-06	-1.55993	-1.24121
11193610	chr16:11193610:C:T	6.19403e-07	-1.24744e-10	-0.887586	8.70445e-06	-1.24744e-10	-0.89144
11193687	chr16:11193687:CCTT:C	3.89808e-07	-1.24744e-10	-1.35069	5.51523e-06	-1.24744e-10	-1.34776
11194025	chr16:11194025:G:A	9.03504e-08	-1.45298	-1.35967	1.12347e-06	-1.57926	-1.3596
11194044	chr16:11194044:T:C	9.06833e-08	-1.4493	-1.35967	1.12566e-06	-1.57731	-1.35959
11194195	chr16:11194195:T:A	1.08435e-07	-1.56724	-1.06295	1.43524e-06	-1.60799	-1.08595
11194297	chr16:11194297:C:T	9.78803e-08	-1.38543	-1.34717	1.17877e-06	-1.54268	-1.34812
11194338	chr16:11194338:C:G	4.18479e-07	-1.24744e-10	-1.27971	5.89237e-06	-1.24744e-10	-1.28162
11194658	chr16:11194658:C:A	5.15423e-07	-1.24744e-10	-1.07135	7.34908e-06	-1.24744e-10	-1.0607
11195078	chr16:11195078:G:C	1.18885e-07	-1.26832	-1.26987	1.37595e-06	-1.46321	-1.27292
11195082	chr16:11195082:C:T	4.16362e-07	-1.24744e-10	-1.28479	5.90785e-06	-1.24744e-10	-1.27899
11195226	chr16:11195226:T:A	4.03848e-07	-1.24744e-10	-1.3153	5.68531e-06	-1.24744e-10	-1.31739
11195242	chr16:11195242:G:C	8.10416e-08	-1.57009	-1.35129	1.30971e-06	-1.43296	-1.35251
11195259	chr16:11195259:T:A	8.11873e-08	-1.57588	-1.34371	1.2961e-06	-1.45028	-1.34564
11195285	chr16:11195285:G:A	9.7176e-08	-1.5382	-1.20162	1.63108e-06	-1.36619	-1.19984
11195408	chr16:11195408:G:A	3.04833e-07	-1.59658	-3.55028e-10	4.19329e-06	-1.62179	-3.55028e-10
11195524	chr16:11195524:T:C	3.90872e-07	-1.24744e-10	-1.34796	5.51011e-06	-1.24744e-10	-1.34869
11195565	chr16:11195565:C:T	4.23786e-07	-1.24744e-10	-1.26711	6.02179e-06	-1.24744e-10	-1.25989
11195659	chr16:11195659:A:G	9.24653e-08	-1.42987	-1.35964	1.08164e-06	-1.61724	-1.35955
11195755	chr16:11195755:C:A	9.50743e-08	-1.53577	-1.22592	1.50509e-06	-1.40889	-1.23753
11195853	chr16:11195853:A:G	1.67014e-06	-0.930073	1.0344	1.55325e-05	-1.23459	0.922246
11195915	chr16:11195915:G:A	1.06278e-07	-1.61752	-1.03277	1.58861e-06	-1.52445	-1.06797
11195948	chr16:11195948:C:G	2.47099e-07	-0.739187	-1.06736	2.96454e-06	-0.887677	-1.08088
11196128	chr16:11196128:TGTGGAAGCAATGATGTGTAACATCC:T	5.73365e-07	-0.91969	-0.0451291	5.31899e-06	-1.23529	-0.148703
11196143	chr16:11196143:G:A	5.26508e-07	-1.24744e-10	-1.05007	7.2871e-06	-1.24744e-10	-1.06917
11196361	chr16:11196361:G:A	1.38394e-07	-1.41525	-0.970993	1.67713e-06	-1.56717	-0.971024
11196377	chr16:11196377:A:G	1.87284e-06	-0.91534	1.13421	1.72632e-05	-1.22489	1.01819
11196393	chr16:11196393:C:T	9.7912e-08	-1.37309	-1.35918	1.07701e-06	-1.62177	-1.35931
11196540	chr16:11196540:A:G	3.93908e-07	-1.24744e-10	-1.34022	5.55203e-06	-1.24744e-10	-1.34111
11196550	chr16:11196550:C:G	1.15376e-07	-1.61168	-0.95646	1.73271e-06	-1.53513	-0.970458
11196635	chr16:11196635:A:T	1.41666e-06	-0.962266	0.901983	1.32774e-05	-1.25831	0.789094
11196876	chr16:11196876:G:A	1.06255e-06	-1.24744e-10	-0.347917	1.53017e-05	-1.24744e-10	-0.327314
11196882	chr16:11196882:A:G	1.16557e-06	-0.973331	0.717958	1.10004e-05	-1.26745	0.610109
11196915	chr16:11196915:A:G	1.0131e-07	-1.34027	-1.35788	1.0797e-06	-1.62099	-1.3576
11197383	chr16:11197383:G:A	9.52464e-08	-1.59156	-1.16831	1.41472e-06	-1.54348	-1.16486
11197656	chr16:11197656:G:A	1.00214e-07	-1.58434	-1.12469	1.49483e-06	-1.53195	-1.12132
11197865	chr16:11197865:G:C	5.98274e-07	-1.24744e-10	-0.922293	8.56052e-06	-1.24744e-10	-0.908114
11197963	chr16:11197963:A:G	9.72891e-08	-1.61173	-1.12692	1.48268e-06	-1.52755	-1.13388
11198022	chr16:11198022:G:C	9.6565e-08	-1.61777	-1.12836	1.44992e-06	-1.54855	-1.13522
11198414	chr16:11198414:C:T	3.86308e-07	-1.24744e-10	-1.35971	5.45004e-06	-1.24744e-10	-1.35965
11198617	chr16:11198617:A:G	8.66037e-08	-1.58663	-1.26837	1.19551e-06	-1.6084	-1.2683
11198624	chr16:11198624:C:T	9.12078e-08	-1.456	-1.3472	1.5574e-06	-1.26716	-1.3451
11198838	chr16:11198838:G:A	5.41878e-07	-1.24744e-10	-1.0213	7.44292e-06	-1.24744e-10	-1.04801
11198848	chr16:11198848:G:A	6.01719e-07	-1.24744e-10	-0.91655	8.50795e-06	-1.24744e-10	-0.914274
11198889	chr16:11198889:A:T	3.95819e-07	-1.24744e-10	-1.33539	5.5767e-06	-1.24744e-10	-1.33668
11199299	chr16:11199299:T:C	3.88732e-07	-1.24744e-10	-1.35345	5.48011e-06	-1.24744e-10	-1.35415
11199572	chr16:11199572:A:G	6.82486e-07	-1.24744e-10	-0.7906	9.47286e-06	-1.24744e-10	-0.806844
11199790	chr16:11199790:A:ATTTG	4.54585e-07	-1.24744e-10	-1.19696	6.41179e-06	-1.24744e-10	-1.19714
11199939	chr16:11199939:C:T	6.48968e-07	-1.24744e-10	-0.840959	9.01425e-06	-1.24744e-10	-0.856469
11200245	chr16:11200245:G:C	3.9466e-07	-1.24744e-10	-1.33832	5.59182e-06	-1.24744e-10	-1.33397
11200323	chr16:11200323:C:T	4.71917e-07	-1.24744e-10	-1.15954	6.66603e-06	-1.24744e-10	-1.15825
11200325	chr16:11200325:G:A	6.48727e-07	-1.24744e-10	-0.84133	9.00987e-06	-1.24744e-10	-0.856954
11200333	chr16:11200333:A:G	3.89718e-07	-1.24744e-10	-1.35092	5.4852e-06	-1.24744e-10	-1.35322
11200659	chr16:11200659:A:G	4.05383e-07	-1.24744e-10	-1.31151	5.72467e-06	-1.24744e-10	-1.31049
11200805	chr16:11200805:G:A	4.70339e-07	-1.24744e-10	-1.16289	6.64365e-06	-1.24744e-10	-1.16161
11200868	chr16:11200868:A:G	2.87335e-07	-1.61959	-0.0361051	3.96054e-06	-1.61772	-0.0611767
11201012	chr16:11201012:G:A	3.87773e-07	-1.24744e-10	-1.35592	5.46698e-06	-1.24744e-10	-1.35655
11201290	chr16:11201290:T:C	2.71029e-07	-1.61647	-0.0976495	3.71596e-06	-1.62043	-0.122207
11201434	chr16:11201434:G:T	3.96815e-07	-1.24744e-10	-1.33287	5.57739e-06	-1.24744e-10	-1.33655
11201477	chr16:11201477:G:A	4.12073e-07	-1.24744e-10	-1.29514	5.85616e-06	-1.24744e-10	-1.28778
11201540	chr16:11201540:C:T	2.41673e-07	-0.919156	-0.909599	4.94143e-06	-0.509518	-0.948102
11202115	chr16:11202115:G:A	5.14296e-07	-0.376015	-0.697528	5.76975e-06	-0.611996	-0.690651
11202428	chr16:11202428:G:A	1.7868e-07	-1.20095	-0.929796	3.35922e-06	-0.874289	-0.969277
11202454	chr16:11202454:A:G	5.94916e-07	-1.24744e-10	-0.927922	8.25761e-06	-1.24744e-10	-0.94414
11202813	chr16:11202813:A:G	5.64013e-07	-1.24744e-10	-0.981265	7.83607e-06	-1.24744e-10	-0.996537
11202930	chr16:11202930:G:A	5.72011e-07	-1.24744e-10	-0.967184	7.97579e-06	-1.24744e-10	-0.978865
11202935	chr16:11202935:G:A	1.04793e-07	-1.60815	-1.0562	1.49891e-06	-1.58898	-1.06156
11203124	chr16:11203124:G:A	3.87722e-07	-1.24744e-10	-1.35605	5.46623e-06	-1.24744e-10	-1.35669
11203227	chr16:11203227:C:A	5.39851e-07	-1.24744e-10	-1.02505	7.63997e-06	-1.24744e-10	-1.02188
11203311	chr16:11203311:T:C	4.13802e-07	-1.24744e-10	-1.29095	5.83075e-06	-1.24744e-10	-1.29213
11203705	chr16:11203705:C:T	4.19392e-07	-1.24744e-10	-1.27754	5.88661e-06	-1.24744e-10	-1.28259
11203880	chr16:11203880:T:G	4.57236e-07	-1.25765	0.0665053	4.51853e-06	-1.58209	0.0350019
11204057	chr16:11204057:C:T	1.11514e-07	-1.61849	-0.983699	1.6315e-06	-1.59146	-0.974316
11204142	chr16:11204142:A:C	8.1928e-07	-1.24744e-10	-0.607916	1.15223e-05	-1.24744e-10	-0.610994
11204650	chr16:11204650:T:G	3.9023e-07	-1.24744e-10	-1.3496	5.49896e-06	-1.24744e-10	-1.35072
11204954	chr16:11204954:C:T	6.8914e-07	-1.24744e-10	-0.780897	9.52005e-06	-1.24744e-10	-0.801874
11204993	chr16:11204993:T:C	3.99108e-07	-1.24744e-10	-1.32711	5.62859e-06	-1.24744e-10	-1.32742
11205305	chr16:11205305:C:A	4.26184e-07	-1.24744e-10	-1.26147	5.99282e-06	-1.24744e-10	-1.26471
11205391	chr16:11205391:A:C	4.30689e-07	-1.24744e-10	-1.25096	6.0678e-06	-1.24744e-10	-1.25228
11205492	chr16:11205492:G:A	5.74555e-07	-1.24744e-10	-0.962746	7.97603e-06	-1.24744e-10	-0.978835
11206044	chr16:11206044:G:A	1.38056e-07	-1.54874	-0.839942	1.69911e-06	-1.62061	-0.904561
11206085	chr16:11206085:G:A	4.04778e-07	-1.24744e-10	-1.313	5.69727e-06	-1.24744e-10	-1.31529
11206238	chr16:11206238:C:T	4.56213e-07	-1.24744e-10	-1.19338	6.44676e-06	-1.24744e-10	-1.1917
11206324	chr16:11206324:C:T	1.06533e-07	-1.49734	-1.15054	1.47854e-06	-1.51597	-1.14825
11206359	chr16:11206359:G:A	1.31608e-07	-1.50399	-0.932522	1.56683e-06	-1.6203	-0.985922
11206363	chr16:11206363:T:C	8.28217e-07	-1.24744e-10	-0.597066	1.16304e-05	-1.24744e-10	-0.601652
11206935	chr16:11206935:C:T	3.68061e-07	-1.40809	-3.55028e-10	4.64149e-06	-1.52024	-3.55028e-10
11207397	chr16:11207397:G:A	3.87947e-07	-1.24744e-10	-1.35547	5.46395e-06	-1.24744e-10	-1.3571
11207601	chr16:11207601:G:A	5.63865e-07	-1.24744e-10	-0.981527	7.8369e-06	-1.24744e-10	-0.996431
11207786	chr16:11207786:C:T	1.12096e-06	-1.24744e-10	-0.294404	1.58402e-05	-1.24744e-10	-0.292721
11208033	chr16:11208033:G:A	4.74354e-07	-1.24744e-10	-1.15439	6.67512e-06	-1.24744e-10	-1.15689
11208249	chr16:11208249:G:T	9.62467e-08	-1.60203	-1.14739	1.34144e-06	-1.62171	-1.13982
11208353	chr16:11208353:C:G	4.04113e-07	-1.24744e-10	-1.31465	5.69479e-06	-1.24744e-10	-1.31572
11209325	chr16:11209325:T:G	5.0835e-07	-1.24744e-10	-1.08517	7.10279e-06	-1.24744e-10	-1.09479
11209664	chr16:11209664:G:T	1.40172e-07	-1.58	-0.793477	1.89588e-06	-1.61993	-0.795662
11209670	chr16:11209670:G:A	5.58055e-07	-1.24744e-10	-0.991884	7.78286e-06	-1.24744e-10	-1.00335
11210463	chr16:11210463:C:T	8.11401e-08	-1.57463	-1.34554	1.27581e-06	-1.46151	-1.35018
11210667	chr16:11210667:C:G	3.99896e-07	-1.24744e-10	-1.32514	5.61976e-06	-1.24744e-10	-1.32899
11210761	chr16:11210761:C:T	5.51318e-07	-1.24744e-10	-1.00403	7.60606e-06	-1.24744e-10	-1.02633
11210842	chr16:11210842:G:C	8.44853e-07	-1.24744e-10	-0.577179	1.17035e-05	-1.24744e-10	-0.595383
11210942	chr16:11210942:C:T	5.65617e-07	-1.24744e-10	-0.978424	7.84274e-06	-1.24744e-10	-0.995686
11210996	chr16:11210996:C:T	8.79499e-07	-0.74676	0.20977	3.12239e-05	0.212329	0.173579
11211488	chr16:11211488:C:T	4.06456e-07	-1.30887	-3.55028e-10	6.21142e-06	-1.22888	-3.55028e-10
11211561	chr16:11211561:C:T	3.98277e-07	-1.24744e-10	-1.32919	5.62038e-06	-1.24744e-10	-1.32887
11211747	chr16:11211747:C:A	4.66239e-07	-1.24744e-10	-1.17164	6.52004e-06	-1.24744e-10	-1.18039
11211935	chr16:11211935:A:T	3.2864e-07	-0.848768	-0.672611	3.88389e-06	-1.03593	-0.662507
11211967	chr16:11211967:G:A	2.99995e-07	-1.61258	-3.55028e-10	4.34642e-06	-1.58592	-3.55028e-10
11211979	chr16:11211979:A:G	8.74214e-08	-1.61298	-1.23262	1.22899e-06	-1.62128	-1.2278
11212069	chr16:11212069:T:C	4.55855e-07	-1.24744e-10	-1.19417	6.40393e-06	-1.24744e-10	-1.19836
11212118	chr16:11212118:A:G	1.0254e-07	-1.38321	-1.30287	1.14643e-06	-1.59594	-1.32268
11212215	chr16:11212215:A:C	5.29902e-07	-1.24744e-10	-1.04365	7.42049e-06	-1.24744e-10	-1.05103
11212220	chr16:11212220:C:T	2.54287e-06	-1.24744e-10	0.524709	3.43363e-05	-1.24744e-10	0.480929
11212241	chr16:11212241:C:T	5.39111e-07	-1.24744e-10	-1.02642	7.54766e-06	-1.24744e-10	-1.03404
11212380	chr16:11212380:A:C	2.96633e-06	-0.545961	1.2247	6.31544e-05	-0.0555878	1.1459
11212430	chr16:11212430:G:A	5.65645e-07	-1.24744e-10	-0.978375	7.88498e-06	-1.24744e-10	-0.990315
11212476	chr16:11212476:C:T	3.95379e-07	-1.24744e-10	-1.3365	5.56785e-06	-1.24744e-10	-1.33827
11212540	chr16:11212540:T:C	8.28741e-08	-1.61853	-1.28049	1.19787e-06	-1.59555	-1.27918
11212779	chr16:11212779:C:T	4.35714e-07	-1.29919	0.0598341	4.92281e-06	-1.52648	0.0650791
11213280	chr16:11213280:G:T	6.09105e-07	-0.904351	-3.55028e-10	1.81122e-05	-0.158691	-3.55028e-10
11213301	chr16:11213301:C:G	3.5962e-07	-0.75994	-0.671355	2.9518e-06	-1.26502	-0.707837
11213571	chr16:11213571:C:T	4.30517e-06	-1.24744e-10	1.05123	5.9242e-05	-1.24744e-10	1.02636
11213877	chr16:11213877:T:C	9.31707e-08	-1.46714	-1.31477	1.37021e-06	-1.41531	-1.325
11214242	chr16:11214242:A:C	9.47572e-08	-1.56052	-1.2045	1.26194e-06	-1.62124	-1.20138
11214298	chr16:11214298:A:T	7.85753e-08	-1.61712	-1.33516	1.11794e-06	-1.59711	-1.34668
11214481	chr16:11214481:A:C	3.56433e-07	-0.970936	-0.46926	5.46201e-06	-0.885112	-0.472347
11214524	chr16:11214524:C:T	5.55847e-07	-1.24744e-10	-0.995848	7.82527e-06	-1.24744e-10	-0.997916
11214575	chr16:11214575:G:A	4.21838e-07	-1.24744e-10	-1.27172	5.95437e-06	-1.24744e-10	-1.27115
11214662	chr16:11214662:C:T	3.90544e-07	-1.24744e-10	-1.3488	5.50641e-06	-1.24744e-10	-1.34936
11214823	chr16:11214823:G:T	6.09644e-07	-1.24744e-10	-0.903466	8.534e-06	-1.24744e-10	-0.911216
11214946	chr16:11214946:A:G	5.66299e-07	-1.24744e-10	-0.97722	7.93413e-06	-1.24744e-10	-0.984101
11214986	chr16:11214986:G:A	2.04143e-07	-1.61003	-0.387496	2.92895e-06	-1.60805	-0.372577
11215144	chr16:11215144:T:C	4.91219e-07	-1.24744e-10	-1.11945	6.9017e-06	-1.24744e-10	-1.12351
11215706	chr16:11215706:T:C	1.02622e-06	-1.24744e-10	-0.382702	1.45537e-05	-1.24744e-10	-0.377431
11215894	chr16:11215894:G:A	1.11381e-06	-0.626124	0.325327	8.96788e-06	-1.12135	0.259728
11215961	chr16:11215961:C:T	6.19576e-07	-1.24744e-10	-0.887306	8.67184e-06	-1.24744e-10	-0.895194
11216176	chr16:11216176:AG:A	1.0364e-06	-1.079	0.706168	1.10348e-05	-1.33879	0.684568
11216286	chr16:11216286:G:A	6.70881e-07	-1.24744e-10	-0.80775	9.50699e-06	-1.24744e-10	-0.803248
11216335	chr16:11216335:C:T	5.01184e-07	-1.24744e-10	-1.09937	7.05732e-06	-1.24744e-10	-1.10121
11216850	chr16:11216850:A:C	8.99995e-08	-1.54218	-1.27436	1.28029e-06	-1.54126	-1.26693
11216926	chr16:11216926:A:T	8.19365e-08	-1.5575	-1.3529	1.07878e-06	-1.62132	-1.35812
11216959	chr16:11216959:A:G	1.10312e-07	-1.5115	-1.10152	1.36011e-06	-1.61139	-1.13632
11216979	chr16:11216979:C:A	4.96546e-07	-0.629297	-0.479369	3.82148e-06	-1.25636	-0.45828
11217099	chr16:11217099:C:T	3.94165e-07	-1.24744e-10	-1.33957	5.54094e-06	-1.24744e-10	-1.34311
11217210	chr16:11217210:G:A	1.54428e-06	-0.738527	0.764495	1.27824e-05	-1.29825	0.791042
11217475	chr16:11217475:T:C	5.60282e-07	-1.24744e-10	-0.987902	7.87277e-06	-1.24744e-10	-0.991866
11217529	chr16:11217529:G:C	5.29566e-07	-1.14025	0.0959657	5.05731e-06	-1.56022	0.125777
11218316	chr16:11218316:C:A	3.65601e-07	-0.824074	-0.590726	3.61704e-06	-1.16984	-0.599783
11218542	chr16:11218542:C:G	1.07814e-06	0.617154	-0.950504	5.1106e-06	-0.485141	-0.938817
11219043	chr16:11219043:A:T	5.02353e-07	-0.837373	-0.259665	4.96967e-06	-1.18201	-0.269907
11219048	chr16:11219048:G:A	6.00463e-07	-0.948662	0.0300216	6.0955e-06	-1.26582	0.0180909
11219057	chr16:11219057:T:C	3.72871e-07	-1.25598	-0.139126	4.82072e-06	-1.34328	-0.139067
11219058	chr16:11219058:G:A	4.83705e-07	-1.24744e-10	-1.13487	6.83248e-06	-1.24744e-10	-1.13359
11219194	chr16:11219194:A:T	9.72695e-08	-1.46732	-1.27153	1.38268e-06	-1.46718	-1.26407
11219350	chr16:11219350:G:A	7.62504e-07	-1.24744e-10	-0.679734	1.06528e-05	-1.24744e-10	-0.689453
11219658	chr16:11219658:A:G	1.31221e-07	-1.09052	-1.34894	2.21728e-06	-0.918254	-1.34074
11219828	chr16:11219828:C:T	6.5659e-07	-1.24744e-10	-0.829281	9.21938e-06	-1.24744e-10	-0.833967
11219907	chr16:11219907:A:G	3.83332e-07	-1.20014	-0.167303	4.18261e-06	-1.44898	-0.17536
11220155	chr16:11220155:T:G	5.23157e-07	-1.24744e-10	-1.05646	7.33401e-06	-1.24744e-10	-1.06275
11220388	chr16:11220388:T:G	4.45115e-07	-1.24744e-10	-1.21801	6.28371e-06	-1.24744e-10	-1.21731
11220436	chr16:11220436:G:A	8.28845e-08	-1.54617	-1.35272	1.08051e-06	-1.61979	-1.35805
11220579	chr16:11220579:C:T	5.43834e-07	-1.24744e-10	-1.0177	7.54514e-06	-1.24744e-10	-1.03437
11221114	chr16:11221114:A:G	3.89845e-07	-1.24744e-10	-1.35059	5.49415e-06	-1.24744e-10	-1.35159
11221194	chr16:11221194:A:G	4.99167e-07	-1.24744e-10	-1.1034	7.11423e-06	-1.24744e-10	-1.09318
11221556	chr16:11221556:G:T	4.49316e-07	-1.24744e-10	-1.20862	6.34339e-06	-1.24744e-10	-1.20786
11221782	chr16:11221782:T:A	4.56574e-07	-1.24744e-10	-1.19259	6.6079e-06	-1.24744e-10	-1.16701
11222055	chr16:11222055:C:T	3.98984e-07	-1.24744e-10	-1.32742	5.63342e-06	-1.24744e-10	-1.32656
11222378	chr16:11222378:C:T	3.96123e-07	-1.24744e-10	-1.33462	5.59377e-06	-1.24744e-10	-1.33362
11222805	chr16:11222805:T:C	8.59082e-08	-1.50445	-1.35861	1.08751e-06	-1.61177	-1.35962
11223808	chr16:11223808:A:G	4.20295e-07	-0.75294	-0.522444	2.92727e-06	-1.39656	-0.584649
11224136	chr16:11224136:G:A	6.82624e-07	-0.611172	-0.179225	4.48409e-06	-1.39076	-0.163977
11224649	chr16:11224649:T:C	1.03127e-06	-1.24744e-10	-0.377799	1.45498e-05	-1.24744e-10	-0.377697
11224680	chr16:11224680:A:G	4.76607e-07	-0.333597	-0.816052	2.82006e-06	-1.15974	-0.858776
11225188	chr16:11225188:G:A	8.05673e-08	-1.61568	-1.31157	1.15751e-06	-1.60989	-1.29912
11225288	chr16:11225288:A:C	1.05294e-06	-1.24744e-10	-0.356995	1.477e-05	-1.24744e-10	-0.362678
11225500	chr16:11225500:C:T	2.27425e-07	-1.0924	-0.797123	1.87912e-06	-1.56848	-0.855991
11225985	chr16:11225985:C:T	8.36944e-07	-1.24744e-10	-0.586584	1.17148e-05	-1.24744e-10	-0.594425
11226063	chr16:11226063:C:T	1.30189e-06	-1.24744e-10	-0.144767	1.85516e-05	-1.24744e-10	-0.134719
11226728	chr16:11226728:A:G	2.00577e-06	-1.24744e-10	0.287441	2.79501e-05	-1.24744e-10	0.275145
11226805	chr16:11226805:G:A	1.05668e-07	-1.31053	-1.3455	1.10013e-06	-1.62038	-1.33947
11226902	chr16:11226902:C:T	3.89622e-07	-1.24744e-10	-1.35116	5.50652e-06	-1.24744e-10	-1.34934
11227120	chr16:11227120:A:G	1.00904e-06	-1.24744e-10	-0.399584	1.41984e-05	-1.24744e-10	-0.402149
11227134	chr16:11227134:C:T	9.64905e-08	-1.41307	-1.33383	1.15399e-06	-1.57165	-1.3404
11227283	chr16:11227283:T:C	9.85124e-07	-1.24744e-10	-0.423574	1.38812e-05	-1.24744e-10	-0.424741
11227351	chr16:11227351:C:G	3.91038e-07	-1.24744e-10	-1.34754	5.5227e-06	-1.24744e-10	-1.34641
11227497	chr16:11227497:C:T	6.11288e-07	-0.900773	-3.55028e-10	5.44797e-06	-1.36003	-3.55028e-10
11227722	chr16:11227722:G:A	3.86828e-07	-1.24744e-10	-1.35836	5.46119e-06	-1.24744e-10	-1.35761
11227841	chr16:11227841:GT:G	7.77419e-08	-1.60827	-1.35468	1.08612e-06	-1.61566	-1.35701
11227866	chr16:11227866:G:C	7.81296e-08	-1.60673	-1.35125	1.09022e-06	-1.61453	-1.35437
11228034	chr16:11228034:T:C	7.70586e-08	-1.61237	-1.3594	1.07998e-06	-1.61863	-1.35971
11228135	chr16:11228135:G:A	6.176e-07	-0.638366	-0.252135	4.1738e-06	-1.32559	-0.300862
11228351	chr16:11228351:C:G	2.97331e-07	-1.6215	-3.55028e-10	4.20965e-06	-1.6179	-3.55028e-10
11228745	chr16:11228745:G:A	4.28311e-07	-1.24744e-10	-1.25649	6.02117e-06	-1.24744e-10	-1.25999
11228961	chr16:11228961:C:T	9.07137e-08	-1.46512	-1.34351	1.13423e-06	-1.59823	-1.33109
11228969	chr16:11228969:C:T	4.01707e-07	-1.09691	-0.223709	5.03089e-06	-1.21419	-0.225485
11229092	chr16:11229092:A:G	1.32498e-06	-1.24744e-10	-0.127187	1.91629e-05	-1.24744e-10	-0.1023
11229777	chr16:11229777:G:T	1.02903e-07	-1.35344	-1.32912	1.17079e-06	-1.55527	-1.34232
11230123	chr16:11230123:G:A	9.17737e-08	-1.44917	-1.34785	1.11375e-06	-1.5923	-1.35524
11230495	chr16:11230495:C:T	8.08313e-08	-1.57384	-1.35014	1.39887e-06	-1.36177	-1.35784
11230689	chr16:11230689:A:G	4.29705e-07	-1.24744e-10	-1.25324	6.12753e-06	-1.24744e-10	-1.24248
11230714	chr16:11230714:AG:A	7.93966e-08	-1.61361	-1.32828	1.1212e-06	-1.61929	-1.32158
11230942	chr16:11230942:T:C	9.10417e-08	-1.53501	-1.27001	1.18322e-06	-1.61818	-1.26885
11230986	chr16:11230986:T:C	1.04702e-07	-1.41263	-1.2526	1.25004e-06	-1.58013	-1.25197
11231082	chr16:11231082:C:T	5.35662e-07	-1.24744e-10	-1.03284	7.52692e-06	-1.24744e-10	-1.03679
11231252	chr16:11231252:C:T	5.6793e-07	-1.24744e-10	-0.974344	7.9769e-06	-1.24744e-10	-0.978725
11231304	chr16:11231304:A:G	1.28564e-06	-1.24744e-10	-0.157329	1.80042e-05	-1.24744e-10	-0.164668
11231358	chr16:11231358:A:G	1.04173e-07	-1.41662	-1.25367	1.24595e-06	-1.58231	-1.25307
11231555	chr16:11231555:A:G	7.63771e-07	-1.24744e-10	-0.678074	1.07171e-05	-1.24744e-10	-0.683435
11231718	chr16:11231718:C:A	4.53296e-07	-1.24744e-10	-1.1998	6.44244e-06	-1.24744e-10	-1.19237
11231732	chr16:11231732:G:A	4.3414e-07	-1.24744e-10	-1.24297	6.10176e-06	-1.24744e-10	-1.2467
11231891	chr16:11231891:C:T	4.19107e-07	-1.24744e-10	-1.27821	5.91976e-06	-1.24744e-10	-1.27698
11231950	chr16:11231950:G:A	3.94166e-07	-1.24744e-10	-1.33957	5.56784e-06	-1.24744e-10	-1.33827
11232090	chr16:11232090:G:A	9.4717e-08	-1.48947	-1.27597	1.16136e-06	-1.60714	-1.29854
11232928	chr16:11232928:G:A	7.90553e-08	-1.62092	-1.32527	1.12297e-06	-1.62149	-1.31781
11233471	chr16:11233471:G:T	3.09668e-07	-1.17579	-0.40505	3.9079e-06	-1.28315	-0.409125
11233500	chr16:11233500:G:C	3.88718e-07	-1.24744e-10	-1.35349	5.49943e-06	-1.24744e-10	-1.35063
11233797	chr16:11233797:C:T	1.23254e-07	-1.59745	-0.904644	1.74411e-06	-1.61158	-0.887451
11234125	chr16:11234125:G:C	2.07085e-06	-1.24744e-10	0.319373	2.83458e-05	-1.24744e-10	0.289204
11234392	chr16:11234392:T:C	3.47802e-07	-1.50408	0.0393711	4.86794e-06	-1.55676	0.0841525
11234742	chr16:11234742:G:A	1.24146e-07	-1.30591	-1.18897	1.2377e-06	-1.621	-1.22101
11234776	chr16:11234776:C:A	5.11457e-07	-1.24744e-10	-1.07908	7.10858e-06	-1.24744e-10	-1.09397
11234912	chr16:11234912:C:G	4.04165e-07	-1.24744e-10	-1.31452	5.76221e-06	-1.24744e-10	-1.30395
11235080	chr16:11235080:A:C	3.39567e-06	-1.24744e-10	0.813914	4.52726e-05	-1.24744e-10	0.757427
11235263	chr16:11235263:G:A	5.44662e-07	-1.24744e-10	-1.01618	7.54825e-06	-1.24744e-10	-1.03396
11235352	chr16:11235352:G:A	4.64807e-07	-1.24744e-10	-1.17472	6.56311e-06	-1.24744e-10	-1.17381
11236088	chr16:11236088:C:T	1.4563e-06	-1.24744e-10	-0.0326857	1.9428e-05	-1.24744e-10	-0.0885611
11236237	chr16:11236237:G:A	1.45344e-06	-0.0346505	-3.55028e-10	1.45752e-05	-0.375956	-3.55028e-10
11236720	chr16:11236720:C:G	1.83942e-06	-1.24744e-10	0.200861	2.62342e-05	-1.24744e-10	0.211789
11237327	chr16:11237327:T:A	4.10323e-07	-1.24744e-10	-1.2994	5.79592e-06	-1.24744e-10	-1.29812
11237461	chr16:11237461:G:C	3.88467e-07	-1.24744e-10	-1.35413	5.48433e-06	-1.24744e-10	-1.35338
11237519	chr16:11237519:G:C	9.60272e-08	-1.42426	-1.32745	1.89541e-06	-1.10142	-1.31442
11237554	chr16:11237554:A:G	4.28391e-07	-1.24744e-10	-1.25631	5.99551e-06	-1.24744e-10	-1.26426
11237652	chr16:11237652:A:G	1.09793e-07	-1.46765	-1.15009	2.06799e-06	-1.19777	-1.13092
11237753	chr16:11237753:C:G	1.15717e-06	-1.24744e-10	-0.26261	1.56683e-05	-1.24744e-10	-0.303637
11238292	chr16:11238292:C:G	8.87728e-07	-1.24744e-10	-0.527676	1.21318e-05	-1.24744e-10	-0.559443
11238396	chr16:11238396:A:G	4.34348e-07	-1.24744e-10	-1.24249	6.15742e-06	-1.24744e-10	-1.23762
11238401	chr16:11238401:C:T	3.40178e-06	-1.24744e-10	0.815712	4.60919e-05	-1.24744e-10	0.775361
11238421	chr16:11238421:G:A	4.43474e-07	-1.24744e-10	-1.2217	6.18329e-06	-1.24744e-10	-1.23343
11238722	chr16:11238722:A:T	9.12711e-07	-1.24744e-10	-0.499922	1.2547e-05	-1.24744e-10	-0.525792
11238827	chr16:11238827:C:T	1.23608e-06	-1.24744e-10	-0.196642	1.67394e-05	-1.24744e-10	-0.237511
11238847	chr16:11238847:C:T	4.45485e-07	-1.24744e-10	-1.21718	6.22647e-06	-1.24744e-10	-1.22647
11238944	chr16:11238944:A:G	9.26125e-08	-1.47404	-1.31388	1.76874e-06	-1.18656	-1.29844
11238948	chr16:11238948:A:G	9.25586e-08	-1.47081	-1.31769	1.77063e-06	-1.18109	-1.30285
11239100	chr16:11239100:T:G	3.90971e-07	-1.24744e-10	-1.34771	5.50052e-06	-1.24744e-10	-1.35043
11239264	chr16:11239264:T:G	1.32534e-06	-1.24744e-10	-0.126921	1.79308e-05	-1.24744e-10	-0.168755
11239400	chr16:11239400:T:A	1.34376e-06	-1.24744e-10	-0.113113	1.90967e-05	-1.24744e-10	-0.105758
11239427	chr16:11239427:G:C	1.28184e-06	-1.24744e-10	-0.16029	1.73535e-05	-1.24744e-10	-0.201482
11239743	chr16:11239743:C:T	5.579e-07	-1.24744e-10	-0.992161	7.91682e-06	-1.24744e-10	-0.986286
11239992	chr16:11239992:T:C	7.92263e-07	-1.57239	0.93094	1.17864e-05	-1.48641	0.898077
11240090	chr16:11240090:C:G	4.92212e-07	-1.24744e-10	-1.11743	6.95044e-06	-1.24744e-10	-1.11647
11240384	chr16:11240384:C:T	3.66707e-07	-1.41178	-3.55028e-10	4.64744e-06	-1.51896	-3.55028e-10
11240385	chr16:11240385:G:A	9.84512e-08	-1.47872	-1.24806	1.88852e-06	-1.19302	-1.22647
11240647	chr16:11240647:C:T	1.3613e-07	-1.61241	-0.790323	1.97106e-06	-1.60073	-0.775967
11240908	chr16:11240908:G:A	4.99681e-07	-1.24744e-10	-1.10237	7.09144e-06	-1.24744e-10	-1.09639
11240961	chr16:11240961:C:T	9.2221e-08	-1.47688	-1.31528	1.76134e-06	-1.18923	-1.29996
11241235	chr16:11241235:C:T	1.01894e-07	-1.46631	-1.2261	1.97594e-06	-1.17233	-1.20189
11241385	chr16:11241385:C:G	4.72948e-07	-1.24744e-10	-1.15736	6.67773e-06	-1.24744e-10	-1.1565
11241534	chr16:11241534:C:T	9.50011e-08	-1.45011	-1.31234	1.84958e-06	-1.14384	-1.29647
11242142	chr16:11242142:A:G	1.85484e-07	-1.6211	-0.472277	2.64402e-06	-1.59648	-0.486498
11242334	chr16:11242334:G:A	9.54581e-08	-1.43519	-1.32246	1.87879e-06	-1.11629	-1.30835
11242994	chr16:11242994:T:C	4.08195e-07	-1.24744e-10	-1.3046	5.71238e-06	-1.24744e-10	-1.31264
11243251	chr16:11243251:A:C	4.86683e-07	-1.24744e-10	-1.12873	6.83116e-06	-1.24744e-10	-1.13378
11243588	chr16:11243588:T:A	1.10384e-06	-1.24744e-10	-0.309787	1.53289e-05	-1.24744e-10	-0.325536
11243864	chr16:11243864:G:T	9.26919e-08	-1.54554	-1.24152	1.66497e-06	-1.32407	-1.22139
11243905	chr16:11243905:C:T	4.33123e-07	-1.24744e-10	-1.24532	6.15094e-06	-1.24744e-10	-1.23867
11243948	chr16:11243948:A:G	3.58875e-07	-1.35132	-0.0820482	4.64597e-06	-1.3886	-0.130675
11244229	chr16:11244229:T:A	9.43699e-08	-1.46526	-1.30386	1.42466e-06	-1.39449	-1.30685
11244425	chr16:11244425:G:A	4.20129e-07	-1.24744e-10	-1.27578	5.91003e-06	-1.24744e-10	-1.27862
11244487	chr16:11244487:T:C	5.70075e-07	-1.24744e-10	-0.970573	8.02139e-06	-1.24744e-10	-0.973164
11244535	chr16:11244535:G:T	1.13329e-07	-1.61973	-0.966325	1.54949e-06	-1.62171	-0.995642
11244579	chr16:11244579:C:A	4.69198e-06	-1.24744e-10	1.13727	6.33871e-05	-1.24744e-10	1.09399
11245004	chr16:11245004:G:A	4.12304e-07	-1.24744e-10	-1.29458	5.78013e-06	-1.24744e-10	-1.30085
11245200	chr16:11245200:C:T	5.25071e-07	-1.24744e-10	-1.05281	7.34489e-06	-1.24744e-10	-1.06127
11245701	chr16:11245701:CG:C	4.64195e-07	-1.24744e-10	-1.17604	6.5049e-06	-1.24744e-10	-1.18272
11246271	chr16:11246271:G:T	9.40873e-08	-1.4398	-1.33232	1.7927e-06	-1.14775	-1.3238
11246473	chr16:11246473:T:C	6.83265e-07	-1.10777	0.318311	8.50066e-06	-1.17594	0.260804
11246664	chr16:11246664:A:G	9.57116e-08	-1.61372	-1.14128	1.35927e-06	-1.61272	-1.13561
11246722	chr16:11246722:G:A	8.53027e-08	-1.58317	-1.28697	1.438e-06	-1.41626	-1.27576
11246813	chr16:11246813:G:C	2.87575e-07	-1.42919	-0.225671	5.45972e-06	-1.16374	-0.194142
11246863	chr16:11246863:A:G	4.72126e-06	-1.24744e-10	1.14349	6.70566e-05	-1.24744e-10	1.15026
11247591	chr16:11247591:G:A	1.17864e-05	-1.24744e-10	2.05836	0.000160164	-1.24744e-10	2.02092
11247777	chr16:11247777:G:A	4.13471e-07	-1.24744e-10	-1.29175	5.79534e-06	-1.24744e-10	-1.29822
11247924	chr16:11247924:A:T	5.39686e-06	-1.24744e-10	1.27723	7.66714e-05	-1.24744e-10	1.28425
11248115	chr16:11248115:T:C	1.49258e-06	-0.564954	0.556877	1.08258e-05	-1.22839	0.55505
11248238	chr16:11248238:A:G	3.87106e-07	-1.24744e-10	-1.35764	5.45627e-06	-1.24744e-10	-1.35851
11248395	chr16:11248395:A:C	1.99927e-06	-1.24744e-10	0.284197	2.85198e-05	-1.24744e-10	0.295325
11248437	chr16:11248437:A:G	4.35238e-07	-1.574	0.333549	5.52166e-06	-1.60968	0.263083
11249165	chr16:11249165:C:A	3.18248e-07	-1.55351	-3.55028e-10	4.97555e-06	-1.45074	-3.55028e-10
11249690	chr16:11249690:C:T	5.2865e-07	-1.31038	0.264365	6.80151e-06	-1.44756	0.309429
11249703	chr16:11249703:G:A	4.28112e-07	-1.24744e-10	-1.25696	6.05393e-06	-1.24744e-10	-1.25457
11249732	chr16:11249732:G:T	2.13732e-06	-1.24744e-10	0.350965	2.89111e-05	-1.24744e-10	0.308952
11249869	chr16:11249869:T:C	4.493e-07	-1.24744e-10	-1.20865	6.28476e-06	-1.24744e-10	-1.21715
11250178	chr16:11250178:A:T	1.27227e-06	-1.24744e-10	-0.167783	1.77971e-05	-1.24744e-10	-0.176241
11250440	chr16:11250440:A:G	3.95077e-07	-1.24744e-10	-1.33726	5.57683e-06	-1.24744e-10	-1.33665
11250743	chr16:11250743:A:G	3.87487e-07	-1.24744e-10	-1.35666	5.48414e-06	-1.24744e-10	-1.35342
11251046	chr16:11251046:C:T	3.55771e-05	1.68766	1.47546	0.00116496	2.43569	1.56948
11251180	chr16:11251180:AAG:A	5.65719e-07	-0.978245	-3.55028e-10	8.09974e-06	-0.963443	-3.55028e-10
11251683	chr16:11251683:C:G	1.84413e-06	-1.24744e-10	0.203423	2.57713e-05	-1.24744e-10	0.193988
11251804	chr16:11251804:AAG:A	4.16648e-07	-1.24744e-10	-1.2841	5.86405e-06	-1.24744e-10	-1.28643
11251842	chr16:11251842:G:C	1.14689e-06	-1.39725	1.12572	1.52525e-05	-1.512	1.18147
11251895	chr16:11251895:G:A	3.9085e-07	-1.24744e-10	-1.34802	5.50684e-06	-1.24744e-10	-1.34928
11251897	chr16:11251897:C:T	1.75238e-06	0.06432	0.0880679	1.05246e-05	-0.722843	0.0212813
11251960	chr16:11251960:G:T	4.09214e-07	-1.24744e-10	-1.3021	5.78274e-06	-1.24744e-10	-1.3004
11252041	chr16:11252041:G:C	1.86102e-06	-1.24744e-10	0.212538	2.60068e-05	-1.24744e-10	0.203085
11252342	chr16:11252342:G:A	4.49763e-07	-1.24744e-10	-1.20762	6.34669e-06	-1.24744e-10	-1.20734
11252729	chr16:11252729:A:G	2.35793e-06	-0.251751	0.700949	1.91932e-05	-0.750132	0.649412
11252883	chr16:11252883:G:A	5.38784e-07	-1.24744e-10	-1.02703	7.60617e-06	-1.24744e-10	-1.02632
11253191	chr16:11253191:T:C	2.50514e-05	-1.24744e-10	2.81234	0.000379554	-1.24744e-10	2.88372
11253217	chr16:11253217:C:CT	6.97607e-07	-1.24744e-10	-0.768686	9.77951e-06	-1.24744e-10	-0.774986
11253311	chr16:11253311:A:G	6.36036e-07	-1.24744e-10	-0.861086	8.98142e-06	-1.24744e-10	-0.860117
11253342	chr16:11253342:A:G	4.31475e-07	-1.08941	-0.159721	4.11382e-06	-1.41498	-0.225941
11253454	chr16:11253454:T:C	4.65232e-07	-1.24744e-10	-1.1738	6.50024e-06	-1.24744e-10	-1.18344
11253641	chr16:11253641:C:A	1.00055e-06	-1.24744e-10	-0.408038	1.3918e-05	-1.24744e-10	-0.42209
11254001	chr16:11254001:T:C	0.000143003	-1.24744e-10	4.55428	0.00219756	-1.24744e-10	4.63983
11254012	chr16:11254012:G:A	8.71486e-07	-1.24744e-10	-0.546142	1.19527e-05	-1.24744e-10	-0.574317
11254037	chr16:11254037:T:A	4.3091e-07	-1.24744e-10	-1.25044	6.08218e-06	-1.24744e-10	-1.24991
11254604	chr16:11254604:T:C	1.51226e-06	-1.24744e-10	0.00502038	2.06157e-05	-1.24744e-10	-0.0292215
11255546	chr16:11255546:A:C	5.43606e-07	-1.24744e-10	-1.01812	7.57027e-06	-1.24744e-10	-1.03105
11255657	chr16:11255657:C:G	3.95063e-07	-1.24744e-10	-1.3373	5.57622e-06	-1.24744e-10	-1.33676
11255683	chr16:11255683:A:G	3.93758e-07	-1.24744e-10	-1.3406	5.55545e-06	-1.24744e-10	-1.3405
11255747	chr16:11255747:G:A	1.61755e-07	-1.52941	-0.700851	2.05599e-06	-1.59954	-0.73498
11255784	chr16:11255784:C:T	3.97558e-07	-1.24744e-10	-1.331	5.61044e-06	-1.24744e-10	-1.33065
11255821	chr16:11255821:C:T	6.65347e-05	1.7749	2.01423	0.00199346	2.4668	2.07555
11256000	chr16:11256000:C:G	2.9935e-07	-1.61473	-3.55028e-10	4.32103e-06	-1.59178	-3.55028e-10
11256249	chr16:11256249:G:A	3.91161e-07	-1.24744e-10	-1.34722	5.51694e-06	-1.24744e-10	-1.34745
11256551	chr16:11256551:C:T	4.62267e-07	-1.24744e-10	-1.1802	6.51344e-06	-1.24744e-10	-1.18141
11256563	chr16:11256563:C:T	4.23974e-07	-1.24744e-10	-1.26667	5.90118e-06	-1.24744e-10	-1.28012
11257108	chr16:11257108:G:A	1.09581e-06	-1.29289	0.975796	1.40079e-05	-1.44076	1.02511
11257134	chr16:11257134:C:T	2.77812e-07	-0.802872	-0.886526	2.46325e-06	-1.28579	-0.868006
11257354	chr16:11257354:A:G	2.18351e-06	-1.24729	1.61963	2.62309e-05	-1.41861	1.63027
11257389	chr16:11257389:G:A	3.90147e-07	-1.24744e-10	-1.34982	5.49872e-06	-1.24744e-10	-1.35076
11257393	chr16:11257393:A:G	4.98803e-07	-1.24744e-10	-1.10413	7.03817e-06	-1.24744e-10	-1.10393
11258347	chr16:11258347:G:T	4.52554e-07	-1.24744e-10	-1.20143	6.27179e-06	-1.24744e-10	-1.21921
11258456	chr16:11258456:A:T	4.97345e-07	-0.739015	-0.368042	4.47102e-06	-1.21845	-0.339205
11258538	chr16:11258538:C:T	5.38559e-07	-1.24744e-10	-1.02744	7.58968e-06	-1.24744e-10	-1.02849
11258911	chr16:11258911:A:G	4.19003e-07	-1.24744e-10	-1.27846	5.89335e-06	-1.24744e-10	-1.28145
11259073	chr16:11259073:G:A	3.77958e-07	-1.24656	-0.134999	3.91148e-06	-1.49272	-0.198637
11259079	chr16:11259079:G:C	5.79046e-07	-1.24744e-10	-0.954959	8.06994e-06	-1.24744e-10	-0.967129
11259094	chr16:11259094:C:G	4.35211e-07	-1.24744e-10	-1.24051	6.04658e-06	-1.24744e-10	-1.25578
11259207	chr16:11259207:G:A	1.51055e-05	0.734451	1.57202	9.02766e-05	-0.148825	1.59643
11259447	chr16:11259447:A:G	7.49573e-07	-0.671323	-0.0255154	6.57486e-06	-1.1783	0.00628217
11260103	chr16:11260103:AG:A	4.21664e-07	-1.24744e-10	-1.27213	5.95437e-06	-1.24744e-10	-1.27115
11260223	chr16:11260223:C:T	3.88212e-07	-1.24744e-10	-1.35479	5.47311e-06	-1.24744e-10	-1.35543
11260273	chr16:11260273:T:G	2.14604e-05	-0.116045	2.77367	0.000152003	-0.822906	2.79153
11260640	chr16:11260640:T:C	0.000626725	2.81065	3.22127	0.00128847	0.802891	3.30304
11260866	chr16:11260866:A:G	6.7667e-06	-1.24744e-10	1.50343	9.90562e-05	-1.24744e-10	1.54041
11260963	chr16:11260963:C:T	4.20584e-07	-1.12742	-0.147274	4.1648e-06	-1.41813	-0.210477
11261113	chr16:11261113:A:G	5.4916e-07	-0.692698	-0.315255	4.86589e-06	-1.18756	-0.28546
11261245	chr16:11261245:G:T	1.36174e-06	-1.31119	1.21137	1.75698e-05	-1.4533	1.26421
11261247	chr16:11261247:A:T	1.36264e-06	-1.31053	1.21137	1.75777e-05	-1.45285	1.26421
11261365	chr16:11261365:C:T	1.34731e-06	-1.25972	1.14924	1.71103e-05	-1.41688	1.20129
11261412	chr16:11261412:C:T	3.99837e-07	-1.24744e-10	-1.32529	5.6357e-06	-1.24744e-10	-1.32615
11261416	chr16:11261416:G:C	1.75126e-05	-0.237658	2.69199	0.000117129	-0.970859	2.67886
11261474	chr16:11261474:C:T	5.26128e-07	-1.24744e-10	-1.0508	7.42992e-06	-1.24744e-10	-1.04976
11261507	chr16:11261507:C:T	4.16098e-07	-1.14445	-0.140968	4.13715e-06	-1.43079	-0.204476
11261593	chr16:11261593:G:A	6.5441e-07	-0.464556	-0.368051	5.17756e-06	-1.06904	-0.341897
11261748	chr16:11261748:G:A	4.53639e-07	-1.24744e-10	-1.19904	6.40186e-06	-1.24744e-10	-1.19869
11261785	chr16:11261785:G:C	5.15397e-07	-1.24744e-10	-1.0714	7.27647e-06	-1.24744e-10	-1.07063
11262193	chr16:11262193:C:G	3.90661e-07	-1.24744e-10	-1.3485	5.49178e-06	-1.24744e-10	-1.35202
11262225	chr16:11262225:C:T	4.6302e-07	-1.24744e-10	-1.17857	6.50949e-06	-1.24744e-10	-1.18201
11262740	chr16:11262740:AT:A	3.92905e-07	-1.24744e-10	-1.34277	5.52313e-06	-1.24744e-10	-1.34633
11262821	chr16:11262821:C:T	3.44112e-07	-1.47537	-3.55028e-10	4.41612e-06	-1.57001	-3.55028e-10
11263097	chr16:11263097:C:T	3.92927e-07	-1.24744e-10	-1.34272	5.5458e-06	-1.24744e-10	-1.34223
11263614	chr16:11263614:C:T	4.85771e-07	-1.24744e-10	-1.13061	6.81851e-06	-1.24744e-10	-1.13563
11264003	chr16:11264003:T:G	3.00023e-07	-1.61248	-3.55028e-10	4.4076e-06	-1.57195	-3.55028e-10
11264161	chr16:11264161:G:A	0.001836	2.7385	4.36826	0.00355208	0.665375	4.45464
11264338	chr16:11264338:C:T	6.43095e-07	-1.24744e-10	-0.85005	9.14988e-06	-1.24744e-10	-0.841535
11264374	chr16:11264374:T:C	4.41082e-07	-1.24744e-10	-1.22711	6.1215e-06	-1.24744e-10	-1.24347
11264702	chr16:11264702:C:T	4.26469e-07	-1.24744e-10	-1.2608	5.93318e-06	-1.24744e-10	-1.27472
11264710	chr16:11264710:A:T	4.64327e-07	-1.24744e-10	-1.17575	6.54288e-06	-1.24744e-10	-1.1769
11265305	chr16:11265305:T:C	9.56002e-07	-1.24744e-10	-0.453582	1.30986e-05	-1.24744e-10	-0.482772
11265318	chr16:11265318:T:C	5.41226e-07	-1.24744e-10	-1.02251	7.63928e-06	-1.24744e-10	-1.02197
11265818	chr16:11265818:C:T	1.4855e-06	-0.369335	0.356501	1.10069e-05	-1.03166	0.374913
11265823	chr16:11265823:C:T	0.000487869	3.60714	2.17432	0.000748371	1.32022	2.2424
11266072	chr16:11266072:A:G	4.23219e-07	-0.461304	-0.807148	3.3337e-06	-1.06398	-0.787214
11266616	chr16:11266616:T:A	4.69469e-07	-1.24744e-10	-1.16474	6.56812e-06	-1.24744e-10	-1.17305
11266844	chr16:11266844:C:T	4.34814e-07	-0.523941	-0.717481	3.41364e-06	-1.12267	-0.704824
11266845	chr16:11266845:A:G	4.88042e-07	-1.24744e-10	-1.12594	6.85527e-06	-1.24744e-10	-1.13026
11266851	chr16:11266851:T:C	5.9658e-07	-1.24744e-10	-0.925128	8.41854e-06	-1.24744e-10	-0.924838
11266992	chr16:11266992:A:G	1.95526e-05	-0.27935	2.84387	0.000133948	-0.991297	2.83347
11267345	chr16:11267345:A:G	0.000267076	3.37798	1.80097	0.000424648	1.13315	1.86284
11267616	chr16:11267616:G:A	8.40738e-07	-1.24744e-10	-0.582062	1.15405e-05	-1.24744e-10	-0.609416
11267676	chr16:11267676:GTGTGTCCACA:G	4.10359e-07	-0.73401	-0.565298	3.46977e-06	-1.25901	-0.552181
11268494	chr16:11268494:C:T	1.54839e-05	2.33122	-3.55028e-10	0.000399635	2.93528	-3.55028e-10
11268697	chr16:11268697:T:C	4.84611e-07	-1.24744e-10	-1.133	6.77375e-06	-1.24744e-10	-1.14222
11268872	chr16:11268872:G:A	1.68952e-05	-0.41555	2.83399	0.000119821	-1.09125	2.82198
11269134	chr16:11269134:G:T	9.2817e-07	-1.24744e-10	-0.483126	1.27146e-05	-1.24744e-10	-0.512521
11269146	chr16:11269146:C:G	3.14786e-07	-1.56445	-3.55028e-10	4.67012e-06	-1.51409	-3.55028e-10
11269572	chr16:11269572:G:A	4.05271e-07	-1.24744e-10	-1.31178	5.72764e-06	-1.24744e-10	-1.30997
11269650	chr16:11269650:A:G	4.61496e-07	-1.24744e-10	-1.18187	6.45819e-06	-1.24744e-10	-1.18993
11269835	chr16:11269835:A:G	3.96351e-07	-0.732258	-0.601783	4.7041e-06	-0.932588	-0.574252
11270222	chr16:11270222:A:T	3.55308e-07	-0.803041	-0.640316	4.24465e-06	-0.996427	-0.613189
11270410	chr16:11270410:T:C	3.86396e-07	-1.24744e-10	-1.35948	5.45188e-06	-1.24744e-10	-1.35932
11270560	chr16:11270560:T:G	3.15325e-07	-1.56274	-3.55028e-10	5.08111e-06	-1.42975	-3.55028e-10
11270744	chr16:11270744:T:A	1.69757e-06	-1.24744e-10	0.12061	2.31025e-05	-1.24744e-10	0.0846662
11270783	chr16:11270783:T:C	1.13869e-06	-1.24744e-10	-0.278709	1.55327e-05	-1.24744e-10	-0.312329
11270926	chr16:11270926:T:C	4.71127e-07	-1.24744e-10	-1.16121	6.5909e-06	-1.24744e-10	-1.16958
11270954	chr16:11270954:C:G	3.15481e-07	-1.56224	-3.55028e-10	4.67862e-06	-1.51227	-3.55028e-10
11271031	chr16:11271031:C:T	4.95981e-07	-1.24744e-10	-1.1098	6.99553e-06	-1.24744e-10	-1.11
11271071	chr16:11271071:AG:A	3.8641e-07	-1.24744e-10	-1.35944	5.45213e-06	-1.24744e-10	-1.35927
11271247	chr16:11271247:G:A	1.78328e-05	-0.302941	2.77539	0.00012227	-1.0143	2.76526
11271486	chr16:11271486:C:T	7.86707e-07	-1.24744e-10	-0.648485	1.08048e-05	-1.24744e-10	-0.675288
11271559	chr16:11271559:G:A	3.37692e-06	0.0763298	0.732048	2.45461e-05	-0.618245	0.763525
11271643	chr16:11271643:C:T	0.00134125	2.1552	4.63758	0.00611362	0.920642	4.74236
11271746	chr16:11271746:A:T	3.88348e-07	-1.24744e-10	-1.35444	5.50141e-06	-1.24744e-10	-1.35027
11271874	chr16:11271874:T:C	4.18112e-07	-1.24744e-10	-1.28059	5.82455e-06	-1.24744e-10	-1.29319
11272136	chr16:11272136:T:C	9.7663e-07	-1.24744e-10	-0.432234	1.36422e-05	-1.24744e-10	-0.442104
11272401	chr16:11272401:G:A	1.16953e-06	-1.24744e-10	-0.251988	1.63538e-05	-1.24744e-10	-0.260818
11272539	chr16:11272539:C:T	9.28276e-07	-1.24744e-10	-0.483012	1.27221e-05	-1.24744e-10	-0.511931
11272890	chr16:11272890:G:A	1.65712e-06	-1.24744e-10	0.0964944	2.24871e-05	-1.24744e-10	0.0576673
11273227	chr16:11273227:T:TC	1.13414e-06	-1.24744e-10	-0.282711	1.54885e-05	-1.24744e-10	-0.315178
11273286	chr16:11273286:A:G	4.97563e-07	-1.24744e-10	-1.10662	6.94564e-06	-1.24744e-10	-1.11716
11273620	chr16:11273620:G:A	2.05955e-07	-1.46773	-0.520952	4.55374e-06	-1.02095	-0.518379
11274108	chr16:11274108:ATTGT:A	4.0456e-07	-1.24744e-10	-1.31354	5.70534e-06	-1.24744e-10	-1.31387
11274120	chr16:11274120:T:C	3.90028e-07	-1.24744e-10	-1.35012	5.51375e-06	-1.24744e-10	-1.34803
11274196	chr16:11274196:G:A	3.89362e-07	-1.24744e-10	-1.35183	5.50366e-06	-1.24744e-10	-1.34986
11274328	chr16:11274328:G:T	5.10989e-07	-1.24744e-10	-1.07999	7.33805e-06	-1.24744e-10	-1.0622
11274530	chr16:11274530:A:C	6.36512e-07	-1.24744e-10	-0.860338	8.91387e-06	-1.24744e-10	-0.867666
11274595	chr16:11274595:A:T	4.45338e-06	-1.24744e-10	1.08508	6.39604e-05	-1.24744e-10	1.10299
11274665	chr16:11274665:C:T	4.74247e-07	-1.24744e-10	-1.15461	6.642e-06	-1.24744e-10	-1.16186
11274707	chr16:11274707:TTTTTG:T	7.39138e-07	-1.24744e-10	-0.710856	1.01935e-05	-1.24744e-10	-0.733527
11274759	chr16:11274759:T:A	3.87674e-06	-1.15044	2.09685	4.60316e-05	-1.35975	2.13381
11275571	chr16:11275571:C:T	4.27885e-06	-1.19914	2.24424	5.149e-05	-1.39616	2.28227
11275677	chr16:11275677:G:A	8.4171e-07	-1.24744e-10	-0.580906	1.17648e-05	-1.24744e-10	-0.590159
11275839	chr16:11275839:C:G	3.06915e-07	-1.58977	-3.55028e-10	4.67254e-06	-1.51357	-3.55028e-10
11275965	chr16:11275965:G:A	1.24867e-05	-1.24744e-10	2.11608	0.000192053	-1.24744e-10	2.2025
11276081	chr16:11276081:G:A	2.17479e-06	-1.24744e-10	0.368347	2.93717e-05	-1.24744e-10	0.324757
11276083	chr16:11276083:C:G	1.38661e-06	-1.24744e-10	-0.0817208	2.03504e-05	-1.24744e-10	-0.0421742
11276090	chr16:11276090:G:A	1.95423e-06	-1.24744e-10	0.261412	2.6429e-05	-1.24744e-10	0.219187
11276596	chr16:11276596:C:T	5.27984e-07	0.160602	-1.20788	1.19791e-05	0.612333	-1.18444
11276621	chr16:11276621:G:C	1.14991e-06	-1.24744e-10	-0.268899	1.64052e-05	-1.24744e-10	-0.257675
11276741	chr16:11276741:C:G	5.13317e-06	-1.18221	2.40935	6.15522e-05	-1.38406	2.44867
11276759	chr16:11276759:G:A	2.75959e-07	-1.37342	-0.322666	3.08466e-06	-1.61527	-0.313559
11276762	chr16:11276762:C:T	6.49101e-07	-0.840753	-3.55028e-10	7.34889e-06	-1.06073	-3.55028e-10
11276881	chr16:11276881:C:G	3.86357e-07	-1.24744e-10	-1.35958	5.44978e-06	-1.24744e-10	-1.3597
11277422	chr16:11277422:T:C	9.82121e-08	-1.43729	-1.29192	1.22961e-06	-1.56772	-1.28087
11277453	chr16:11277453:C:T	9.83893e-08	-1.43371	-1.2937	1.22959e-06	-1.56581	-1.28278
11277902	chr16:11277902:C:T	1.70936e-07	-1.24159	-0.933465	3.46792e-06	-0.937757	-0.873964
11278127	chr16:11278127:C:T	4.09434e-07	-1.24744e-10	-1.30157	5.80449e-06	-1.24744e-10	-1.29664
11278323	chr16:11278323:G:A	3.91504e-07	-1.24744e-10	-1.34635	5.5374e-06	-1.24744e-10	-1.34375
11278345	chr16:11278345:A:G	1.6141e-07	-1.29793	-0.934466	3.2043e-06	-1.01525	-0.875535
11278470	chr16:11278470:G:A	1.34051e-07	-1.50814	-0.909985	1.69889e-06	-1.61707	-0.908229
11278799	chr16:11278799:G:A	3.74232e-06	-1.12447	2.03559	6.89668e-05	-0.879463	2.05781
11278878	chr16:11278878:A:G	7.42056e-07	-1.24744e-10	-0.706917	1.03863e-05	-1.24744e-10	-0.714785
11279166	chr16:11279166:C:T	5.64327e-07	0.35127	-1.33198	1.10374e-05	0.681312	-1.3353
11279444	chr16:11279444:C:T	5.40396e-06	-1.2721	2.55064	6.65378e-05	-1.44853	2.59103
11279463	chr16:11279463:C:T	2.66e-06	-1.13061	1.70035	4.87726e-05	-0.889666	1.72156
11279479	chr16:11279479:T:C	9.88777e-08	-1.4249	-1.29755	1.22983e-06	-1.56152	-1.28688
11279548	chr16:11279548:G:T	2.25009e-06	-1.20974	1.61213	4.05264e-05	-0.985735	1.63242
11280248	chr16:11280248:G:C	3.86318e-07	-1.24744e-10	-1.35968	5.44992e-06	-1.24744e-10	-1.35967
11280355	chr16:11280355:G:T	7.41749e-06	-1.25509	2.85034	9.22481e-05	-1.43206	2.90127
11281185	chr16:11281185:C:T	1.38856e-06	-1.24744e-10	-0.0803173	1.98291e-05	-1.24744e-10	-0.0681243
11281309	chr16:11281309:C:T	4.03176e-07	-1.24744e-10	-1.31697	5.70638e-06	-1.24744e-10	-1.31369
11281345	chr16:11281345:C:G	8.71036e-07	-1.24744e-10	-0.546658	1.2247e-05	-1.24744e-10	-0.549996
11281352	chr16:11281352:G:A	3.86324e-07	-1.24744e-10	-1.35967	5.4498e-06	-1.24744e-10	-1.3597
11281429	chr16:11281429:G:T	1.0149e-07	-1.42529	-1.2711	1.26614e-06	-1.56111	-1.2582
11281849	chr16:11281849:C:A	3.89379e-07	-1.24744e-10	-1.35179	5.50194e-06	-1.24744e-10	-1.35017
11282100	chr16:11282100:A:T	4.06697e-06	-1.24744e-10	0.994312	5.80364e-05	-1.24744e-10	1.0058
11282172	chr16:11282172:C:T	8.61549e-08	-1.50756	-1.35263	1.09325e-06	-1.6126	-1.35351
11282589	chr16:11282589:A:G	1.42021e-06	-1.16443	1.10665	2.62528e-05	-0.916745	1.12924
11282642	chr16:11282642:C:T	3.92136e-07	-1.24744e-10	-1.34473	5.51801e-06	-1.24744e-10	-1.34726
11282883	chr16:11282883:A:G	9.96789e-08	-1.3864	-1.32799	1.21452e-06	-1.54059	-1.32033
11282941	chr16:11282941:C:G	3.96103e-07	-1.24744e-10	-1.33467	5.56921e-06	-1.24744e-10	-1.33802
11282948	chr16:11282948:TCAGCTCAATTG:T	3.88149e-07	-1.24744e-10	-1.35495	5.47375e-06	-1.24744e-10	-1.35531
11283377	chr16:11283377:G:A	1.4132e-06	-1.13064	1.06791	2.62619e-05	-0.876038	1.08888
11283555	chr16:11283555:G:C	3.91867e-07	-1.24744e-10	-1.34542	5.54004e-06	-1.24744e-10	-1.34327
11284045	chr16:11284045:G:T	3.2833e-06	-1.24744e-10	0.780262	4.71326e-05	-1.24744e-10	0.79769
11284067	chr16:11284067:C:G	3.26e-06	-1.24744e-10	0.773141	4.6795e-05	-1.24744e-10	0.790501
11284252	chr16:11284252:G:A	3.43367e-07	-1.47754	-3.55028e-10	4.81867e-06	-1.48278	-3.55028e-10
11284294	chr16:11284294:G:A	1.11415e-07	-1.47894	-1.12414	1.37432e-06	-1.61994	-1.11738
11284502	chr16:11284502:C:T	1.02204e-07	-1.49683	-1.19254	1.28529e-06	-1.61757	-1.18671
11284541	chr16:11284541:A:T	3.80532e-07	-1.37477	-3.55028e-10	6.60553e-06	-1.16737	-3.55028e-10
11284705	chr16:11284705:C:T	4.86497e-07	-1.24744e-10	-1.12911	6.70839e-06	-1.24744e-10	-1.15192
11284898	chr16:11284898:T:A	8.06495e-07	-1.24744e-10	-0.623644	1.1284e-05	-1.24744e-10	-0.631887
11285050	chr16:11285050:G:A	4.3306e-06	-1.22125	2.27837	5.2494e-05	-1.41038	2.3158
11285060	chr16:11285060:T:G	3.86441e-07	-1.24744e-10	-1.35936	5.45451e-06	-1.24744e-10	-1.35883
11285386	chr16:11285386:A:G	3.86459e-07	-1.24744e-10	-1.35931	5.45015e-06	-1.24744e-10	-1.35963
11285516	chr16:11285516:C:T	3.09313e-05	0.747254	2.27593	0.000184202	-0.142592	2.30335
11285918	chr16:11285918:T:C	1.57495e-07	-1.27776	-0.979189	3.15836e-06	-0.982251	-0.922971
11286081	chr16:11286081:A:G	1.93561e-06	-1.12269	1.37452	3.63846e-05	-0.85977	1.39864
11286228	chr16:11286228:A:C	4.26526e-07	-1.24744e-10	-1.26067	6.00155e-06	-1.24744e-10	-1.26326
11286284	chr16:11286284:G:A	2.38483e-07	-0.817247	-1.0248	1.84399e-06	-1.43924	-1.00411
11286578	chr16:11286578:G:A	3.92947e-07	-1.24744e-10	-1.34267	5.5521e-06	-1.24744e-10	-1.3411
11286813	chr16:11286813:C:G	1.74332e-07	-1.25308	-0.902294	3.5254e-06	-0.95399	-0.841292
11286825	chr16:11286825:C:A	3.9331e-07	-1.24744e-10	-1.34174	5.55157e-06	-1.24744e-10	-1.34119
11287088	chr16:11287088:C:T	2.4618e-06	-1.14731	1.63962	4.59062e-05	-0.893042	1.66437
11287179	chr16:11287179:A:G	1.74133e-06	-1.24431	1.39037	2.15957e-05	-1.41791	1.43513
11287267	chr16:11287267:C:T	3.93348e-07	-1.24744e-10	-1.34165	5.53556e-06	-1.24744e-10	-1.34408
11287639	chr16:11287639:C:T	2.33658e-07	-0.505747	-1.35673	1.53688e-06	-1.26741	-1.35811
11287697	chr16:11287697:T:C	3.7578e-06	-1.24744e-10	0.915248	5.36274e-05	-1.24744e-10	0.926785
11288099	chr16:11288099:T:C	1.27401e-07	-1.54624	-0.92276	1.67876e-06	-1.61889	-0.918327
11288121	chr16:11288121:G:C	3.99102e-07	-1.24744e-10	-1.32712	5.62256e-06	-1.24744e-10	-1.32849
11288144	chr16:11288144:C:G	4.97366e-07	0.214909	-1.32193	1.03097e-05	0.603924	-1.32611
11288158	chr16:11288158:G:A	5.9903e-07	0.400408	-1.32144	1.27122e-05	0.812897	-1.32561
11288227	chr16:11288227:G:A	4.00519e-07	-1.24744e-10	-1.32358	5.66305e-06	-1.24744e-10	-1.32131
11288611	chr16:11288611:G:A	3.86406e-07	-1.24744e-10	-1.35945	5.44986e-06	-1.24744e-10	-1.35969
11288645	chr16:11288645:T:C	7.67526e-08	-1.61674	-1.35902	1.19874e-06	-1.51543	-1.35857
11288668	chr16:11288668:T:C	1.33261e-07	-1.49561	-0.928419	1.67363e-06	-1.61918	-0.921099
11288675	chr16:11288675:C:T	3.86593e-07	-1.24744e-10	-1.35897	5.45116e-06	-1.24744e-10	-1.35945
11288838	chr16:11288838:C:T	2.76826e-06	-1.20194	1.81157	5.11094e-05	-0.959676	1.83837
11288896	chr16:11288896:G:A	5.71176e-07	-0.968645	-3.55028e-10	9.71109e-06	-0.782007	-3.55028e-10
11288901	chr16:11288901:T:C	4.02976e-07	-1.24744e-10	-1.31747	5.66052e-06	-1.24744e-10	-1.32176
11289579	chr16:11289579:A:G	3.86363e-07	-1.24744e-10	-1.35956	5.45261e-06	-1.24744e-10	-1.35918
11289847	chr16:11289847:A:T	1.89696e-06	-1.24744e-10	0.231666	2.72148e-05	-1.24744e-10	0.248488
11290279	chr16:11290279:T:C	3.87734e-07	-1.24744e-10	-1.35602	5.47803e-06	-1.24744e-10	-1.35453
11290285	chr16:11290285:G:A	4.01016e-07	-1.24744e-10	-1.32234	5.65374e-06	-1.24744e-10	-1.32296
11290307	chr16:11290307:A:G	4.37031e-07	-1.24744e-10	-1.23634	6.1486e-06	-1.24744e-10	-1.23905
11290884	chr16:11290884:T:C	6.20493e-07	-1.24744e-10	-0.885828	8.71154e-06	-1.24744e-10	-0.890627
11290919	chr16:11290919:T:C	4.05803e-07	-1.24744e-10	-1.31047	5.73661e-06	-1.24744e-10	-1.30841
11290972	chr16:11290972:C:T	2.33343e-06	-1.26998	1.70873	4.35398e-05	-1.03395	1.75235
11291099	chr16:11291099:A:G	6.52318e-07	-1.24744e-10	-0.835809	9.04238e-06	-1.24744e-10	-0.853353
11291154	chr16:11291154:C:T	1.40868e-07	-1.33462	-1.0339	2.73954e-06	-1.0664	-0.981082
11291168	chr16:11291168:C:G	4.05906e-06	-1.24744e-10	0.992365	5.70823e-05	-1.24744e-10	0.989219
11291247	chr16:11291247:G:C	1.51997e-07	-0.937512	-1.35497	1.48096e-06	-1.30825	-1.35433
11291472	chr16:11291472:C:T	1.58366e-07	-1.50926	-0.742171	1.92776e-06	-1.60719	-0.791731
11292011	chr16:11292011:A:G	1.0973e-06	-1.24744e-10	-0.315736	1.53856e-05	-1.24744e-10	-0.321843
11292107	chr16:11292107:C:A	1.48707e-07	-1.06521	-1.24915	1.51731e-06	-1.39216	-1.24617
11292125	chr16:11292125:G:A	6.42446e-07	-1.24744e-10	-0.851059	9.14568e-06	-1.24744e-10	-0.841994
11292595	chr16:11292595:T:C	3.84469e-07	-0.453656	-0.910823	8.62015e-06	-0.0246145	-0.876558
11292659	chr16:11292659:G:C	4.41503e-07	-1.24744e-10	-1.22616	6.23176e-06	-1.24744e-10	-1.22562
11292796	chr16:11292796:C:T	4.27795e-06	-1.24744e-10	1.04489	5.7953e-05	-1.24744e-10	1.00436
11292988	chr16:11292988:G:A	5.18713e-07	-1.24744e-10	-1.06499	7.29455e-06	-1.24744e-10	-1.06815
11293080	chr16:11293080:C:T	3.87521e-07	-1.24744e-10	-1.35657	5.46214e-06	-1.24744e-10	-1.35743
11293272	chr16:11293272:C:A	1.31267e-07	-1.5204	-0.918709	1.62015e-06	-1.61044	-0.962312
11293307	chr16:11293307:T:C	8.81792e-08	-1.54414	-1.29283	1.17056e-06	-1.61155	-1.28624
11293440	chr16:11293440:T:G	3.94061e-07	-1.24744e-10	-1.33983	5.55356e-06	-1.24744e-10	-1.34084
11293486	chr16:11293486:G:A	4.1921e-06	-1.24744e-10	1.02462	5.68126e-05	-1.24744e-10	0.984484
11293526	chr16:11293526:G:C	6.84505e-07	-1.24744e-10	-0.787645	9.57961e-06	-1.24744e-10	-0.795638
11293718	chr16:11293718:A:G	2.00411e-07	-1.32035	-0.695622	2.52205e-06	-1.45517	-0.675032
11294005	chr16:11294005:GGTGCATTTCATCCTTACA:G	2.97977e-07	-1.61933	-3.55028e-10	4.23312e-06	-1.61234	-3.55028e-10
11294271	chr16:11294271:G:A	4.08342e-06	-1.24744e-10	0.998348	5.75291e-05	-1.24744e-10	0.997016
11294681	chr16:11294681:C:T	2.39891e-06	-1.24744e-10	0.466428	3.32572e-05	-1.24744e-10	0.448996
11294794	chr16:11294794:A:G	1.13228e-07	-1.59905	-0.987885	2.03606e-06	-1.39518	-0.949081
11295129	chr16:11295129:C:T	1.14511e-06	-1.24744e-10	-0.273082	1.61361e-05	-1.24744e-10	-0.274213
11295429	chr16:11295429:A:C	1.00915e-06	-1.24744e-10	-0.399473	1.43842e-05	-1.24744e-10	-0.389144
11295623	chr16:11295623:C:T	1.76753e-06	-1.58946	1.75046	3.11141e-05	-1.41856	1.80095
11295732	chr16:11295732:G:A	7.34643e-07	-1.27488	0.557925	1.40865e-05	-1.00953	0.599474
11295917	chr16:11295917:C:T	1.19613e-06	-1.24065	1.01116	1.4404e-05	-1.4271	1.03933
11296129	chr16:11296129:C:T	7.12693e-07	-1.31189	0.5646	1.34925e-05	-1.05914	0.605997
11296169	chr16:11296169:G:A	1.87142e-06	-1.24744e-10	0.218112	2.5516e-05	-1.24744e-10	0.184029
11296227	chr16:11296227:G:A	2.12573e-06	-1.59747	1.943	3.69723e-05	-1.43948	1.99438
11296472	chr16:11296472:G:T	2.60515e-06	-1.24744e-10	0.548903	3.65912e-05	-1.24744e-10	0.544532
11296588	chr16:11296588:T:C	1.90999e-06	-1.28935	1.52786	3.44628e-05	-1.06054	1.54514
11296871	chr16:11296871:G:C	8.49215e-08	-1.54371	-1.3309	1.13057e-06	-1.60313	-1.32943
11296972	chr16:11296972:G:A	5.18111e-07	-1.24744e-10	-1.06615	7.21693e-06	-1.24744e-10	-1.07884
11297055	chr16:11297055:C:T	4.12198e-07	-1.24744e-10	-1.29484	5.78977e-06	-1.24744e-10	-1.29918
11297333	chr16:11297333:G:C	9.99668e-08	-1.59232	-1.11918	1.36099e-06	-1.59921	-1.14785
11297618	chr16:11297618:T:TC	2.20011e-07	-0.572226	-1.35044	4.13527e-06	-0.283809	-1.35191
11297720	chr16:11297720:C:T	1.02187e-06	-1.24744e-10	-0.386951	1.41613e-05	-1.24744e-10	-0.404759
11297853	chr16:11297853:G:A	4.66837e-07	-1.31654	0.14618	8.78515e-06	-1.06614	0.183929
11298241	chr16:11298241:C:T	4.64211e-07	-1.33353	0.157528	8.69774e-06	-1.08796	0.195747
11298382	chr16:11298382:A:G	5.40148e-07	-1.24744e-10	-1.0245	7.62686e-06	-1.24744e-10	-1.0236
11298498	chr16:11298498:CACAGCTATAATCCCAGCTCTT:C	3.8897e-07	-1.24744e-10	-1.35284	5.48019e-06	-1.24744e-10	-1.35414
11298708	chr16:11298708:A:G	5.49467e-07	-1.24744e-10	-1.00739	7.75076e-06	-1.24744e-10	-1.00748
11298915	chr16:11298915:C:T	1.64949e-07	-1.60275	-0.607955	2.3005e-06	-1.62176	-0.600393
11299219	chr16:11299219:G:T	6.00276e-07	-1.24744e-10	-0.918951	8.33456e-06	-1.24744e-10	-0.934864
11299306	chr16:11299306:G:C	2.23227e-06	-1.24744e-10	0.394433	3.1318e-05	-1.24744e-10	0.388917
11299350	chr16:11299350:G:A	2.42787e-07	-1.57003	-0.254124	4.36924e-06	-1.36357	-0.217117
11299761	chr16:11299761:C:G	2.3278e-07	-1.58688	-0.279371	4.10456e-06	-1.40228	-0.240895
11299828	chr16:11299828:A:G	1.60901e-07	-1.56369	-0.67186	2.94128e-06	-1.33557	-0.640866
11300018	chr16:11300018:C:A	1.29343e-06	-1.24744e-10	-0.15129	1.77251e-05	-1.24744e-10	-0.180292
11300030	chr16:11300030:G:C	3.22156e-07	-1.60361	0.0623055	5.64892e-06	-1.43969	0.115884
11300271	chr16:11300271:A:G	2.95014e-07	-1.58279	-0.0465297	5.29616e-06	-1.38847	0.000180888
11300398	chr16:11300398:C:T	7.78694e-07	-1.24744e-10	-0.658724	1.10788e-05	-1.24744e-10	-0.650246
11300545	chr16:11300545:T:A	2.17896e-07	-1.55871	-0.373614	3.97219e-06	-1.33879	-0.337169
11301213	chr16:11301213:A:G	5.97814e-07	-1.24744e-10	-0.923061	8.4252e-06	-1.24744e-10	-0.924048
11301252	chr16:11301252:G:A	4.46346e-07	-1.24744e-10	-1.21525	6.32106e-06	-1.24744e-10	-1.21139
11301270	chr16:11301270:A:G	4.10446e-07	-1.24744e-10	-1.2991	5.80973e-06	-1.24744e-10	-1.29574
11301470	chr16:11301470:A:C	3.72391e-07	-1.3964	-3.55028e-10	4.78718e-06	-1.48933	-3.55028e-10
11301834	chr16:11301834:T:G	3.93217e-07	-1.24744e-10	-1.34198	5.55513e-06	-1.24744e-10	-1.34055
11301862	chr16:11301862:C:G	7.76724e-07	-1.24744e-10	-0.661256	1.08895e-05	-1.24744e-10	-0.667477
11302243	chr16:11302243:A:G	4.20085e-07	-1.24744e-10	-1.27588	5.92445e-06	-1.24744e-10	-1.27619
11302922	chr16:11302922:G:A	2.62151e-07	-1.40931	-0.338108	4.63588e-06	-1.1998	-0.321649
11302968	chr16:11302968:A:G	4.00008e-07	-1.24744e-10	-1.32486	5.62259e-06	-1.24744e-10	-1.32848
11302980	chr16:11302980:T:C	3.8679e-07	-1.24744e-10	-1.35846	5.45614e-06	-1.24744e-10	-1.35853
11302983	chr16:11302983:T:C	1.37828e-06	-1.3253	1.23755	1.69262e-05	-1.48871	1.26229
11303226	chr16:11303226:T:C	1.40815e-07	-1.49517	-0.873725	1.70527e-06	-1.60191	-0.919645
11303424	chr16:11303424:T:C	4.75707e-07	-1.24744e-10	-1.15154	6.6549e-06	-1.24744e-10	-1.15992
11303508	chr16:11303508:A:G	8.33873e-07	-1.24744e-10	-0.59026	1.20136e-05	-1.24744e-10	-0.569239
11303592	chr16:11303592:G:A	1.01867e-06	-1.24744e-10	-0.390087	1.41136e-05	-1.24744e-10	-0.408139
11303679	chr16:11303679:G:C	3.885e-07	-1.24744e-10	-1.35405	5.47903e-06	-1.24744e-10	-1.35435
11303775	chr16:11303775:G:T	6.07339e-07	-1.24744e-10	-0.907255	8.64787e-06	-1.24744e-10	-0.897962
11303855	chr16:11303855:C:T	5.42154e-07	-1.24744e-10	-1.02079	7.70519e-06	-1.24744e-10	-1.01338
11304408	chr16:11304408:T:G	3.52491e-07	-1.21975	-0.231563	6.80734e-06	-0.938713	-0.19856
11304516	chr16:11304516:A:G	1.16362e-06	-1.24744e-10	-0.257051	1.63475e-05	-1.24744e-10	-0.261199
11304542	chr16:11304542:C:T	5.17273e-07	-1.24744e-10	-1.06777	7.34058e-06	-1.24744e-10	-1.06186
11304610	chr16:11304610:C:G	1.68745e-07	-1.61425	-0.573703	2.40317e-06	-1.62011	-0.558378
11304634	chr16:11304634:GAA:G	2.31666e-07	-1.60707	-0.263976	3.29379e-06	-1.62171	-0.241526
11304643	chr16:11304643:T:C	3.28199e-07	-0.989892	-0.532828	2.80955e-06	-1.44041	-0.58184
11304941	chr16:11304941:A:T	3.11489e-07	-1.27519	-0.299782	5.89596e-06	-1.01303	-0.267975
11305032	chr16:11305032:AGT:A	3.91463e-07	-1.24744e-10	-1.34645	5.51808e-06	-1.24744e-10	-1.34725
11305681	chr16:11305681:T:A	1.89745e-07	-1.35008	-0.720583	3.37446e-06	-1.12732	-0.711721
11305721	chr16:11305721:G:C	4.89189e-07	-1.24744e-10	-1.12359	6.8394e-06	-1.24744e-10	-1.13257
11305746	chr16:11305746:C:A	2.27866e-07	-1.28481	-0.602778	4.14431e-06	-1.04053	-0.593004
11305995	chr16:11305995:A:G	4.95441e-07	-1.24744e-10	-1.11089	6.87792e-06	-1.24744e-10	-1.12696
11306697	chr16:11306697:G:A	4.72532e-07	-1.24744e-10	-1.15824	6.61069e-06	-1.24744e-10	-1.16659
11307043	chr16:11307043:C:G	1.6526e-06	-0.942594	1.03636	2.98863e-05	-0.682995	1.02512
11307348	chr16:11307348:A:G	4.26256e-07	-1.24744e-10	-1.2613	6.03451e-06	-1.24744e-10	-1.25778
11307559	chr16:11307559:C:T	3.93353e-07	-1.24744e-10	-1.34163	5.55019e-06	-1.24744e-10	-1.34144
11307622	chr16:11307622:C:T	1.27906e-06	-0.174789	0.0123266	8.20087e-06	-0.902163	-0.0488714
11307627	chr16:11307627:C:T	5.17273e-07	-1.24744e-10	-1.06777	7.29466e-06	-1.24744e-10	-1.06813
11307646	chr16:11307646:A:C	4.45764e-07	-0.709499	-0.507052	8.90831e-06	-0.38542	-0.482871
11308003	chr16:11308003:T:C	5.39625e-07	-1.02547	-3.55028e-10	8.47239e-06	-0.918462	-3.55028e-10
11308009	chr16:11308009:G:T	5.21974e-07	-0.948008	-0.110716	1.00325e-05	-0.666709	-0.0827384
11308022	chr16:11308022:C:T	6.81036e-07	-1.24744e-10	-0.792727	9.53999e-06	-1.24744e-10	-0.799783
11308493	chr16:11308493:G:A	1.67166e-07	-1.0265	-1.17085	3.29704e-06	-0.730149	-1.1321
11308511	chr16:11308511:G:A	1.34969e-07	-1.34923	-1.06207	1.63334e-06	-1.51679	-1.04786
11308542	chr16:11308542:C:T	1.03144e-06	-1.23307	0.855441	1.25815e-05	-1.41566	0.892612
11309051	chr16:11309051:G:A	6.6367e-07	-0.798369	-0.0201873	1.31424e-05	-0.488537	0.00910208
11309156	chr16:11309156:G:A	1.62762e-07	-1.05949	-1.16456	3.1892e-06	-0.770354	-1.12515
11309558	chr16:11309558:C:G	4.04798e-07	-1.24744e-10	-1.31295	5.72394e-06	-1.24744e-10	-1.31062
11309613	chr16:11309613:A:G	9.89716e-08	-1.37111	-1.3504	1.18353e-06	-1.53952	-1.34726
11309645	chr16:11309645:C:G	5.47783e-07	-1.01046	-3.55028e-10	9.97886e-06	-0.754807	-3.55028e-10
11309959	chr16:11309959:T:C	3.94161e-07	-1.24744e-10	-1.33958	5.54937e-06	-1.24744e-10	-1.34159
11309998	chr16:11309998:A:T	6.95044e-06	-0.494067	2.02429	5.45606e-05	-1.09743	2.04147
11310036	chr16:11310036:C:T	4.07882e-07	-0.904373	-0.40099	7.89006e-06	-0.611201	-0.378471
11310106	chr16:11310106:G:T	1.37605e-06	-0.806743	0.717371	2.58773e-05	-0.530803	0.728894
11310186	chr16:11310186:G:C	6.32357e-07	-1.24744e-10	-0.866888	8.91207e-06	-1.24744e-10	-0.867868
11310896	chr16:11310896:A:G	1.19923e-07	-1.37047	-1.15902	1.46078e-06	-1.52976	-1.14654
11310905	chr16:11310905:T:C	1.22571e-07	-1.39115	-1.1165	1.50687e-06	-1.54228	-1.10296
11311992	chr16:11311992:T:C	3.98412e-07	-1.24744e-10	-1.32885	5.60159e-06	-1.24744e-10	-1.33222
11312161	chr16:11312161:C:G	1.42626e-05	-0.563675	2.81273	0.000115427	-1.14104	2.8344
11312210	chr16:11312210:G:A	4.66756e-07	-1.24744e-10	-1.17053	6.49747e-06	-1.24744e-10	-1.18386
11312284	chr16:11312284:G:A	4.94864e-06	-1.24744e-10	1.19053	6.72037e-05	-1.24744e-10	1.15245
11312549	chr16:11312549:C:T	3.1603e-07	-1.5605	-3.55028e-10	4.56875e-06	-1.53604	-3.55028e-10
11312935	chr16:11312935:C:A	2.51672e-07	-0.922219	-0.865998	5.10748e-06	-0.606327	-0.818243
11312946	chr16:11312946:C:T	2.9839e-07	-1.53136	-0.0865799	3.7809e-06	-1.61463	-0.110678
11313423	chr16:11313423:G:A	1.62449e-06	-0.908349	0.984959	2.77935e-05	-0.697837	0.967364
11314152	chr16:11314152:G:A	9.27947e-06	-0.735997	2.55522	7.93542e-05	-1.25081	2.56946
11314189	chr16:11314189:C:A	5.92667e-06	-0.705117	2.07599	5.05822e-05	-1.22462	2.09295
11314220	chr16:11314220:T:C	3.98303e-07	-1.24744e-10	-1.32913	5.60432e-06	-1.24744e-10	-1.33174
11314489	chr16:11314489:G:T	3.93075e-07	-1.24744e-10	-1.34234	5.53457e-06	-1.24744e-10	-1.34426
11314515	chr16:11314515:G:T	8.28081e-07	-1.24744e-10	-0.597231	1.17759e-05	-1.24744e-10	-0.589222
11314518	chr16:11314518:C:T	3.18387e-07	-1.55307	-3.55028e-10	4.56944e-06	-1.53588	-3.55028e-10
11314529	chr16:11314529:C:G	4.29014e-07	-1.24744e-10	-1.25485	6.0822e-06	-1.24744e-10	-1.24991
11314725	chr16:11314725:C:G	4.73329e-07	-1.24744e-10	-1.15655	6.69513e-06	-1.24744e-10	-1.15389
11314835	chr16:11314835:C:A	1.01347e-07	-1.46025	-1.23754	1.22001e-06	-1.59587	-1.26055
11314952	chr16:11314952:A:G	4.3677e-07	-1.24744e-10	-1.23693	6.17774e-06	-1.24744e-10	-1.23432
11315006	chr16:11315006:G:A	3.86676e-07	-1.24744e-10	-1.35876	5.45762e-06	-1.24744e-10	-1.35826
11315130	chr16:11315130:C:T	1.75488e-06	-1.24744e-10	0.153816	2.50139e-05	-1.24744e-10	0.164158
11315434	chr16:11315434:G:T	6.63139e-07	-0.553827	-0.26553	5.48188e-06	-1.13871	-0.215122
11315632	chr16:11315632:G:A	4.19931e-07	-0.619215	-0.657036	3.59656e-06	-1.16781	-0.607485
11315984	chr16:11315984:C:T	4.14129e-07	-0.758112	-0.532052	3.7341e-06	-1.25926	-0.478504
11316179	chr16:11316179:C:T	7.74703e-08	-1.60735	-1.3591	1.32667e-06	-1.41375	-1.35885
11317086	chr16:11317086:A:C	4.54343e-07	-1.24744e-10	-1.19749	6.36966e-06	-1.24744e-10	-1.20373
11317853	chr16:11317853:C:T	6.81989e-06	-1.24744e-10	1.51126	9.50488e-05	-1.24744e-10	1.49912
11318170	chr16:11318170:C:T	3.88578e-07	-1.24744e-10	-1.35385	5.48463e-06	-1.24744e-10	-1.35333
11318299	chr16:11318299:C:G	1.37049e-06	-1.24744e-10	-0.093419	1.91917e-05	-1.24744e-10	-0.100795
11318310	chr16:11318310:G:A	1.56316e-07	-1.06868	-1.19578	2.94166e-06	-0.815162	-1.16114
11318591	chr16:11318591:A:G	1.58985e-06	-1.37027	1.42533	2.01339e-05	-1.51195	1.45908
11318659	chr16:11318659:C:T	8.62993e-07	-1.35921	0.80327	1.07217e-05	-1.50859	0.825583
11318686	chr16:11318686:C:T	3.99063e-07	-1.24744e-10	-1.32722	5.6365e-06	-1.24744e-10	-1.32601
11318757	chr16:11318757:T:G	4.13224e-07	-1.24744e-10	-1.29235	5.85143e-06	-1.24744e-10	-1.28859
11318766	chr16:11318766:G:A	8.58668e-07	-1.35866	0.797703	1.06655e-05	-1.50824	0.819978
11318966	chr16:11318966:G:C	2.17352e-06	-1.41788	1.78564	2.79246e-05	-1.54466	1.81889
11319017	chr16:11319017:C:G	8.17201e-07	-1.24744e-10	-0.610456	1.13428e-05	-1.24744e-10	-0.626692
11319070	chr16:11319070:G:A	2.40316e-06	-1.36437	1.83256	3.03342e-05	-1.50923	1.86623
11319208	chr16:11319208:G:T	7.52461e-07	-1.24744e-10	-0.692992	1.06961e-05	-1.24744e-10	-0.685392
11319417	chr16:11319417:G:A	2.41105e-06	-1.37673	1.84821	3.05339e-05	-1.51848	1.88204
11319436	chr16:11319436:G:A	2.16416e-06	-1.38525	1.74869	2.73224e-05	-1.5244	1.77684
11319486	chr16:11319486:A:G	6.08522e-07	-1.24744e-10	-0.905308	8.65749e-06	-1.24744e-10	-0.89685
11319641	chr16:11319641:T:C	4.44299e-07	-1.24744e-10	-1.21984	6.23686e-06	-1.24744e-10	-1.2248
11319732	chr16:11319732:A:C	2.26674e-06	-1.37003	1.77979	2.84523e-05	-1.51505	1.808
11320209	chr16:11320209:C:A	8.60407e-08	-1.56089	-1.30063	1.15824e-06	-1.59645	-1.31193
11320727	chr16:11320727:G:T	1.03419e-06	-1.24744e-10	-0.374971	1.43417e-05	-1.24744e-10	-0.392106
11320775	chr16:11320775:G:A	4.0187e-07	-1.32021	-3.55028e-10	6.26486e-06	-1.22032	-3.55028e-10
11320840	chr16:11320840:G:C	4.00938e-07	-1.24744e-10	-1.32254	5.66294e-06	-1.24744e-10	-1.32133
11320901	chr16:11320901:C:T	1.60248e-07	-1.06562	-1.174	3.00242e-06	-0.818546	-1.13731
11321041	chr16:11321041:G:A	8.14146e-08	-1.61925	-1.29754	1.13945e-06	-1.61861	-1.30612
11321054	chr16:11321054:T:G	4.55503e-07	-1.19494	-3.55028e-10	5.86206e-06	-1.28677	-3.55028e-10
11321065	chr16:11321065:G:A	3.90104e-07	-1.24744e-10	-1.34993	5.51686e-06	-1.24744e-10	-1.34747
11321260	chr16:11321260:C:T	1.71199e-07	-1.08332	-1.0902	3.23935e-06	-0.835474	-1.04443
11321338	chr16:11321338:G:C	8.28762e-07	-1.24744e-10	-0.596409	1.16872e-05	-1.24744e-10	-0.596782
11321432	chr16:11321432:C:T	1.77866e-07	-1.07931	-1.056	3.37695e-06	-0.830885	-1.00742
11321533	chr16:11321533:T:C	6.68239e-07	-1.24744e-10	-0.811695	9.50311e-06	-1.24744e-10	-0.803656
11321736	chr16:11321736:A:G	1.12225e-07	-1.51556	-1.08028	1.3862e-06	-1.61438	-1.11433
11321738	chr16:11321738:A:G	1.24085e-06	-1.42169	1.2289	1.57987e-05	-1.5483	1.25295
11321782	chr16:11321782:G:A	9.4393e-08	-1.53989	-1.22899	1.25424e-06	-1.5842	-1.24455
11321927	chr16:11321927:AC:A	8.39254e-08	-1.54893	-1.33748	1.12608e-06	-1.59344	-1.3431
11322286	chr16:11322286:A:G	9.22984e-07	-1.24744e-10	-0.488729	1.3033e-05	-1.24744e-10	-0.487791
11322789	chr16:11322789:C:T	1.43202e-05	-1.24744e-10	2.25309	0.000199039	-1.24744e-10	2.23823
11322822	chr16:11322822:A:G	9.49779e-08	-1.51302	-1.24968	1.27639e-06	-1.57402	-1.23722
11322880	chr16:11322880:C:A	4.0846e-07	-1.24744e-10	-1.30395	5.80643e-06	-1.24744e-10	-1.29631
11322982	chr16:11322982:T:C	8.71429e-08	-1.49659	-1.3522	1.15255e-06	-1.56422	-1.34908
11323236	chr16:11323236:C:G	1.61273e-05	-1.24744e-10	2.37193	0.000224099	-1.24744e-10	2.35681
11323262	chr16:11323262:T:A	4.10047e-07	-1.24744e-10	-1.30007	5.78987e-06	-1.24744e-10	-1.29916
11323512	chr16:11323512:T:G	1.01778e-07	-1.35415	-1.3394	1.09535e-06	-1.62151	-1.34269
11323804	chr16:11323804:G:A	6.8259e-07	-1.24744e-10	-0.790447	9.44082e-06	-1.24744e-10	-0.810232
11323825	chr16:11323825:T:C	2.50943e-07	-0.512586	-1.27853	2.07519e-06	-1.04668	-1.27854
11324008	chr16:11324008:G:T	4.02084e-07	-1.24744e-10	-1.31968	5.70898e-06	-1.24744e-10	-1.31324
11324355	chr16:11324355:G:GT	3.32575e-07	-0.713295	-0.796181	5.6983e-06	-0.556476	-0.758632
11324435	chr16:11324435:T:G	5.33884e-06	-1.24744e-10	1.26642	7.71055e-05	-1.24744e-10	1.2899
11324456	chr16:11324456:C:T	1.02568e-07	-1.5433	-1.14251	1.2986e-06	-1.62048	-1.17351
11324471	chr16:11324471:C:T	2.99077e-07	-1.17135	-0.444289	3.00732e-06	-1.50211	-0.452113
11324621	chr16:11324621:C:T	1.81437e-07	-1.09861	-1.01682	3.37505e-06	-0.863489	-0.975377
11324796	chr16:11324796:C:G	1.14806e-07	-1.48823	-1.08487	1.94837e-06	-1.31135	-1.07693
11324861	chr16:11324861:A:G	3.99772e-07	-1.24744e-10	-1.32545	5.62851e-06	-1.24744e-10	-1.32743
11325066	chr16:11325066:G:A	1.33655e-05	-1.24744e-10	2.18409	0.00018565	-1.24744e-10	2.16859
11325118	chr16:11325118:G:A	2.8605e-06	-1.24744e-10	0.642409	4.10466e-05	-1.24744e-10	0.659432
11325161	chr16:11325161:C:T	1.43432e-07	-0.99627	-1.35421	1.25852e-06	-1.47274	-1.3526
11325713	chr16:11325713:TGCC:T	6.29133e-07	-1.24744e-10	-0.871999	8.95827e-06	-1.24744e-10	-0.862697
11325759	chr16:11325759:C:T	5.57295e-07	-1.24744e-10	-0.993247	7.92547e-06	-1.24744e-10	-0.985193
11326285	chr16:11326285:C:G	2.38748e-07	-0.529834	-1.3111	3.56257e-06	-0.475983	-1.30881
11326328	chr16:11326328:A:G	1.04527e-07	-1.50901	-1.15789	1.28844e-06	-1.61393	-1.18791
11326482	chr16:11326482:G:T	1.39611e-07	-1.36961	-1.00787	1.74632e-06	-1.49939	-0.998375
11326567	chr16:11326567:A:G	4.48859e-07	-1.24744e-10	-1.20963	6.23439e-06	-1.24744e-10	-1.22519
11326701	chr16:11326701:T:C	4.99947e-06	-1.24744e-10	1.20075	6.9114e-05	-1.24744e-10	1.18048
11326836	chr16:11326836:G:A	3.77674e-07	-1.38231	-3.55028e-10	5.5964e-06	-1.33315	-3.55028e-10
11327238	chr16:11327238:G:A	1.06583e-07	-1.31821	-1.32921	1.94927e-06	-1.05735	-1.33047
11327656	chr16:11327656:G:T	1.05086e-07	-1.39481	-1.26675	1.88258e-06	-1.14976	-1.27288
11327765	chr16:11327765:T:C	3.94393e-07	-1.24744e-10	-1.33899	5.56463e-06	-1.24744e-10	-1.33885
11328357	chr16:11328357:G:A	5.35975e-06	-1.24744e-10	1.27033	7.41307e-05	-1.24744e-10	1.25055
11328388	chr16:11328388:A:C	1.35575e-07	-1.49653	-0.910279	1.75849e-06	-1.60438	-0.886442
11329042	chr16:11329042:C:G	6.15567e-07	-0.893798	-3.55028e-10	9.64431e-06	-0.788907	-3.55028e-10
11329047	chr16:11329047:G:A	3.87448e-07	-1.24744e-10	-1.35676	5.46333e-06	-1.24744e-10	-1.35722
11329151	chr16:11329151:T:C	5.38808e-06	-1.24744e-10	1.2756	7.45205e-05	-1.24744e-10	1.2558
11329166	chr16:11329166:A:G	4.88177e-06	-1.24744e-10	1.17692	6.75167e-05	-1.24744e-10	1.1571
11329232	chr16:11329232:A:G	3.78147e-06	-1.24744e-10	0.921527	5.21295e-05	-1.24744e-10	0.898456
11329363	chr16:11329363:T:C	5.0663e-07	-1.24744e-10	-1.08856	7.19398e-06	-1.24744e-10	-1.08203
11329583	chr16:11329583:C:T	6.0067e-07	-1.24744e-10	-0.918297	8.60745e-06	-1.24744e-10	-0.902647
11329929	chr16:11329929:A:G	4.50347e-07	-1.24744e-10	-1.20632	6.33571e-06	-1.24744e-10	-1.20907
11330382	chr16:11330382:G:A	1.88926e-06	-1.24744e-10	0.227597	2.66248e-05	-1.24744e-10	0.226567
11330497	chr16:11330497:G:A	8.28744e-08	-1.56667	-1.33235	1.11002e-06	-1.62072	-1.33017
11330517	chr16:11330517:C:T	5.19216e-07	-1.24744e-10	-1.06402	7.35758e-06	-1.24744e-10	-1.05954
11331154	chr16:11331154:T:G	1.5457e-06	-1.22445	1.25134	1.83849e-05	-1.41628	1.27254
11331225	chr16:11331225:A:G	5.73448e-07	-1.24744e-10	-0.964674	8.27535e-06	-1.24744e-10	-0.941993
11331741	chr16:11331741:A:G	1.02059e-06	-1.24744e-10	-0.388204	1.41129e-05	-1.24744e-10	-0.408183
11331798	chr16:11331798:C:A	4.6572e-07	-1.24744e-10	-1.17276	6.56608e-06	-1.24744e-10	-1.17336
11332041	chr16:11332041:C:T	3.06473e-07	-1.59121	-3.55028e-10	4.42345e-06	-1.56835	-3.55028e-10
11332474	chr16:11332474:A:G	2.38954e-07	-1.18786	-0.652212	2.41055e-06	-1.516	-0.659415
11332684	chr16:11332684:G:A	3.13793e-07	-1.46477	-0.102839	3.63661e-06	-1.62132	-0.142901
11333100	chr16:11333100:C:T	1.42276e-07	-1.08362	-1.27496	1.67162e-06	-1.27195	-1.26954
11333115	chr16:11333115:G:C	1.5849e-07	-1.61556	-0.635097	2.22931e-06	-1.6116	-0.641983
11333249	chr16:11333249:C:T	2.03371e-07	-1.6179	-0.383412	2.88068e-06	-1.60808	-0.389164
11333336	chr16:11333336:C:T	1.39567e-07	-1.07861	-1.29919	1.63767e-06	-1.26739	-1.29461
11333569	chr16:11333569:C:G	1.77512e-07	-1.62172	-0.515581	2.55954e-06	-1.59263	-0.522819
11333749	chr16:11333749:G:A	2.11542e-06	-1.24744e-10	0.340666	2.95319e-05	-1.24744e-10	0.330197
11333891	chr16:11333891:A:G	1.19822e-07	-1.19903	-1.3313	1.44221e-06	-1.36059	-1.3285
11333921	chr16:11333921:C:T	3.87701e-07	-1.24744e-10	-1.35611	5.46852e-06	-1.24744e-10	-1.35627
11334244	chr16:11334244:G:T	1.10042e-07	-1.5571	-1.05838	1.72387e-06	-1.46088	-1.04982
11334515	chr16:11334515:A:G	1.05993e-06	-1.59069	1.24031	1.43487e-05	-1.62166	1.23005
11334558	chr16:11334558:G:A	4.41496e-07	-1.24744e-10	-1.22617	6.2257e-06	-1.24744e-10	-1.22659
11334587	chr16:11334587:C:T	6.17855e-07	-1.24744e-10	-0.890088	8.86373e-06	-1.24744e-10	-0.873307
11334681	chr16:11334681:G:A	5.85663e-07	-1.47256	0.528961	6.78615e-06	-1.62119	0.480796
11334710	chr16:11334710:C:T	4.0948e-07	-1.24744e-10	-1.30145	5.7643e-06	-1.24744e-10	-1.30359
11334770	chr16:11334770:C:T	7.60156e-07	-1.12304	0.440222	7.21321e-06	-1.54395	0.464592
11334786	chr16:11334786:C:G	2.20422e-07	-1.03883	-0.881965	4.21066e-06	-0.792668	-0.824988
11334905	chr16:11334905:G:A	1.26228e-06	-1.29741	1.12175	1.53377e-05	-1.46662	1.14166
11335048	chr16:11335048:T:A	7.6539e-07	-1.4518	0.775846	8.68186e-06	-1.6193	0.725257
11335107	chr16:11335107:T:C	3.86307e-07	-1.24744e-10	-1.35971	5.45084e-06	-1.24744e-10	-1.3595
11335201	chr16:11335201:C:G	7.76024e-07	-1.24744e-10	-0.662158	1.08413e-05	-1.24744e-10	-0.671908
11335497	chr16:11335497:C:A	1.67379e-07	-1.2657	-0.930387	1.69743e-06	-1.60751	-0.918652
11336551	chr16:11336551:A:G	2.14945e-06	-1.24744e-10	0.356625	3.02597e-05	-1.24744e-10	0.354542
11336615	chr16:11336615:A:G	4.1478e-07	-1.24744e-10	-1.28859	5.80777e-06	-1.24744e-10	-1.29608
11336783	chr16:11336783:A:C	4.06954e-07	-1.24744e-10	-1.30764	5.70476e-06	-1.24744e-10	-1.31397
11337051	chr16:11337051:C:T	1.73401e-06	-1.2768	1.41865	2.09632e-05	-1.45301	1.44051
11337607	chr16:11337607:C:A	2.26935e-07	-1.61551	-0.276164	3.24557e-06	-1.60806	-0.269921
11338001	chr16:11338001:T:C	3.95937e-07	-1.24744e-10	-1.33509	5.56406e-06	-1.24744e-10	-1.33895
11338062	chr16:11338062:T:C	1.75051e-06	-1.24634	1.39766	2.09891e-05	-1.43096	1.41969
11338088	chr16:11338088:G:C	4.09038e-07	-1.24744e-10	-1.30253	5.78807e-06	-1.24744e-10	-1.29948
11338149	chr16:11338149:A:G	4.39015e-07	-1.24744e-10	-1.23181	6.19184e-06	-1.24744e-10	-1.23204
11338180	chr16:11338180:C:A	8.32595e-07	-1.24744e-10	-0.591794	1.1627e-05	-1.24744e-10	-0.601945
11338266	chr16:11338266:C:T	4.4062e-07	-1.24744e-10	-1.22816	6.21423e-06	-1.24744e-10	-1.22843
11338354	chr16:11338354:C:G	9.96066e-07	-1.24744e-10	-0.412528	1.38119e-05	-1.24744e-10	-0.429741
11338411	chr16:11338411:CAT:C	1.50274e-05	-1.24744e-10	2.30129	0.000217852	-1.24744e-10	2.32854
11339246	chr16:11339246:G:C	1.30657e-07	-1.08772	-1.35605	1.31033e-06	-1.42943	-1.35556
11339335	chr16:11339335:T:TA	7.69361e-07	-1.24744e-10	-0.670781	1.09188e-05	-1.24744e-10	-0.664786
11339718	chr16:11339718:A:G	1.55829e-06	-1.24744e-10	0.0350005	2.18236e-05	-1.24744e-10	0.0277189
11339785	chr16:11339785:A:G	9.40023e-06	-0.827059	2.65921	7.52068e-05	-1.38236	2.64733
11339883	chr16:11339883:C:G	8.20599e-07	-1.24744e-10	-0.606307	1.14623e-05	-1.24744e-10	-0.616214
11340046	chr16:11340046:G:C	3.86307e-07	-1.24744e-10	-1.35971	5.45088e-06	-1.24744e-10	-1.3595
11340624	chr16:11340624:G:A	1.30955e-06	-1.24744e-10	-0.138902	1.79369e-05	-1.24744e-10	-0.168417
11340822	chr16:11340822:G:A	5.93323e-07	-1.24744e-10	-0.930603	8.36457e-06	-1.24744e-10	-0.931271
11340985	chr16:11340985:C:G	7.95961e-06	-0.957779	2.62357	6.73851e-05	-1.45226	2.60741
11341084	chr16:11341084:C:G	1.31842e-07	-1.5312	-0.903532	1.73984e-06	-1.61456	-0.886925
11341497	chr16:11341497:A:C	3.63139e-07	-1.38302	-0.0385409	4.10632e-06	-1.62143	-0.0213224
11341565	chr16:11341565:T:G	2.07412e-06	-1.24744e-10	0.320949	2.90667e-05	-1.24744e-10	0.314319
11341998	chr16:11341998:C:T	1.01122e-07	-1.55222	-1.1478	1.29117e-06	-1.62144	-1.17829
11342126	chr16:11342126:A:G	6.27614e-07	-1.24744e-10	-0.874416	8.91504e-06	-1.24744e-10	-0.867535
11342133	chr16:11342133:T:C	6.49006e-07	-0.829935	-0.0109643	1.14112e-05	-0.624082	0.00339841
11342772	chr16:11342772:G:A	9.90892e-08	-1.55782	-1.1625	1.28742e-06	-1.62147	-1.18116
11342839	chr16:11342839:C:T	2.40477e-07	-0.695729	-1.13799	1.78523e-06	-1.33153	-1.1442
11342898	chr16:11342898:T:C	9.71184e-08	-1.55076	-1.18965	1.25554e-06	-1.62082	-1.20689
11343726	chr16:11343726:G:C	1.84058e-07	-1.02986	-1.07123	2.09691e-06	-1.25091	-1.0639
11343750	chr16:11343750:A:C	5.98753e-06	1.22223	0.158862	2.03051e-05	-0.204509	0.160106
11343755	chr16:11343755:C:T	4.0968e-07	-1.24744e-10	-1.30097	5.82727e-06	-1.24744e-10	-1.29273
11343982	chr16:11343982:T:G	5.15974e-07	-1.24744e-10	-1.07028	7.33811e-06	-1.24744e-10	-1.06219
11343999	chr16:11343999:A:C	4.21216e-07	-1.24744e-10	-1.2732	5.96482e-06	-1.24744e-10	-1.2694
11344112	chr16:11344112:G:A	1.47539e-06	-1.27939	1.25973	1.78544e-05	-1.45456	1.28153
11344164	chr16:11344164:G:T	8.466e-07	-1.06594	0.490828	1.53052e-05	-0.866076	0.538991
11344364	chr16:11344364:T:A	1.73287e-07	-1.12816	-1.03323	2.01965e-06	-1.32689	-1.02547
11344370	chr16:11344370:T:C	3.59652e-07	-1.4312	-3.55028e-10	4.95243e-06	-1.4554	-3.55028e-10
11344583	chr16:11344583:C:T	4.25284e-07	-1.24744e-10	-1.26358	6.0115e-06	-1.24744e-10	-1.2616
11344642	chr16:11344642:G:T	6.14394e-07	-1.24744e-10	-0.895706	8.71025e-06	-1.24744e-10	-0.890775
11344708	chr16:11344708:G:C	1.24964e-06	-1.24744e-10	-0.18573	1.78099e-05	-1.24744e-10	-0.175519
11344844	chr16:11344844:C:G	3.79653e-05	-0.154839	3.38292	0.000271565	-0.835657	3.38459
11345160	chr16:11345160:T:G	7.40912e-07	-1.24744e-10	-0.70846	1.02308e-05	-1.24744e-10	-0.729875
11345525	chr16:11345525:G:T	1.08637e-05	-1.24744e-10	1.97684	0.000148829	-1.24744e-10	1.94753
11345639	chr16:11345639:G:A	8.68039e-06	-1.246	2.99848	0.000101912	-1.44085	3.00969
11345726	chr16:11345726:C:T	4.26475e-07	-1.24744e-10	-1.26079	6.03437e-06	-1.24744e-10	-1.2578
11345782	chr16:11345782:T:C	9.60485e-06	1.17261	0.681076	3.28041e-05	-0.277155	0.712434
11345938	chr16:11345938:TTGG:T	4.48681e-07	-1.24744e-10	-1.21003	6.39106e-06	-1.24744e-10	-1.20038
11345946	chr16:11345946:G:C	4.34112e-07	-0.725845	-0.517195	3.51294e-06	-1.28876	-0.510065
11346175	chr16:11346175:C:T	1.33205e-07	-1.53379	-0.890663	1.70667e-06	-1.61065	-0.910081
11346420	chr16:11346420:C:T	3.91944e-07	-1.24744e-10	-1.34522	5.52695e-06	-1.24744e-10	-1.34564
11346722	chr16:11346722:A:C	1.53138e-06	-1.24744e-10	0.0175851	2.18376e-05	-1.24744e-10	0.0283565
11346901	chr16:11346901:A:G	9.60752e-07	-1.30077	0.852145	1.18153e-05	-1.46687	0.880987
11347004	chr16:11347004:C:T	1.02877e-06	-1.27904	0.898818	1.25749e-05	-1.45165	0.928076
11347155	chr16:11347155:A:G	1.65587e-06	-1.24744e-10	0.0957388	2.31547e-05	-1.24744e-10	0.0869244
11347168	chr16:11347168:C:T	6.91521e-07	-1.24744e-10	-0.777448	9.82726e-06	-1.24744e-10	-0.770115
11347349	chr16:11347349:C:T	7.53838e-07	-1.24744e-10	-0.691164	1.08782e-05	-1.24744e-10	-0.66851
11347478	chr16:11347478:T:C	3.87502e-07	-1.24744e-10	-1.35662	5.46595e-06	-1.24744e-10	-1.35674
11347641	chr16:11347641:T:C	8.09468e-07	-0.189585	-0.43038	6.656e-06	-0.772195	-0.387561
11348060	chr16:11348060:G:T	3.80525e-07	-1.37479	-3.55028e-10	4.86187e-06	-1.47385	-3.55028e-10
11348123	chr16:11348123:A:G	7.48685e-07	-1.24744e-10	-0.698023	1.06777e-05	-1.24744e-10	-0.687118
11348171	chr16:11348171:T:C	1.87121e-06	-1.31933	1.53733	2.35088e-05	-1.47487	1.57697
11348225	chr16:11348225:C:T	9.3108e-07	0.0551746	-0.535171	6.45229e-06	-0.697228	-0.493612
11348238	chr16:11348238:C:G	5.46722e-07	-1.24744e-10	-1.0124	7.56009e-06	-1.24744e-10	-1.03239
11348799	chr16:11348799:A:G	3.03313e-06	-1.24744e-10	0.701007	4.42708e-05	-1.24744e-10	0.735052
11348843	chr16:11348843:GCT:G	2.13794e-05	-0.14412	2.79796	0.000153425	-0.824596	2.80253
11348853	chr16:11348853:G:A	5.07423e-07	-1.4837	0.396706	8.66358e-06	-1.34238	0.44623
11349098	chr16:11349098:T:C	3.3433e-05	-1.24744e-10	3.10096	0.000463398	-1.24744e-10	3.08331
11349326	chr16:11349326:A:G	4.67659e-06	0.75278	0.381204	1.97488e-05	-0.484473	0.41229
11349339	chr16:11349339:AG:A	4.64002e-07	-1.24744e-10	-1.17645	6.5613e-06	-1.24744e-10	-1.17409
11349567	chr16:11349567:C:A	1.22887e-06	-1.26812	1.06563	2.10295e-05	-1.09013	1.08078
11349825	chr16:11349825:A:G	4.14577e-07	-1.24744e-10	-1.28908	5.86371e-06	-1.24744e-10	-1.28649
11350199	chr16:11350199:C:T	6.42095e-06	-1.24744e-10	1.45098	8.73239e-05	-1.24744e-10	1.41435
11350528	chr16:11350528:T:C	3.9722e-07	-1.24744e-10	-1.33185	5.6172e-06	-1.24744e-10	-1.32944
11350546	chr16:11350546:T:C	4.50098e-07	-1.5023	0.295424	7.61335e-06	-1.36897	0.3436
11350568	chr16:11350568:C:T	1.17272e-07	-1.19928	-1.35257	1.42242e-06	-1.35277	-1.35014
11350612	chr16:11350612:C:T	6.66255e-06	-1.43466	2.92258	0.000114356	-1.28924	2.97329
11350859	chr16:11350859:A:G	5.80878e-07	-1.24744e-10	-0.951801	8.23659e-06	-1.24744e-10	-0.946688
11350869	chr16:11350869:C:T	1.18126e-06	-1.29954	1.05753	1.45552e-05	-1.46488	1.08755
11350926	chr16:11350926:A:G	7.41634e-07	-1.24744e-10	-0.707486	1.05733e-05	-1.24744e-10	-0.696943
11351183	chr16:11351183:G:A	5.66295e-07	-1.4662	0.488977	9.75798e-06	-1.3174	0.540215
11351259	chr16:11351259:C:T	8.14562e-07	-1.24744e-10	-0.613691	1.09961e-05	-1.24744e-10	-0.657733
11351695	chr16:11351695:T:C	5.91017e-07	-1.24744e-10	-0.934497	8.37986e-06	-1.24744e-10	-0.929444
11351739	chr16:11351739:C:T	1.47654e-06	-1.26939	1.2505	1.8067e-05	-1.44412	1.28293
11351783	chr16:11351783:G:A	5.57907e-07	-1.43476	0.442616	9.70301e-06	-1.27585	0.493014
11351961	chr16:11351961:T:C	5.08452e-07	-1.44891	0.363935	8.79003e-06	-1.29515	0.413495
11352088	chr16:11352088:C:T	7.95494e-07	-1.24744e-10	-0.637378	1.13492e-05	-1.24744e-10	-0.626128
11352277	chr16:11352277:A:G	7.91662e-07	-1.24744e-10	-0.642206	1.12274e-05	-1.24744e-10	-0.63692
11352366	chr16:11352366:G:A	5.11614e-07	-1.44546	0.366691	8.85979e-06	-1.29005	0.416297
11352446	chr16:11352446:C:G	4.58069e-07	-1.24744e-10	-1.18932	6.53694e-06	-1.24744e-10	-1.17781
11352623	chr16:11352623:T:G	6.9218e-07	-1.36234	0.585842	1.2268e-05	-1.1832	0.634914
11352790	chr16:11352790:A:G	2.76059e-07	-1.47732	-0.218403	4.58888e-06	-1.34426	-0.187378
11352863	chr16:11352863:CT:C	8.03142e-07	-1.24744e-10	-0.62781	1.13852e-05	-1.24744e-10	-0.622958
11352889	chr16:11352889:C:T	5.81685e-06	-1.24744e-10	1.35217	8.21618e-05	-1.24744e-10	1.35342
11352896	chr16:11352896:G:A	3.99233e-07	-1.24744e-10	-1.3268	5.6464e-06	-1.24744e-10	-1.32426
11352960	chr16:11352960:C:A	4.22494e-07	-1.24744e-10	-1.27017	5.97857e-06	-1.24744e-10	-1.26709
11353216	chr16:11353216:C:G	9.91758e-07	-1.24744e-10	-0.416862	1.35389e-05	-1.24744e-10	-0.449706
11353376	chr16:11353376:C:T	2.54311e-05	-0.126123	2.95351	0.00018188	-0.809953	2.95802
11353415	chr16:11353415:C:T	3.0418e-07	-0.517081	-1.08164	2.42341e-06	-1.11049	-1.05961
11353501	chr16:11353501:G:A	9.30186e-07	-1.24744e-10	-0.480956	1.29443e-05	-1.24744e-10	-0.494618
11353604	chr16:11353604:G:C	8.61065e-07	-1.24744e-10	-0.558171	1.199e-05	-1.24744e-10	-0.571203
11353981	chr16:11353981:T:G	6.10829e-07	-1.24744e-10	-0.901524	8.7769e-06	-1.24744e-10	-0.883152
11354063	chr16:11354063:C:T	1.37865e-05	-0.577245	2.79235	0.000113534	-1.12302	2.79985
11354339	chr16:11354339:C:T	7.14412e-07	-1.24744e-10	-0.744882	9.97029e-06	-1.24744e-10	-0.755666
11354499	chr16:11354499:T:G	0.000251767	-1.24744e-10	5.11992	0.00353708	-1.24744e-10	5.11578
11354531	chr16:11354531:C:A	1.73409e-06	-1.24744e-10	0.141899	2.43835e-05	-1.24744e-10	0.138631
11355410	chr16:11355410:ACAT:A	1.27559e-06	-1.24744e-10	-0.165181	1.84141e-05	-1.24744e-10	-0.142159
11355487	chr16:11355487:T:C	2.63166e-06	-1.24744e-10	0.559027	3.66396e-05	-1.24744e-10	0.545854
11355660	chr16:11355660:T:C	4.29421e-06	-1.24744e-10	1.04868	6.08498e-05	-1.24744e-10	1.05313
11355919	chr16:11355919:G:A	1.02883e-07	-1.46313	-1.21962	1.84341e-06	-1.20151	-1.24215
11356005	chr16:11356005:C:T	6.08303e-06	-1.35669	2.75361	0.000102857	-1.21911	2.79718
11356630	chr16:11356630:C:T	5.37594e-06	-0.673229	1.94658	5.02348e-05	-1.10615	1.96758
11356796	chr16:11356796:A:T	1.25706e-06	-1.24744e-10	-0.17981	1.81517e-05	-1.24744e-10	-0.15651
11357084	chr16:11357084:CTG:C	6.6251e-06	-1.24744e-10	1.48228	9.3775e-05	-1.24744e-10	1.48562
11357268	chr16:11357268:T:C	1.39457e-06	-1.24744e-10	-0.0759975	1.92493e-05	-1.24744e-10	-0.0978005
11357328	chr16:11357328:G:A	6.66261e-06	-1.24744e-10	1.48792	9.94962e-05	-1.24744e-10	1.54484
11357444	chr16:11357444:A:G	0.000152511	-0.449016	5.06767	0.001088	-1.19094	5.12777
11357656	chr16:11357656:C:G	3.94808e-07	-1.24744e-10	-1.33794	5.57556e-06	-1.24744e-10	-1.33688
11358018	chr16:11358018:C:T	6.59079e-07	-1.24744e-10	-0.825498	9.26905e-06	-1.24744e-10	-0.828595
11358268	chr16:11358268:C:A	1.21757e-05	-1.24744e-10	2.09086	0.000166755	-1.24744e-10	2.06125
11358445	chr16:11358445:G:C	3.86904e-07	-1.24744e-10	-1.35817	5.4583e-06	-1.24744e-10	-1.35814
11358602	chr16:11358602:C:T	2.13171e-06	-1.24744e-10	0.348337	2.92138e-05	-1.24744e-10	0.319366
11358685	chr16:11358685:C:T	4.51918e-07	-1.24744e-10	-1.20284	6.40306e-06	-1.24744e-10	-1.1985
11358717	chr16:11358717:C:T	4.33032e-06	-1.24744e-10	1.05706	6.13415e-05	-1.24744e-10	1.06118
11358816	chr16:11358816:A:T	7.13057e-07	-1.24744e-10	-0.746781	9.79809e-06	-1.24744e-10	-0.773088
11358935	chr16:11358935:C:T	1.66142e-05	-1.24744e-10	2.40167	0.000231184	-1.24744e-10	2.38794
11358978	chr16:11358978:G:A	1.94344e-07	-0.828643	-1.21807	1.65951e-06	-1.30963	-1.23912
11359275	chr16:11359275:C:T	4.58618e-07	-1.24744e-10	-1.18812	6.47756e-06	-1.24744e-10	-1.18693
11359309	chr16:11359309:A:G	6.4273e-06	-1.24744e-10	1.45197	8.84194e-05	-1.24744e-10	1.42682
11359404	chr16:11359404:G:A	1.40825e-07	-1.00997	-1.35885	1.33536e-06	-1.40642	-1.35965
11359478	chr16:11359478:G:T	6.38575e-07	-1.24744e-10	-0.857102	8.79372e-06	-1.24744e-10	-0.881237
11359552	chr16:11359552:A:T	1.97629e-06	-1.24744e-10	0.272635	2.70399e-05	-1.24744e-10	0.24204
11359774	chr16:11359774:A:G	2.09911e-06	-1.24744e-10	0.332927	2.85622e-05	-1.24744e-10	0.296808
11360081	chr16:11360081:G:A	2.29175e-06	-1.24744e-10	0.420729	3.34801e-05	-1.24744e-10	0.455677
11360241	chr16:11360241:T:C	2.93292e-06	-1.24744e-10	0.667411	4.24302e-05	-1.24744e-10	0.692585
11360374	chr16:11360374:C:T	2.95033e-06	-1.24744e-10	0.673331	4.2683e-05	-1.24744e-10	0.698526
11360417	chr16:11360417:A:C	5.56109e-07	-1.24744e-10	-0.995377	7.91733e-06	-1.24744e-10	-0.98622
11360579	chr16:11360579:A:G	9.48935e-07	-1.24744e-10	-0.461002	1.33011e-05	-1.24744e-10	-0.467425
11360590	chr16:11360590:G:A	2.02293e-07	-0.672582	-1.33404	3.46748e-06	-0.485657	-1.32619
11360621	chr16:11360621:G:A	3.67767e-07	-1.40889	-3.55028e-10	5.06007e-06	-1.4339	-3.55028e-10
11360875	chr16:11360875:A:T	1.76209e-06	-1.24744e-10	0.157916	2.41532e-05	-1.24744e-10	0.129142
11361312	chr16:11361312:C:G	1.09292e-06	-1.15267	0.832933	2.16141e-05	-0.81326	0.831333
11361319	chr16:11361319:CA:C	1.05166e-07	-1.59491	-1.06589	1.73927e-06	-1.48691	-1.0149
11361504	chr16:11361504:G:A	5.98837e-07	-1.24744e-10	-0.921351	8.45599e-06	-1.24744e-10	-0.9204
11361671	chr16:11361671:C:T	1.38582e-05	-1.24744e-10	2.22029	0.000190226	-1.24744e-10	2.19294
11362136	chr16:11362136:T:C	1.1479e-06	-0.916639	0.645985	1.95895e-05	-0.678911	0.598628
11362284	chr16:11362284:G:A	7.34015e-07	-1.24744e-10	-0.717813	1.04111e-05	-1.24744e-10	-0.712401
11362409	chr16:11362409:C:T	6.48935e-06	-1.62175	3.08333	8.7997e-05	-1.61662	3.03865
11362515	chr16:11362515:C:T	1.69733e-06	-1.24744e-10	0.120472	2.45988e-05	-1.24744e-10	0.147421
11362565	chr16:11362565:G:A	4.61352e-07	-1.24744e-10	-1.18218	6.47421e-06	-1.24744e-10	-1.18745
11362818	chr16:11362818:T:C	4.89945e-07	-1.24744e-10	-1.12205	6.87701e-06	-1.24744e-10	-1.12709
11363068	chr16:11363068:T:C	5.26592e-07	-1.24744e-10	-1.04992	7.3855e-06	-1.24744e-10	-1.05576
11363348	chr16:11363348:A:C	1.40421e-05	-1.24744e-10	2.23347	0.000195974	-1.24744e-10	2.22271
11363670	chr16:11363670:C:T	4.68475e-07	-1.6146	0.447738	6.40024e-06	-1.61399	0.415048
11363867	chr16:11363867:C:T	4.5452e-07	-1.24744e-10	-1.1971	6.34945e-06	-1.24744e-10	-1.20691
11364170	chr16:11364170:G:A	5.32758e-07	-1.24744e-10	-1.03827	7.49585e-06	-1.24744e-10	-1.04093
11364212	chr16:11364212:C:T	9.55786e-05	-1.06285	5.21421	0.00157932	-0.862991	5.17247
11364245	chr16:11364245:C:G	3.8659e-07	-1.24744e-10	-1.35898	5.45036e-06	-1.24744e-10	-1.35959
11364311	chr16:11364311:G:A	8.6281e-07	-1.24744e-10	-0.556147	1.18458e-05	-1.24744e-10	-0.583305
11364400	chr16:11364400:C:T	2.40649e-06	-1.24744e-10	0.469582	3.28908e-05	-1.24744e-10	0.437919
11364506	chr16:11364506:G:A	6.29049e-07	-1.24744e-10	-0.872132	8.73115e-06	-1.24744e-10	-0.888378
11364730	chr16:11364730:T:C	1.00464e-06	-1.24744e-10	-0.403953	1.43509e-05	-1.24744e-10	-0.391459
11364874	chr16:11364874:G:C	5.31637e-07	-1.24744e-10	-1.04038	7.48032e-06	-1.24744e-10	-1.043
11364943	chr16:11364943:C:T	5.25814e-07	-1.24744e-10	-1.05139	7.39832e-06	-1.24744e-10	-1.05402
11365170	chr16:11365170:A:G	1.51803e-05	-1.24744e-10	2.31141	0.000208736	-1.24744e-10	2.28579
11365237	chr16:11365237:C:G	1.35514e-06	-1.24744e-10	-0.104682	1.91097e-05	-1.24744e-10	-0.105078
11365288	chr16:11365288:C:T	3.32044e-07	-1.43337	-0.0777044	5.66413e-06	-1.21417	-0.106948
11365327	chr16:11365327:C:T	1.83215e-05	-1.24744e-10	2.49949	0.000245753	-1.24744e-10	2.44905
11365389	chr16:11365389:G:C	1.00372e-06	-1.24744e-10	-0.404871	1.43377e-05	-1.24744e-10	-0.392384
11365488	chr16:11365488:C:G	1.19884e-06	-1.24744e-10	-0.22723	1.71457e-05	-1.24744e-10	-0.213525
11365522	chr16:11365522:A:G	1.00947e-06	-1.24744e-10	-0.399165	1.442e-05	-1.24744e-10	-0.386661
11365648	chr16:11365648:T:C	2.37142e-07	-0.705413	-1.14227	4.91596e-06	-0.330675	-1.13211
11365670	chr16:11365670:TTGTC:T	3.89162e-07	-1.24744e-10	-1.35235	5.4733e-06	-1.24744e-10	-1.35539
11365818	chr16:11365818:A:T	1.57944e-07	-1.52479	-0.729314	2.74261e-06	-1.29457	-0.751795
11365873	chr16:11365873:G:A	3.6148e-06	-1.24744e-10	0.876449	4.93268e-05	-1.24744e-10	0.843192
11365880	chr16:11365880:T:C	6.65603e-07	-1.24744e-10	-0.815649	9.20501e-06	-1.24744e-10	-0.835527
11366082	chr16:11366082:C:T	1.54276e-07	-1.58528	-0.692314	2.15504e-06	-1.59484	-0.692625
11366415	chr16:11366415:T:C	5.15558e-05	-1.1783	4.71238	0.000738916	-1.0913	4.64121
11366735	chr16:11366735:CACTT:C	1.2984e-07	-1.61416	-0.835875	1.81317e-06	-1.61972	-0.840478
11366866	chr16:11366866:G:A	1.32141e-06	-1.24744e-10	-0.129884	1.9091e-05	-1.24744e-10	-0.106056
11366887	chr16:11366887:C:G	3.86772e-07	-1.24744e-10	-1.35851	5.45084e-06	-1.24744e-10	-1.35951
11366926	chr16:11366926:G:C	1.23065e-06	-1.24744e-10	-0.201045	1.76666e-05	-1.24744e-10	-0.1836
11367002	chr16:11367002:A:G	5.05926e-07	-1.24744e-10	-1.08995	7.06598e-06	-1.24744e-10	-1.09998
11367136	chr16:11367136:G:C	4.67916e-07	-1.24744e-10	-1.16805	6.64515e-06	-1.24744e-10	-1.16139
11367276	chr16:11367276:G:A	4.72256e-07	-1.24744e-10	-1.15882	6.65336e-06	-1.24744e-10	-1.16015
11367321	chr16:11367321:T:C	3.8937e-07	-1.24744e-10	-1.35181	5.49003e-06	-1.24744e-10	-1.35234
11367857	chr16:11367857:G:A	2.22745e-06	-1.24744e-10	0.392271	3.00585e-05	-1.24744e-10	0.347871
11367896	chr16:11367896:A:T	2.97308e-07	-1.62157	-3.55028e-10	4.39301e-06	-1.57526	-3.55028e-10
11368024	chr16:11368024:T:C	5.37857e-07	-1.24744e-10	-1.02875	7.57679e-06	-1.24744e-10	-1.03019
11368093	chr16:11368093:A:G	1.46642e-05	-1.24744e-10	2.27682	0.000207943	-1.24744e-10	2.28199
11368116	chr16:11368116:G:C	3.8758e-07	-1.24744e-10	-1.35642	5.47104e-06	-1.24744e-10	-1.35581
11368136	chr16:11368136:G:C	1.53982e-07	-1.46551	-0.813994	2.96112e-06	-1.16317	-0.806534
11368214	chr16:11368214:G:A	7.02213e-07	-0.762105	-3.55028e-10	7.45236e-06	-1.04674	-3.55028e-10
11368229	chr16:11368229:C:T	1.93953e-06	-1.24744e-10	0.253861	2.65313e-05	-1.24744e-10	0.223051
11368547	chr16:11368547:G:A	7.48516e-07	-1.08252	0.38427	7.99548e-06	-1.31998	0.343586
11368607	chr16:11368607:G:C	5.49761e-07	-1.44642	0.439562	1.10642e-05	-1.09398	0.442417
11369507	chr16:11369507:G:A	1.18028e-06	-1.60991	1.36708	1.67022e-05	-1.59884	1.3591
11369575	chr16:11369575:ATG:A	4.15839e-07	-1.24744e-10	-1.28604	5.88878e-06	-1.24744e-10	-1.28223
11369625	chr16:11369625:C:T	3.04362e-06	-1.24744e-10	0.704462	4.19969e-05	-1.24744e-10	0.682322
11369708	chr16:11369708:C:G	3.92244e-07	-1.24744e-10	-1.34446	5.54066e-06	-1.24744e-10	-1.34316
11369747	chr16:11369747:G:A	2.74248e-07	-1.11486	-0.58745	3.86176e-06	-1.11725	-0.586904
11369855	chr16:11369855:A:G	7.81279e-08	-1.61084	-1.34715	1.26757e-06	-1.47657	-1.3416
11369868	chr16:11369868:C:T	4.56279e-07	-1.24744e-10	-1.19324	6.42379e-06	-1.24744e-10	-1.19527
11370065	chr16:11370065:T:G	2.98841e-07	-1.61643	-3.55028e-10	5.21484e-06	-1.40377	-3.55028e-10
11370227	chr16:11370227:G:A	8.98269e-08	-1.60775	-1.21071	1.40295e-06	-1.5412	-1.1755
11370468	chr16:11370468:C:T	1.04624e-06	-1.61795	1.25456	1.5215e-05	-1.58055	1.24756
11370475	chr16:11370475:G:C	1.71869e-06	-1.39297	1.52594	2.00426e-05	-1.56644	1.50902
11370598	chr16:11370598:G:A	8.86338e-08	-1.62178	-1.21005	1.67668e-06	-1.31675	-1.22171
11370639	chr16:11370639:A:G	1.13884e-05	-0.623363	2.64738	0.000162419	-0.516712	2.55161
11370693	chr16:11370693:C:G	2.26111e-07	-0.922263	-0.97305	3.94257e-06	-0.712128	-0.971314
11370743	chr16:11370743:T:G	1.56033e-07	-1.59808	-0.668194	2.22114e-06	-1.59657	-0.660688
11370942	chr16:11370942:C:G	3.60459e-07	-1.42896	-3.55028e-10	4.70126e-06	-1.50744	-3.55028e-10
11371060	chr16:11371060:G:A	4.18646e-07	-1.24744e-10	-1.27932	5.89726e-06	-1.24744e-10	-1.28079
11371485	chr16:11371485:G:C	1.68765e-07	-1.57467	-0.613161	2.28622e-06	-1.61187	-0.616506
11371514	chr16:11371514:C:T	1.90045e-06	-1.24744e-10	0.233503	2.5962e-05	-1.24744e-10	0.201358
11371711	chr16:11371711:T:C	4.14125e-07	-1.24744e-10	-1.29017	5.88992e-06	-1.24744e-10	-1.28203
11371723	chr16:11371723:A:G	4.46558e-07	-1.24744e-10	-1.21477	6.26338e-06	-1.24744e-10	-1.22055
11372164	chr16:11372164:G:A	1.17036e-07	-1.2778	-1.27606	1.53574e-06	-1.35709	-1.26918
11372359	chr16:11372359:A:G	3.95031e-07	-1.24744e-10	-1.33738	5.57592e-06	-1.24744e-10	-1.33682
11372379	chr16:11372379:C:T	1.05754e-05	-1.24744e-10	1.94994	0.000148398	-1.24744e-10	1.94462
11372496	chr16:11372496:A:AG	2.15822e-06	-1.24744e-10	0.360699	3.15356e-05	-1.24744e-10	0.395843
11372546	chr16:11372546:A:G	5.73258e-07	-1.24744e-10	-0.965005	8.26476e-06	-1.24744e-10	-0.943274
11372654	chr16:11372654:T:C	1.31709e-07	-1.54792	-0.887831	1.80577e-06	-1.57813	-0.886158
11372655	chr16:11372655:C:T	7.16843e-07	-1.24744e-10	-0.741485	9.93656e-06	-1.24744e-10	-0.759054
11372742	chr16:11372742:T:C	1.41199e-07	-1.55246	-0.81371	1.95166e-06	-1.57472	-0.811876
11372884	chr16:11372884:C:T	4.45265e-07	-1.24744e-10	-1.21767	6.22488e-06	-1.24744e-10	-1.22672
11373381	chr16:11373381:A:G	3.50546e-07	-1.45685	-3.55028e-10	5.49254e-06	-1.35188	-3.55028e-10
11373669	chr16:11373669:G:A	2.87443e-06	-1.24744e-10	0.647268	3.93992e-05	-1.24744e-10	0.61847
11373712	chr16:11373712:C:T	1.37621e-06	-1.24744e-10	-0.0892541	1.98068e-05	-1.24744e-10	-0.0692507
11373920	chr16:11373920:G:A	8.54787e-08	-1.60403	-1.26404	1.29439e-06	-1.54289	-1.25434
11373953	chr16:11373953:G:A	4.6966e-07	-1.16433	-3.55028e-10	7.72681e-06	-1.01058	-3.55028e-10
11373992	chr16:11373992:C:T	3.55143e-07	-1.44382	-3.55028e-10	6.01815e-06	-1.26049	-3.55028e-10
11374410	chr16:11374410:C:T	8.84393e-08	-1.62105	-1.21297	1.30619e-06	-1.5518	-1.23636
11374417	chr16:11374417:G:C	5.77816e-07	-1.61566	0.658571	7.44092e-06	-1.59089	0.542607
11374609	chr16:11374609:A:C	5.63596e-07	-1.24744e-10	-0.982004	7.94795e-06	-1.24744e-10	-0.982361
11374858	chr16:11374858:CTTTGT:C	6.0552e-07	-1.24744e-10	-0.910254	8.61954e-06	-1.24744e-10	-0.901243
11375542	chr16:11375542:A:G	3.74021e-07	-1.39203	-3.55028e-10	7.02468e-06	-1.10584	-3.55028e-10
11375554	chr16:11375554:C:T	3.25054e-07	-1.53235	-3.55028e-10	5.63868e-06	-1.32562	-3.55028e-10
11375579	chr16:11375579:C:G	1.14104e-07	-1.60095	-0.978278	1.61326e-06	-1.59641	-0.980607
11375800	chr16:11375800:G:T	5.10361e-07	-1.24744e-10	-1.08122	7.08139e-06	-1.24744e-10	-1.0978
11375843	chr16:11375843:C:T	3.09723e-07	-1.58066	-3.55028e-10	4.49185e-06	-1.55301	-3.55028e-10
11376494	chr16:11376494:T:C	5.46247e-07	-1.24744e-10	-1.01327	7.62517e-06	-1.24744e-10	-1.02382
11376631	chr16:11376631:C:A	6.32174e-07	-1.24744e-10	-0.867176	8.9237e-06	-1.24744e-10	-0.866564
11376757	chr16:11376757:C:T	1.21864e-07	-1.6184	-0.895037	1.81756e-06	-1.53204	-0.925737
11376815	chr16:11376815:C:T	4.28393e-07	-1.24744e-10	-1.2563	6.08731e-06	-1.24744e-10	-1.24907
11376871	chr16:11376871:C:T	5.44598e-07	-1.24744e-10	-1.01629	7.6025e-06	-1.24744e-10	-1.0268
11377072	chr16:11377072:G:T	1.59375e-06	-1.59811	1.65561	1.93277e-05	-1.61439	1.52066
11377557	chr16:11377557:C:G	6.04608e-07	-1.61629	0.704526	9.03939e-06	-1.60845	0.754772
11377947	chr16:11377947:T:A	1.32583e-07	-1.6216	-0.807535	2.1582e-06	-1.51215	-0.77385
11378308	chr16:11378308:G:A	1.05981e-07	-1.59659	-1.05649	1.49847e-06	-1.61457	-1.03626
11378394	chr16:11378394:A:G	1.3557e-07	-1.62177	-0.785088	2.1948e-06	-1.5183	-0.750886
11378612	chr16:11378612:A:C	1.43135e-07	-1.62178	-0.730773	2.30892e-06	-1.52349	-0.694998
11378613	chr16:11378613:C:T	1.34226e-06	-1.24744e-10	-0.114235	1.93233e-05	-1.24744e-10	-0.0939633
11378785	chr16:11378785:T:A	2.74806e-07	-1.61504	-0.0852379	4.39059e-06	-1.55876	-0.0170548
11378947	chr16:11378947:T:G	1.88202e-06	-1.24744e-10	0.22376	2.58205e-05	-1.24744e-10	0.195893
11378985	chr16:11378985:C:T	1.27785e-07	-1.55994	-0.906049	1.8298e-06	-1.55637	-0.8947
11379525	chr16:11379525:C:T	6.08763e-07	-1.24744e-10	-0.904913	8.48098e-06	-1.24744e-10	-0.917449
11379636	chr16:11379636:T:A	4.20742e-06	-1.24744e-10	1.02826	5.89405e-05	-1.24744e-10	1.02125
11379641	chr16:11379641:A:G	6.23873e-07	-1.24744e-10	-0.880394	8.68862e-06	-1.24744e-10	-0.893261
11379825	chr16:11379825:T:C	6.66705e-07	-1.24744e-10	-0.813995	9.27798e-06	-1.24744e-10	-0.827631
11379875	chr16:11379875:C:A	1.50413e-07	-1.61628	-0.686678	2.21626e-06	-1.54614	-0.713319
11379972	chr16:11379972:T:C	5.18235e-07	-1.24744e-10	-1.06591	7.30775e-06	-1.24744e-10	-1.06634
11380348	chr16:11380348:A:G	8.94222e-08	-1.61142	-1.21155	1.38985e-06	-1.51312	-1.21296
11380619	chr16:11380619:C:G	4.94255e-07	-1.24744e-10	-1.11329	6.92436e-06	-1.24744e-10	-1.12023
11381078	chr16:11381078:A:T	9.1963e-07	-1.24744e-10	-0.49237	1.28451e-05	-1.24744e-10	-0.502309
11381310	chr16:11381310:C:G	8.34107e-08	-1.61411	-1.27845	1.21084e-06	-1.59676	-1.2672
11381471	chr16:11381471:A:G	8.18649e-08	-1.55569	-1.35559	1.12927e-06	-1.5784	-1.3553
11381719	chr16:11381719:A:G	8.96097e-08	-1.61988	-1.20099	1.34675e-06	-1.5705	-1.18708
11381995	chr16:11381995:T:C	9.98942e-08	-1.60664	-1.10559	1.43921e-06	-1.60875	-1.08243
11382018	chr16:11382018:C:G	4.7044e-07	-1.24744e-10	-1.16267	6.75125e-06	-1.24744e-10	-1.14555
11382294	chr16:11382294:A:G	9.50762e-08	-1.61719	-1.14447	1.53542e-06	-1.50139	-1.12508
11382368	chr16:11382368:T:C	2.7979e-07	-1.62121	-0.061095	4.20605e-06	-1.59247	-0.0262837
11382382	chr16:11382382:T:C	3.15982e-07	-1.62171	0.061059	4.71307e-06	-1.60215	0.0972134
11382410	chr16:11382410:C:CATTT	2.83841e-07	-1.61276	-0.0551719	4.33364e-06	-1.56687	-0.0219945
11382457	chr16:11382457:C:T	8.20956e-08	-1.62158	-1.28688	1.25531e-06	-1.55047	-1.27743
11382468	chr16:11382468:C:G	9.32515e-08	-1.62091	-1.16013	1.42398e-06	-1.53555	-1.16627
11382505	chr16:11382505:T:A	4.06741e-07	-1.30817	-3.55028e-10	5.57429e-06	-1.33711	-3.55028e-10
11382584	chr16:11382584:T:C	3.91074e-07	-1.24744e-10	-1.34744	5.52077e-06	-1.24744e-10	-1.34676
11382586	chr16:11382586:A:G	1.40768e-07	-1.61897	-0.750264	2.21762e-06	-1.527	-0.731838
11382603	chr16:11382603:G:C	7.42429e-07	-1.24744e-10	-0.706415	1.06645e-05	-1.24744e-10	-0.688354
11382761	chr16:11382761:G:A	4.84897e-07	-1.24744e-10	-1.13241	6.82877e-06	-1.24744e-10	-1.13413
11382772	chr16:11382772:T:C	9.0271e-08	-1.62096	-1.19256	1.44121e-06	-1.50543	-1.18436
11382962	chr16:11382962:T:C	1.05286e-07	-1.61973	-1.03994	1.66219e-06	-1.51741	-1.02972
11383012	chr16:11383012:C:G	4.29054e-07	-1.24744e-10	-1.25476	6.02032e-06	-1.24744e-10	-1.26013
11383032	chr16:11383032:G:A	1.42299e-07	-1.60407	-0.754339	2.02797e-06	-1.60773	-0.740503
11383043	chr16:11383043:A:AGAGTACAAAGAGAGGAGGTGCC	6.42466e-07	-1.24744e-10	-0.851027	8.96683e-06	-1.24744e-10	-0.861742
11383158	chr16:11383158:T:C	4.57666e-07	-1.24744e-10	-1.1902	6.41178e-06	-1.24744e-10	-1.19714
11383173	chr16:11383173:C:G	2.0003e-07	-1.59847	-0.419403	3.11091e-06	-1.52872	-0.391642
11383588	chr16:11383588:C:G	8.78312e-08	-1.58116	-1.25977	1.27149e-06	-1.55622	-1.25887
11383617	chr16:11383617:G:A	6.66755e-07	-1.24744e-10	-0.813919	9.23311e-06	-1.24744e-10	-0.832479
11383747	chr16:11383747:C:G	6.65305e-07	-1.24744e-10	-0.816097	9.55293e-06	-1.24744e-10	-0.798427
11383900	chr16:11383900:C:T	4.26119e-07	-1.07138	-0.19024	4.07877e-06	-1.40896	-0.240524
11384022	chr16:11384022:T:C	9.43988e-08	-1.40917	-1.35964	1.09002e-06	-1.6096	-1.35948
11384121	chr16:11384121:A:G	1.641e-07	-1.30246	-0.913409	2.33669e-06	-1.30561	-0.900928
11384291	chr16:11384291:A:G	1.16129e-07	-1.39422	-1.16742	1.31953e-06	-1.60557	-1.17243
11384414	chr16:11384414:G:C	5.50586e-07	-0.676118	-0.329241	3.8496e-06	-1.30711	-0.400192
11384526	chr16:11384526:G:A	7.46745e-07	-1.24744e-10	-0.700618	1.03602e-05	-1.24744e-10	-0.717305
11384777	chr16:11384777:C:T	1.11748e-07	-1.53307	-1.06703	1.84327e-06	-1.37666	-1.06707
11385027	chr16:11385027:A:G	1.33812e-07	-1.15052	-1.26938	1.30527e-06	-1.51549	-1.27337
11385184	chr16:11385184:A:G	3.57971e-07	-1.43589	-3.55028e-10	5.6777e-06	-1.31873	-3.55028e-10
11385229	chr16:11385229:G:T	4.15163e-07	-1.38885	0.101184	4.62451e-06	-1.57782	0.0539157
11385627	chr16:11385627:C:G	4.11413e-07	-1.24744e-10	-1.29674	5.78302e-06	-1.24744e-10	-1.30035
11385745	chr16:11385745:G:T	5.50624e-07	-1.24744e-10	-1.00529	7.89914e-06	-1.24744e-10	-0.988521
11385853	chr16:11385853:A:G	8.77739e-08	-1.54436	-1.29721	1.17531e-06	-1.5983	-1.29544
11386059	chr16:11386059:G:A	4.44044e-07	-1.24744e-10	-1.22042	6.30185e-06	-1.24744e-10	-1.21443
11386459	chr16:11386459:G:C	4.94113e-07	-1.24744e-10	-1.11358	6.89498e-06	-1.24744e-10	-1.12448
11386830	chr16:11386830:C:G	4.3276e-07	-1.24744e-10	-1.24616	6.09485e-06	-1.24744e-10	-1.24783
11387015	chr16:11387015:G:A	6.30232e-07	-1.24744e-10	-0.870254	8.83054e-06	-1.24744e-10	-0.877058
11387116	chr16:11387116:C:G	3.22901e-07	-1.50615	-0.0328508	4.04268e-06	-1.58501	-0.073352
11387425	chr16:11387425:G:A	3.92309e-07	-1.24744e-10	-1.34429	5.5244e-06	-1.24744e-10	-1.3461
11387468	chr16:11387468:C:G	2.08636e-07	-0.732098	-1.24365	2.56352e-06	-0.847815	-1.26608
11387496	chr16:11387496:A:G	1.05755e-07	-1.39855	-1.25667	1.29674e-06	-1.54818	-1.24724
11387769	chr16:11387769:G:A	4.0448e-07	-1.32146	0.00771726	4.32961e-06	-1.52866	-0.0611334
11388041	chr16:11388041:A:G	2.38336e-07	-0.592548	-1.25011	3.19119e-06	-0.621954	-1.27293
11388391	chr16:11388391:C:T	3.05879e-07	-0.599887	-0.993265	3.97843e-06	-0.639022	-1.03537
11388462	chr16:11388462:G:A	1.87141e-07	-1.31671	-0.767769	2.64302e-06	-1.32036	-0.762989
11388671	chr16:11388671:A:T	8.48293e-08	-1.56649	-1.30921	1.17867e-06	-1.57164	-1.31925
11388864	chr16:11388864:G:C	1.7298e-07	-1.25245	-0.910717	2.44073e-06	-1.2566	-0.906375
11389045	chr16:11389045:G:C	2.70471e-07	-0.973014	-0.743164	5.36244e-06	-0.600535	-0.775321
11389136	chr16:11389136:A:G	4.40816e-07	-0.710157	-0.517557	6.71069e-06	-0.60193	-0.549642
11389349	chr16:11389349:G:A	2.91365e-07	-0.668967	-0.972799	3.80961e-06	-0.70093	-1.01682
11389504	chr16:11389504:G:A	4.24898e-07	0.0583056	-1.3228	5.19248e-06	-0.0763303	-1.33173
11389531	chr16:11389531:A:G	3.86819e-07	-1.24744e-10	-1.35839	5.46028e-06	-1.24744e-10	-1.35777
11389618	chr16:11389618:A:G	4.21656e-07	-0.155884	-1.11627	5.01134e-06	-0.30845	-1.13512
11389794	chr16:11389794:A:G	4.04383e-07	-0.819899	-0.49408	5.06375e-06	-0.882489	-0.550678
11390194	chr16:11390194:T:G	3.3281e-07	-1.61636	0.107591	4.66797e-06	-1.60244	0.0878879
11390326	chr16:11390326:T:G	4.14753e-07	-1.24744e-10	-1.28866	5.86902e-06	-1.24744e-10	-1.28559
11390336	chr16:11390336:T:A	1.79414e-07	-1.16738	-0.959265	1.92573e-06	-1.43698	-0.96299
11390450	chr16:11390450:T:C	9.67733e-08	-1.59938	-1.14459	1.51722e-06	-1.49636	-1.14204
11390580	chr16:11390580:G:A	1.04982e-07	-1.58236	-1.0802	1.67957e-06	-1.46026	-1.07648
11390622	chr16:11390622:A:C	3.86469e-07	-1.24744e-10	-1.35929	5.45331e-06	-1.24744e-10	-1.35905
11390692	chr16:11390692:T:C	9.57227e-08	-1.45993	-1.29495	1.45242e-06	-1.39835	-1.28369
11390744	chr16:11390744:G:A	1.04186e-07	-1.61566	-1.0545	1.58882e-06	-1.54159	-1.05069
11390755	chr16:11390755:A:G	1.28171e-07	-1.44716	-1.01581	1.81699e-06	-1.44504	-1.01306
11390787	chr16:11390787:T:C	2.34446e-07	-1.17614	-0.682975	2.39561e-06	-1.49711	-0.684521
11390873	chr16:11390873:C:A	2.09254e-07	-0.61928	-1.35351	1.92851e-06	-1.04739	-1.35114
11390934	chr16:11390934:C:T	9.23277e-08	-1.55969	-1.2313	1.22151e-06	-1.6215	-1.23369
11391006	chr16:11391006:C:T	3.92571e-07	-1.24744e-10	-1.34362	5.53081e-06	-1.24744e-10	-1.34494
11391230	chr16:11391230:C:T	4.62918e-07	-0.969722	-0.20907	5.08972e-06	-1.20965	-0.218403
11391258	chr16:11391258:C:A	9.51953e-08	-1.56049	-1.19992	1.26297e-06	-1.6217	-1.2001
11391266	chr16:11391266:T:C	3.28349e-07	-1.15047	-0.371793	3.28983e-06	-1.48711	-0.377328
11391295	chr16:11391295:T:C	9.43442e-08	-1.56838	-1.20101	1.26156e-06	-1.62174	-1.20118
11391476	chr16:11391476:A:T	3.246e-07	-1.1396	-0.394144	3.514e-06	-1.36001	-0.438511
11391480	chr16:11391480:A:G	2.91261e-07	-1.13463	-0.507489	2.90415e-06	-1.47825	-0.510887
11391499	chr16:11391499:C:G	3.10017e-07	-1.1271	-0.452614	3.07694e-06	-1.47445	-0.456889
11391532	chr16:11391532:A:G	1.15752e-07	-1.53987	-1.02502	1.49872e-06	-1.62048	-1.03018
11391657	chr16:11391657:C:T	1.54261e-07	-1.32153	-0.95616	2.16353e-06	-1.32742	-0.956115
11391784	chr16:11391784:C:T	1.0025e-07	-1.55326	-1.15542	1.32089e-06	-1.62137	-1.1556
11391955	chr16:11391955:T:C	1.06887e-07	-1.50431	-1.14026	1.36811e-06	-1.60897	-1.13287
11391974	chr16:11391974:A:C	8.16678e-08	-1.55583	-1.35786	1.07947e-06	-1.62167	-1.35714
11392177	chr16:11392177:T:A	1.84901e-07	-1.07547	-1.02105	1.95193e-06	-1.31958	-1.06688
11392252	chr16:11392252:C:T	4.38113e-07	-1.24744e-10	-1.23386	6.16188e-06	-1.24744e-10	-1.23689
11392443	chr16:11392443:C:T	8.29955e-08	-1.55208	-1.34547	1.11934e-06	-1.59873	-1.3438
11392457	chr16:11392457:G:A	2.84955e-06	-1.24744e-10	0.638576	4.07191e-05	-1.24744e-10	0.651422
11392461	chr16:11392461:A:G	1.02032e-07	-1.43281	-1.25825	1.24547e-06	-1.58223	-1.25352
11392635	chr16:11392635:A:G	9.81829e-08	-1.3921	-1.33741	1.4472e-06	-1.34859	-1.33705
11392690	chr16:11392690:C:T	1.2956e-07	-1.54064	-0.911554	1.76653e-06	-1.6076	-0.878651
11392796	chr16:11392796:C:T	3.9144e-07	-1.34651	-3.55028e-10	5.0572e-06	-1.43446	-3.55028e-10
11392805	chr16:11392805:A:G	1.05127e-07	-1.4855	-1.17567	1.37265e-06	-1.55813	-1.1804
11392811	chr16:11392811:C:T	1.15866e-07	-1.22857	-1.33534	2.42785e-06	-0.842079	-1.32619
11392884	chr16:11392884:C:T	7.89463e-08	-1.58898	-1.35859	1.08504e-06	-1.61442	-1.35924
11392923	chr16:11392923:G:A	8.97749e-08	-1.46853	-1.35051	1.16873e-06	-1.54998	-1.34937
11393004	chr16:11393004:G:A	4.07845e-07	-1.24744e-10	-1.30545	5.75072e-06	-1.24744e-10	-1.30595
11393011	chr16:11393011:T:C	8.92057e-08	-1.47859	-1.34681	1.19504e-06	-1.53321	-1.34389
11393302	chr16:11393302:T:C	3.87509e-07	-1.24744e-10	-1.3566	5.46555e-06	-1.24744e-10	-1.35681
11393314	chr16:11393314:G:A	4.65707e-07	-1.24744e-10	-1.17279	6.56837e-06	-1.24744e-10	-1.17301
11393487	chr16:11393487:G:A	7.81109e-08	-1.60767	-1.35054	1.11418e-06	-1.59774	-1.34942
11393515	chr16:11393515:G:A	9.87479e-07	-1.24744e-10	-0.421186	1.39425e-05	-1.24744e-10	-0.420333
11393537	chr16:11393537:C:T	4.71395e-07	-1.24744e-10	-1.16065	6.59018e-06	-1.24744e-10	-1.16969
11393638	chr16:11393638:G:A	4.79899e-07	-1.24744e-10	-1.14277	6.70369e-06	-1.24744e-10	-1.15262
11393727	chr16:11393727:T:TC	3.87419e-07	-1.24744e-10	-1.35683	5.46668e-06	-1.24744e-10	-1.3566
11393782	chr16:11393782:T:A	7.93751e-08	-1.58272	-1.35944	1.08766e-06	-1.61153	-1.35971
11394069	chr16:11394069:G:T	8.5138e-08	-1.55422	-1.31785	1.16203e-06	-1.59237	-1.31274
11394194	chr16:11394194:C:T	4.93716e-07	-1.24744e-10	-1.11438	6.99565e-06	-1.24744e-10	-1.10999
11394231	chr16:11394231:G:C	9.42625e-08	-1.56599	-1.20427	1.35384e-06	-1.54754	-1.20479
11394259	chr16:11394259:A:G	8.83831e-08	-1.51396	-1.3207	1.28571e-06	-1.48378	-1.32018
11394298	chr16:11394298:G:T	3.86425e-07	-1.24744e-10	-1.3594	5.45183e-06	-1.24744e-10	-1.35932
11394587	chr16:11394587:G:A	3.40204e-07	-1.26246	-0.224332	3.66953e-06	-1.45563	-0.299584
11394757	chr16:11394757:T:C	8.88091e-08	-1.48028	-1.34958	1.18329e-06	-1.53984	-1.34714
11394872	chr16:11394872:A:C	8.76725e-08	-1.4831	-1.35964	1.17771e-06	-1.53204	-1.35967
11394937	chr16:11394937:A:T	4.316e-07	-1.24744e-10	-1.24884	6.03521e-06	-1.24744e-10	-1.25766
11394995	chr16:11394995:T:G	3.88817e-07	-1.24744e-10	-1.35323	5.47571e-06	-1.24744e-10	-1.35495
11395011	chr16:11395011:G:A	3.86786e-07	-1.24744e-10	-1.35847	5.45727e-06	-1.24744e-10	-1.35833
11395015	chr16:11395015:C:T	1.34112e-07	-1.32731	-1.09036	1.53316e-06	-1.49791	-1.13004
11395016	chr16:11395016:A:C	3.89252e-07	-1.24744e-10	-1.35211	5.48108e-06	-1.24744e-10	-1.35397
11395092	chr16:11395092:G:C	8.87634e-08	-1.53437	-1.296	1.28799e-06	-1.50691	-1.29528
11395117	chr16:11395117:A:T	5.80627e-07	-1.23619	0.283959	6.19598e-06	-1.43195	0.200572
11395161	chr16:11395161:G:A	1.41667e-07	-1.27359	-1.08927	1.58727e-06	-1.46423	-1.12903
11395200	chr16:11395200:G:A	9.86792e-08	-1.46474	-1.25973	1.26823e-06	-1.55749	-1.26016
11395274	chr16:11395274:C:G	8.9294e-08	-1.48129	-1.34312	1.19057e-06	-1.54089	-1.33995
11395317	chr16:11395317:C:A	7.96545e-08	-1.60686	-1.33178	1.11056e-06	-1.62177	-1.32864
11395399	chr16:11395399:G:A	8.73902e-08	-1.50978	-1.33618	1.17342e-06	-1.56309	-1.33226
11395462	chr16:11395462:G:T	8.84092e-08	-1.52679	-1.30758	1.28466e-06	-1.49789	-1.30689
11395592	chr16:11395592:G:A	4.17177e-07	-1.24744e-10	-1.28283	5.93335e-06	-1.24744e-10	-1.27469
11395688	chr16:11395688:T:C	1.09555e-07	-1.51083	-1.10909	1.51752e-06	-1.50029	-1.13791
11395735	chr16:11395735:C:T	4.03881e-07	-1.24744e-10	-1.31522	5.70188e-06	-1.24744e-10	-1.31448
11395795	chr16:11395795:G:A	3.01059e-07	-1.60904	-3.55028e-10	4.2193e-06	-1.61561	-3.55028e-10
11395829	chr16:11395829:C:T	1.4693e-07	-1.61638	-0.710003	2.04509e-06	-1.61205	-0.727778
11395841	chr16:11395841:G:A	3.86614e-07	-1.24744e-10	-1.35892	5.45471e-06	-1.24744e-10	-1.3588
11395869	chr16:11395869:C:G	4.32093e-07	-1.24744e-10	-1.2477	6.04193e-06	-1.24744e-10	-1.25655
11396141	chr16:11396141:C:T	8.55895e-08	-1.51211	-1.35466	1.13614e-06	-1.57138	-1.35626
11396294	chr16:11396294:C:T	1.53293e-07	-1.50212	-0.781869	2.10736e-06	-1.51163	-0.798208
11396315	chr16:11396315:G:T	5.13171e-07	-1.24744e-10	-1.07573	7.15456e-06	-1.24744e-10	-1.08752
11396768	chr16:11396768:C:T	4.17521e-07	-1.23496	-0.0470417	4.4657e-06	-1.43546	-0.123388
11396865	chr16:11396865:G:A	7.38638e-07	-1.24744e-10	-0.711534	1.03562e-05	-1.24744e-10	-0.71769
11396902	chr16:11396902:T:A	4.82436e-07	-1.24744e-10	-1.13749	6.8672e-06	-1.24744e-10	-1.12852
11396913	chr16:11396913:G:A	9.71446e-08	-1.44002	-1.30012	1.17448e-06	-1.57549	-1.31895
11397150	chr16:11397150:C:G	1.60964e-07	-1.38238	-0.852781	1.91786e-06	-1.556	-0.848066
11397388	chr16:11397388:C:T	6.32729e-07	-1.24744e-10	-0.866299	8.72031e-06	-1.24744e-10	-0.889621
11397479	chr16:11397479:T:C	2.64066e-07	-0.542212	-1.19793	5.06162e-06	-0.236574	-1.19702
11397522	chr16:11397522:A:G	1.25448e-07	-1.15547	-1.32899	2.08346e-06	-0.998437	-1.32281
11397553	chr16:11397553:G:A	1.03015e-06	-1.24744e-10	-0.378881	1.42278e-05	-1.24744e-10	-0.40008
11398092	chr16:11398092:C:T	3.86962e-07	-1.24744e-10	-1.35801	5.45976e-06	-1.24744e-10	-1.35787
11398121	chr16:11398121:T:A	3.28064e-07	-0.168791	-1.35434	6.5178e-06	0.174401	-1.35514
11398303	chr16:11398303:G:A	8.61838e-08	-1.56393	-1.29593	1.14623e-06	-1.62172	-1.29708
11398323	chr16:11398323:G:A	3.86957e-07	-1.24744e-10	-1.35803	5.45968e-06	-1.24744e-10	-1.35788
11398324	chr16:11398324:C:A	3.86929e-07	-1.24744e-10	-1.3581	5.45927e-06	-1.24744e-10	-1.35796
11398526	chr16:11398526:T:C	1.12007e-07	-1.59013	-1.00765	1.55563e-06	-1.62156	-0.991831
11398782	chr16:11398782:C:A	1.51534e-07	-1.59533	-0.700198	2.04123e-06	-1.61115	-0.730569
11398873	chr16:11398873:C:T	4.39837e-07	-1.24744e-10	-1.22994	6.15009e-06	-1.24744e-10	-1.23881
11398914	chr16:11398914:G:C	4.40335e-07	-1.24744e-10	-1.22881	6.17196e-06	-1.24744e-10	-1.23526
11399045	chr16:11399045:C:A	3.88128e-07	-1.24744e-10	-1.35501	5.47684e-06	-1.24744e-10	-1.35475
11399250	chr16:11399250:G:A	1.83621e-07	-1.28495	-0.818516	2.04307e-06	-1.47334	-0.867478
11399361	chr16:11399361:G:A	4.37566e-07	-1.24744e-10	-1.23511	6.15595e-06	-1.24744e-10	-1.23786
11399408	chr16:11399408:C:T	5.10605e-07	-1.24744e-10	-1.08074	7.20809e-06	-1.24744e-10	-1.08007
11399409	chr16:11399409:G:A	9.22816e-08	-1.46873	-1.32277	1.15543e-06	-1.57395	-1.33685
11399505	chr16:11399505:G:A	4.23465e-07	-1.24744e-10	-1.26787	5.99192e-06	-1.24744e-10	-1.26486
11399519	chr16:11399519:T:C	3.93778e-07	-1.24744e-10	-1.34056	5.53929e-06	-1.24744e-10	-1.34341
11399575	chr16:11399575:C:G	3.90472e-07	-1.24744e-10	-1.34899	5.49697e-06	-1.24744e-10	-1.35108
11399690	chr16:11399690:G:A	6.74368e-07	-1.24744e-10	-0.802565	9.41875e-06	-1.24744e-10	-0.812573
11399790	chr16:11399790:T:C	5.89462e-07	-1.24744e-10	-0.937131	8.4206e-06	-1.24744e-10	-0.924593
11400296	chr16:11400296:T:C	3.88852e-07	-1.24744e-10	-1.35314	5.50032e-06	-1.24744e-10	-1.35047
11400353	chr16:11400353:G:A	4.9156e-07	-1.24744e-10	-1.11876	6.87112e-06	-1.24744e-10	-1.12795
11400672	chr16:11400672:C:T	5.69856e-07	-1.24744e-10	-0.970957	8.15254e-06	-1.24744e-10	-0.956946
11400738	chr16:11400738:G:A	5.29302e-07	-1.24744e-10	-1.04478	7.35634e-06	-1.24744e-10	-1.05971
11400777	chr16:11400777:C:T	4.17358e-07	-1.24744e-10	-1.2824	5.90057e-06	-1.24744e-10	-1.28023
11400820	chr16:11400820:C:T	3.9612e-07	-1.24744e-10	-1.33463	5.58705e-06	-1.24744e-10	-1.33482
11400937	chr16:11400937:T:C	1.61775e-07	-1.35986	-0.870273	2.5746e-06	-1.25548	-0.854102
11401184	chr16:11401184:A:G	3.87011e-07	-1.24744e-10	-1.35789	5.45415e-06	-1.24744e-10	-1.3589
11401230	chr16:11401230:G:GC	4.02896e-07	-1.24744e-10	-1.31766	5.72415e-06	-1.24744e-10	-1.31058
11401357	chr16:11401357:C:T	4.53314e-07	-1.24744e-10	-1.19976	6.3297e-06	-1.24744e-10	-1.21002
11401460	chr16:11401460:T:C	1.55366e-07	-1.35525	-0.91531	2.47191e-06	-1.25058	-0.899707
11401556	chr16:11401556:G:A	3.00033e-07	-1.61245	-3.55028e-10	4.40915e-06	-1.57159	-3.55028e-10
11401615	chr16:11401615:C:T	4.00647e-07	-1.24744e-10	-1.32326	5.64463e-06	-1.24744e-10	-1.32457
11401687	chr16:11401687:G:T	8.4958e-08	-1.54701	-1.32718	1.14009e-06	-1.61026	-1.31391
11401704	chr16:11401704:C:T	7.75679e-08	-1.61122	-1.35397	1.08598e-06	-1.61468	-1.35811
11401720	chr16:11401720:C:T	1.56758e-07	-1.39624	-0.8654	1.89468e-06	-1.573	-0.843225
11401867	chr16:11401867:G:A	7.23497e-07	-1.24744e-10	-0.732246	9.91714e-06	-1.24744e-10	-0.76101
11401998	chr16:11401998:A:G	1.25898e-07	-1.5571	-0.92377	1.80911e-06	-1.56212	-0.900322
11402387	chr16:11402387:T:C	4.93642e-07	-1.24744e-10	-1.11453	6.93848e-06	-1.24744e-10	-1.11819
11402453	chr16:11402453:G:A	3.86317e-07	-1.24744e-10	-1.35968	5.44979e-06	-1.24744e-10	-1.3597
11402702	chr16:11402702:C:T	7.48784e-07	-1.24744e-10	-0.69789	1.02234e-05	-1.24744e-10	-0.730598
11402785	chr16:11402785:C:T	3.87963e-07	-1.24744e-10	-1.35543	5.47439e-06	-1.24744e-10	-1.35519
11402989	chr16:11402989:A:C	1.19365e-06	-1.24744e-10	-0.231567	1.68413e-05	-1.24744e-10	-0.231443
11402994	chr16:11402994:A:C	1.19539e-06	-1.24744e-10	-0.230115	1.6866e-05	-1.24744e-10	-0.229973
11403019	chr16:11403019:T:C	1.47754e-07	-0.968259	-1.35254	1.38252e-06	-1.38178	-1.34959
11403047	chr16:11403047:C:T	1.53847e-06	-1.24744e-10	0.0222024	2.26531e-05	-1.24744e-10	0.0650206
11403063	chr16:11403063:T:G	1.19427e-06	-1.24744e-10	-0.23105	1.68569e-05	-1.24744e-10	-0.230514
11403152	chr16:11403152:G:A	3.56856e-06	-1.24744e-10	0.863575	5.0992e-05	-1.24744e-10	0.876394
11403170	chr16:11403170:C:T	4.07995e-07	-1.24744e-10	-1.30509	5.70868e-06	-1.24744e-10	-1.31329
11403196	chr16:11403196:A:G	3.90035e-07	-1.24744e-10	-1.35011	5.508e-06	-1.24744e-10	-1.34907
11403513	chr16:11403513:A:G	4.43256e-07	-1.24744e-10	-1.22219	6.19422e-06	-1.24744e-10	-1.23166
11403605	chr16:11403605:C:T	1.23125e-07	-1.37223	-1.13092	1.39915e-06	-1.55594	-1.16347
11403660	chr16:11403660:A:C	2.32741e-07	-1.31349	-0.552929	3.05814e-06	-1.33962	-0.59785
11403888	chr16:11403888:G:A	1.40367e-07	-1.51339	-0.85869	1.72288e-06	-1.6031	-0.908181
11404053	chr16:11404053:G:A	5.53585e-07	-1.24744e-10	-0.999926	7.95764e-06	-1.24744e-10	-0.981143
11404357	chr16:11404357:T:C	3.86371e-07	-1.24744e-10	-1.35954	5.44974e-06	-1.24744e-10	-1.35971
11404379	chr16:11404379:C:T	5.01949e-07	-1.24744e-10	-1.09784	7.05488e-06	-1.24744e-10	-1.10156
11404553	chr16:11404553:G:T	3.98773e-07	-1.24744e-10	-1.32795	5.6155e-06	-1.24744e-10	-1.32974
11404575	chr16:11404575:G:A	3.96354e-07	-1.24744e-10	-1.33403	5.59792e-06	-1.24744e-10	-1.33288
11404611	chr16:11404611:G:T	8.00212e-08	-1.57625	-1.3578	1.25416e-06	-1.47122	-1.35759
11404616	chr16:11404616:G:C	6.30737e-07	-1.24744e-10	-0.869452	9.09431e-06	-1.24744e-10	-0.847625
11404723	chr16:11404723:G:A	7.39789e-07	-1.24744e-10	-0.709977	1.03809e-05	-1.24744e-10	-0.715304
11405127	chr16:11405127:C:G	5.1591e-07	-1.24744e-10	-1.07041	7.28992e-06	-1.24744e-10	-1.06878
11405304	chr16:11405304:G:A	3.93428e-07	-1.24744e-10	-1.34144	5.54535e-06	-1.24744e-10	-1.34231
11405316	chr16:11405316:T:C	1.24544e-07	-1.13721	-1.35447	1.15743e-06	-1.55563	-1.35344
11405380	chr16:11405380:G:A	3.87381e-07	-1.24744e-10	-1.35693	5.46914e-06	-1.24744e-10	-1.35615
11405588	chr16:11405588:C:T	2.43621e-07	-1.30276	-0.517965	4.20566e-06	-1.13689	-0.481958
11405845	chr16:11405845:A:G	1.0372e-07	-1.60364	-1.07101	1.51541e-06	-1.5802	-1.05939
11406142	chr16:11406142:G:A	3.57861e-07	-1.4362	-3.55028e-10	4.81959e-06	-1.48259	-3.55028e-10
11406241	chr16:11406241:G:C	8.34202e-07	-1.24744e-10	-0.589866	1.14671e-05	-1.24744e-10	-0.615794
11406445	chr16:11406445:C:T	6.52089e-07	-0.496779	-0.339382	5.18044e-06	-1.12519	-0.285197
11406482	chr16:11406482:C:G	7.00034e-07	-0.450228	-0.314984	5.48105e-06	-1.09302	-0.260957
11406684	chr16:11406684:G:A	8.23778e-08	-1.62176	-1.28326	1.15041e-06	-1.61154	-1.30362
11406705	chr16:11406705:T:G	9.65244e-08	-1.60852	-1.13802	1.61587e-06	-1.43623	-1.13917
11406773	chr16:11406773:C:T	8.76048e-08	-1.59239	-1.25111	1.30649e-06	-1.52648	-1.26145
11406885	chr16:11406885:T:C	6.67629e-07	-0.509125	-0.303484	5.25418e-06	-1.14627	-0.249986
11407034	chr16:11407034:GCAATAAATCCAGCT:G	7.90116e-08	-1.60532	-1.34142	1.11212e-06	-1.62086	-1.32814
11407308	chr16:11407308:G:C	4.1107e-07	-1.24744e-10	-1.29758	5.78389e-06	-1.24744e-10	-1.3002
11407576	chr16:11407576:T:C	2.2322e-07	-1.61515	-0.293033	3.17862e-06	-1.60465	-0.294179
11407816	chr16:11407816:T:A	1.42342e-07	-1.0958	-1.26231	1.63579e-06	-1.30184	-1.26132
11407818	chr16:11407818:C:T	1.12224e-07	-1.61739	-0.97845	1.83816e-06	-1.47984	-0.966669
11408132	chr16:11408132:A:G	7.92454e-08	-1.60412	-1.33968	1.16957e-06	-1.55313	-1.34551
11408315	chr16:11408315:C:T	9.79789e-08	-1.61127	-1.12032	1.40963e-06	-1.59859	-1.11336
11408333	chr16:11408333:A:G	2.66388e-06	-1.24744e-10	0.571198	3.76687e-05	-1.24744e-10	0.573555
11408382	chr16:11408382:G:A	2.70037e-06	-1.24744e-10	0.584802	3.8211e-05	-1.24744e-10	0.587848
11408438	chr16:11408438:T:C	8.90886e-08	-1.61059	-1.21612	1.27772e-06	-1.60988	-1.20032
11408514	chr16:11408514:G:A	4.87107e-07	-1.24744e-10	-1.12786	6.94127e-06	-1.24744e-10	-1.11779
11408572	chr16:11408572:C:T	4.80767e-07	-1.24744e-10	-1.14096	6.69904e-06	-1.24744e-10	-1.15331
11408620	chr16:11408620:C:T	4.09178e-07	-1.24744e-10	-1.30219	5.76863e-06	-1.24744e-10	-1.30284
11408634	chr16:11408634:T:G	2.13012e-07	-1.57599	-0.379008	3.02849e-06	-1.61507	-0.33214
11408685	chr16:11408685:ACTC:A	1.21255e-07	-1.46419	-1.05426	2.06499e-06	-1.2813	-1.04885
11409036	chr16:11409036:A:G	8.03059e-07	-0.360672	-0.267242	5.98401e-06	-1.05425	-0.211935
11409129	chr16:11409129:T:C	8.12356e-08	-1.6021	-1.31689	1.19805e-06	-1.54896	-1.32562
11409145	chr16:11409145:C:G	8.60078e-08	-1.57786	-1.28404	1.39384e-06	-1.43318	-1.29003
11409283	chr16:11409283:A:T	1.52073e-06	-1.24744e-10	0.0106035	2.09289e-05	-1.24744e-10	-0.0141444
11409332	chr16:11409332:A:G	1.07987e-07	-1.55769	-1.07664	1.44899e-06	-1.61754	-1.06687
11409413	chr16:11409413:A:G	3.9548e-07	-1.33624	-3.55028e-10	6.71302e-06	-1.15123	-3.55028e-10
11409437	chr16:11409437:T:A	3.64892e-07	-1.41674	-3.55028e-10	5.53595e-06	-1.34401	-3.55028e-10
11409505	chr16:11409505:C:T	3.36488e-06	-1.24744e-10	0.804807	4.70905e-05	-1.24744e-10	0.796797
11409704	chr16:11409704:A:C	1.63498e-06	-0.58046	0.663505	1.39047e-05	-1.14291	0.719858
11409716	chr16:11409716:G:C	8.59974e-08	-1.61128	-1.25074	1.23361e-06	-1.59864	-1.24669
11409816	chr16:11409816:G:A	4.6482e-07	-0.546773	-0.627918	3.70058e-06	-1.16287	-0.583915
11409870	chr16:11409870:T:A	8.01887e-07	-1.24744e-10	-0.629374	1.17721e-05	-1.24744e-10	-0.589546
11409875	chr16:11409875:C:CAT	9.11733e-08	-1.52811	-1.27547	1.19267e-06	-1.61019	-1.26889
11409952	chr16:11409952:A:G	1.07355e-07	-1.45286	-1.18735	1.35455e-06	-1.56485	-1.18695
11409975	chr16:11409975:A:C	8.91985e-08	-1.57737	-1.24811	1.41401e-06	-1.45619	-1.25266
11409983	chr16:11409983:A:G	8.94294e-08	-1.55522	-1.26768	1.19267e-06	-1.61827	-1.26081
11410038	chr16:11410038:A:G	1.35643e-07	-1.05848	-1.34784	1.35352e-06	-1.40991	-1.34266
11410134	chr16:11410134:AC:A	1.07659e-07	-1.61574	-1.02163	1.66128e-06	-1.52657	-1.02112
11410183	chr16:11410183:G:C	8.49218e-08	-1.5639	-1.31071	1.36439e-06	-1.43032	-1.31425
11410202	chr16:11410202:C:T	6.52331e-07	-1.24744e-10	-0.83579	9.40846e-06	-1.24744e-10	-0.813666
11410264	chr16:11410264:G:C	8.46851e-08	-1.61016	-1.26724	1.24117e-06	-1.57114	-1.26809
11410655	chr16:11410655:G:A	4.74327e-07	-1.24744e-10	-1.15444	6.75301e-06	-1.24744e-10	-1.14529
11410850	chr16:11410850:G:C	1.56774e-06	-0.505254	0.546301	2.81128e-05	-0.20072	0.48167
11411065	chr16:11411065:A:G	3.27556e-07	-1.52468	-3.55028e-10	4.48458e-06	-1.55463	-3.55028e-10
11411405	chr16:11411405:A:G	2.64903e-06	-1.24744e-10	0.565606	3.608e-05	-1.24744e-10	0.530465
11411408	chr16:11411408:G:C	5.05501e-07	-1.09079	-3.55028e-10	5.65433e-06	-1.32285	-3.55028e-10
11411409	chr16:11411409:G:T	3.70956e-06	1.07155	-0.169223	3.7412e-05	0.753906	-0.187188
11411639	chr16:11411639:C:T	2.49033e-05	-1.24744e-10	2.80641	0.00034917	-1.24744e-10	2.80028
11411643	chr16:11411643:T:C	7.02426e-06	-1.24744e-10	1.54078	9.91567e-05	-1.24744e-10	1.54143
11411709	chr16:11411709:T:C	1.71894e-07	-1.16826	-1.0012	2.06629e-06	-1.3198	-1.00972
11411981	chr16:11411981:C:G	6.56623e-07	-1.24744e-10	-0.829231	9.07886e-06	-1.24744e-10	-0.849326
11412043	chr16:11412043:T:C	1.61393e-06	-0.551855	0.62194	1.15884e-05	-1.21523	0.609959
11412452	chr16:11412452:G:A	2.56739e-07	-0.799729	-0.968551	4.07055e-06	-0.705003	-0.946495
11412845	chr16:11412845:C:T	6.06616e-07	0.344193	-1.25264	5.33412e-06	-0.129952	-1.2512
11412867	chr16:11412867:G:A	1.29722e-06	-1.24744e-10	-0.148364	1.79019e-05	-1.24744e-10	-0.170367
11412895	chr16:11412895:C:T	3.37773e-06	-1.24744e-10	0.808616	4.77444e-05	-1.24744e-10	0.810588
11412978	chr16:11412978:T:C	3.00977e-07	-1.60931	-3.55028e-10	4.19328e-06	-1.62179	-3.55028e-10
11413062	chr16:11413062:T:C	2.23822e-06	-0.144277	0.541372	2.43882e-05	-0.351425	0.49025
11413092	chr16:11413092:C:T	3.37978e-06	-1.24744e-10	0.809223	4.7774e-05	-1.24744e-10	0.811206
11413169	chr16:11413169:T:C	4.84691e-07	-0.0273628	-1.10547	2.70842e-06	-0.969868	-1.08904
11413334	chr16:11413334:G:A	1.65188e-06	0.217357	-0.12403	1.64046e-05	-0.11577	-0.14194
11413508	chr16:11413508:G:C	5.63495e-07	-1.24744e-10	-0.982184	7.80902e-06	-1.24744e-10	-0.999996
11413672	chr16:11413672:C:T	1.36508e-06	-1.24744e-10	-0.0973732	1.94977e-05	-1.24744e-10	-0.0849773
11413692	chr16:11413692:C:T	1.32495e-06	-0.127211	-3.55028e-10	1.27509e-05	-0.50967	-3.55028e-10
11413704	chr16:11413704:C:T	1.08363e-07	-1.40797	-1.22289	1.2391e-06	-1.62089	-1.21999
11413885	chr16:11413885:C:T	7.58842e-06	-0.107434	1.72547	7.87142e-05	-0.392158	1.70271
11413996	chr16:11413996:G:A	1.19679e-07	-1.40624	-1.12529	1.36712e-06	-1.62077	-1.1218
11414099	chr16:11414099:G:A	6.40009e-06	0.044738	1.40299	6.65735e-05	-0.227379	1.37041
11414335	chr16:11414335:T:C	3.93335e-07	-1.24744e-10	-1.34168	5.52349e-06	-1.24744e-10	-1.34626
11414424	chr16:11414424:C:T	3.24404e-06	-1.24744e-10	0.768234	4.58578e-05	-1.24744e-10	0.770271
11414716	chr16:11414716:G:T	1.40481e-07	-1.57017	-0.801106	2.64601e-06	-1.23243	-0.849789
11414866	chr16:11414866:T:C	4.81325e-07	-1.56063	0.420832	6.29192e-06	-1.59622	0.380209
11415189	chr16:11415189:C:T	3.86815e-07	-1.24744e-10	-1.3584	5.46252e-06	-1.24744e-10	-1.35737
11415212	chr16:11415212:A:G	2.52843e-07	-0.429824	-1.35375	1.62384e-06	-1.21602	-1.35446
11415402	chr16:11415402:G:A	8.57528e-06	-1.24744e-10	1.7403	0.000114665	-1.24744e-10	1.68674
11415459	chr16:11415459:G:A	5.356e-07	-1.24744e-10	-1.03295	7.50296e-06	-1.24744e-10	-1.03998
11415503	chr16:11415503:G:A	2.33313e-06	-1.24744e-10	0.438623	3.15202e-05	-1.24744e-10	0.395355
11415532	chr16:11415532:T:C	1.19831e-06	0.379115	-0.606791	1.16685e-05	0.0255275	-0.623906
11415533	chr16:11415533:G:A	2.20441e-06	-1.24744e-10	0.381875	2.98083e-05	-1.24744e-10	0.339513
11415592	chr16:11415592:A:T	2.21161e-06	-1.24744e-10	0.385134	2.99013e-05	-1.24744e-10	0.342628
11415696	chr16:11415696:A:G	1.51582e-06	0.376134	-0.368766	1.46756e-05	0.0180486	-0.387138
11415758	chr16:11415758:T:A	1.54611e-07	-0.995963	-1.27947	1.81108e-06	-1.18377	-1.27758
11415800	chr16:11415800:G:A	3.94031e-07	-1.24744e-10	-1.33991	5.55245e-06	-1.24744e-10	-1.34104
11416124	chr16:11416124:A:T	1.22475e-06	0.433951	-0.639802	1.20942e-05	0.0948097	-0.657361
11416174	chr16:11416174:T:A	6.34201e-07	0.457576	-1.32155	5.37908e-06	-0.0494813	-1.32328
11416183	chr16:11416183:C:T	6.56749e-07	0.496814	-1.32585	5.5445e-06	-0.0149934	-1.32747
11416227	chr16:11416227:T:G	1.2259e-06	0.565067	-0.769978	1.17839e-05	0.196977	-0.785516
11416230	chr16:11416230:A:G	1.33437e-06	0.511854	-0.631982	1.28674e-05	0.14847	-0.649049
11416276	chr16:11416276:C:A	1.34792e-06	-1.24744e-10	-0.110027	1.83304e-05	-1.24744e-10	-0.146716
11416500	chr16:11416500:T:C	1.44776e-06	-1.24744e-10	-0.0385706	1.96687e-05	-1.24744e-10	-0.0762464
11416548	chr16:11416548:G:A	1.42604e-06	-1.24744e-10	-0.0536841	1.93793e-05	-1.24744e-10	-0.091071
11416722	chr16:11416722:G:T	7.71942e-07	-1.24744e-10	-0.667432	1.08095e-05	-1.24744e-10	-0.674846
11416772	chr16:11416772:A:G	6.03422e-06	0.65517	0.73369	5.48949e-05	0.237424	0.712721
11416830	chr16:11416830:G:A	3.91437e-07	-1.24744e-10	-1.34652	5.50576e-06	-1.24744e-10	-1.34948
11416918	chr16:11416918:C:T	2.53239e-06	0.621059	-0.100482	2.2547e-05	0.178016	-0.117688
11416938	chr16:11416938:T:C	1.36849e-06	0.651513	-0.746394	1.29618e-05	0.268775	-0.762045
11416947	chr16:11416947:A:C	1.17858e-06	0.534692	-0.778964	1.12784e-05	0.158988	-0.791377
11416951	chr16:11416951:T:C	5.72612e-07	-1.24744e-10	-0.966133	7.93419e-06	-1.24744e-10	-0.984094
11417063	chr16:11417063:C:T	1.54009e-06	0.746643	-0.723386	1.44573e-05	0.355153	-0.73923
11417164	chr16:11417164:A:C	3.06795e-07	-0.787297	-0.802865	3.33522e-06	-1.03756	-0.813171
11417255	chr16:11417255:C:A	3.90778e-07	-1.24744e-10	-1.3482	5.52105e-06	-1.24744e-10	-1.34671
11417261	chr16:11417261:C:G	3.90826e-07	-1.24744e-10	-1.34808	5.52176e-06	-1.24744e-10	-1.34658
11417424	chr16:11417424:G:C	4.73464e-07	-1.24744e-10	-1.15627	6.716e-06	-1.24744e-10	-1.15078
11417469	chr16:11417469:A:AGTT	2.57851e-06	0.624646	-0.0860202	2.30268e-05	0.185068	-0.103682
11417483	chr16:11417483:C:T	1.72413e-06	0.762214	-0.62608	1.61498e-05	0.370079	-0.643446
11417528	chr16:11417528:A:G	1.66365e-06	0.713838	-0.613412	1.56419e-05	0.325596	-0.630918
11417529	chr16:11417529:C:T	4.40833e-07	-1.22768	-3.55028e-10	6.21347e-06	-1.22855	-3.55028e-10
11417538	chr16:11417538:A:G	2.48007e-06	0.563353	-0.0636533	2.22807e-05	0.129914	-0.0814701
11417577	chr16:11417577:C:T	7.22382e-07	0.615791	-1.34958	5.66073e-06	0.0256771	-1.3474
11417600	chr16:11417600:C:T	6.98691e-07	-1.24744e-10	-0.767134	9.68333e-06	-1.24744e-10	-0.784869
11417617	chr16:11417617:C:T	2.56468e-06	0.606682	-0.0734361	2.29234e-05	0.16807	-0.0911852
11417739	chr16:11417739:T:C	4.70886e-07	-1.24744e-10	-1.16172	6.68025e-06	-1.24744e-10	-1.15612
11417745	chr16:11417745:T:C	4.60226e-07	-1.24744e-10	-1.18462	6.52579e-06	-1.24744e-10	-1.17951
11417853	chr16:11417853:A:G	1.52702e-06	0.741449	-0.726717	1.42619e-05	0.345834	-0.743519
11417869	chr16:11417869:A:G	4.97188e-07	0.155831	-1.26321	2.51008e-06	-0.878944	-1.25602
11417877	chr16:11417877:C:T	4.67287e-07	-1.24744e-10	-1.1694	6.62699e-06	-1.24744e-10	-1.16412
11417897	chr16:11417897:C:T	1.76197e-07	-0.86338	-1.28136	2.01754e-06	-1.07394	-1.27945
11417899	chr16:11417899:A:G	1.80368e-07	-0.839979	-1.28136	2.05836e-06	-1.05391	-1.27945
11417955	chr16:11417955:A:G	4.68368e-07	-1.24744e-10	-1.16709	6.64252e-06	-1.24744e-10	-1.16178
11418042	chr16:11418042:T:C	1.43415e-07	-1.54133	-0.809273	2.0156e-06	-1.53556	-0.818799
11418250	chr16:11418250:C:G	3.89557e-07	-1.24744e-10	-1.35133	5.50876e-06	-1.24744e-10	-1.34894
11418253	chr16:11418253:C:T	4.59958e-07	-1.24744e-10	-1.18521	6.40907e-06	-1.24744e-10	-1.19756
11418295	chr16:11418295:A:G	4.67716e-07	-1.24744e-10	-1.16848	6.63317e-06	-1.24744e-10	-1.16319
11418393	chr16:11418393:T:G	4.67716e-07	-1.24744e-10	-1.16848	6.63317e-06	-1.24744e-10	-1.16319
11418510	chr16:11418510:T:C	3.91015e-07	-0.0959963	-1.2516	4.65357e-06	-0.262872	-1.25477
11418591	chr16:11418591:C:T	1.49449e-07	-1.58387	-0.725513	2.0393e-06	-1.59063	-0.752039
11418621	chr16:11418621:T:C	3.26829e-07	-1.61715	0.0902451	5.01081e-06	-1.51758	0.0739024
11418731	chr16:11418731:G:T	2.67988e-06	0.731489	-0.154302	2.38001e-05	0.285626	-0.171211
11418747	chr16:11418747:G:T	2.8229e-06	0.789141	-0.159963	2.49222e-05	0.337317	-0.176833
11418915	chr16:11418915:C:T	3.00498e-06	0.930668	-0.238983	2.82885e-05	0.547985	-0.260803
11419052	chr16:11419052:G:T	3.86333e-07	-1.24744e-10	-1.35964	5.45085e-06	-1.24744e-10	-1.3595
11419108	chr16:11419108:G:GAGCTTGCAA	5.11675e-06	-1.24744e-10	1.22393	7.25734e-05	-1.24744e-10	1.22932
11419129	chr16:11419129:G:A	3.93348e-07	-1.24744e-10	-1.34165	5.55223e-06	-1.24744e-10	-1.34108
11419295	chr16:11419295:G:A	1.46358e-06	-1.49166	1.46396	1.71374e-05	-1.62156	1.40755
11419355	chr16:11419355:T:C	1.85103e-07	-1.54619	-0.549241	2.57225e-06	-1.54575	-0.564748
11419409	chr16:11419409:G:C	3.88044e-07	-1.24744e-10	-1.35522	5.4699e-06	-1.24744e-10	-1.35601
11419472	chr16:11419472:C:T	3.09144e-07	-1.58253	-3.55028e-10	4.83427e-06	-1.47954	-3.55028e-10
11419481	chr16:11419481:TA:T	2.12393e-06	0.723049	-0.378365	2.03356e-05	0.355903	-0.398805
11419601	chr16:11419601:G:A	3.86377e-07	-1.24744e-10	-1.35953	5.45188e-06	-1.24744e-10	-1.35932
11419611	chr16:11419611:T:C	3.99664e-07	-1.24744e-10	-1.32572	5.61486e-06	-1.24744e-10	-1.32986
11419633	chr16:11419633:G:A	3.90676e-07	-1.24744e-10	-1.34846	5.52643e-06	-1.24744e-10	-1.34573
11419988	chr16:11419988:T:C	1.45877e-06	-0.834581	0.80359	1.05677e-05	-1.45903	0.761554
11420770	chr16:11420770:C:T	3.88754e-07	-1.24744e-10	-1.3534	5.48768e-06	-1.24744e-10	-1.35277
11420837	chr16:11420837:C:T	5.71713e-07	-1.24744e-10	-0.967705	7.89505e-06	-1.24744e-10	-0.989039
11420967	chr16:11420967:C:T	4.47212e-07	-1.21331	-3.55028e-10	6.29584e-06	-1.21539	-3.55028e-10
11420976	chr16:11420976:G:C	8.60457e-07	-1.24744e-10	-0.558877	1.19195e-05	-1.24744e-10	-0.577098
11421079	chr16:11421079:G:T	3.87188e-07	-1.24744e-10	-1.35743	5.4657e-06	-1.24744e-10	-1.35678
11421115	chr16:11421115:G:A	1.82123e-06	-1.24744e-10	0.190924	2.52051e-05	-1.24744e-10	0.171773
11421194	chr16:11421194:C:G	7.30383e-07	0.629635	-1.35241	5.72921e-06	0.0408561	-1.35055
11421529	chr16:11421529:G:A	8.53233e-07	-0.567309	-3.55028e-10	8.92503e-06	-0.866415	-3.55028e-10
11421879	chr16:11421879:A:T	4.45574e-07	-1.24744e-10	-1.21698	6.31611e-06	-1.24744e-10	-1.21217
11421917	chr16:11421917:T:C	3.93585e-07	-1.24744e-10	-1.34104	5.5622e-06	-1.24744e-10	-1.33928
11422171	chr16:11422171:C:T	4.68535e-07	-1.24744e-10	-1.16673	6.69726e-06	-1.24744e-10	-1.15358
11422235	chr16:11422235:T:C	3.87134e-07	-1.24744e-10	-1.35757	5.45907e-06	-1.24744e-10	-1.358
11422266	chr16:11422266:G:A	4.31058e-07	-1.24744e-10	-1.2501	6.14134e-06	-1.24744e-10	-1.24023
11422305	chr16:11422305:G:A	1.78523e-07	-0.838125	-1.2935	2.04993e-06	-1.04569	-1.29178
11422378	chr16:11422378:C:T	1.14184e-06	-1.24744e-10	-0.275947	1.5833e-05	-1.24744e-10	-0.29318
11422652	chr16:11422652:G:A	1.46461e-07	-0.971659	-1.35793	1.76161e-06	-1.13036	-1.35868
11423077	chr16:11423077:C:T	2.17852e-07	-1.61987	-0.312654	3.43308e-06	-1.4688	-0.353019
11423196	chr16:11423196:C:T	4.95578e-06	-1.24744e-10	1.19197	7.04413e-05	-1.24744e-10	1.1995
11423207	chr16:11423207:C:T	1.21049e-06	-1.24744e-10	-0.217564	1.67281e-05	-1.24744e-10	-0.238186
11423214	chr16:11423214:A:G	5.92115e-07	-0.960725	0.0280845	2.10935e-05	-0.00671574	0.000404049
11423234	chr16:11423234:G:A	1.56415e-07	-1.61317	-0.650662	2.38215e-06	-1.53363	-0.653644
11423302	chr16:11423302:CCA:C	4.14826e-07	-1.24744e-10	-1.28848	5.87306e-06	-1.24744e-10	-1.2849
11423313	chr16:11423313:C:T	2.23963e-07	-0.7293	-1.17556	3.38129e-06	-0.678907	-1.15811
11423409	chr16:11423409:G:A	4.27362e-07	-1.24744e-10	-1.25871	6.04697e-06	-1.24744e-10	-1.25572
11423477	chr16:11423477:G:C	6.7478e-07	-1.24744e-10	-0.801954	9.70484e-06	-1.24744e-10	-0.78265
11423963	chr16:11423963:C:T	3.61872e-07	-1.21892	-0.206133	5.40749e-06	-1.14875	-0.21874
11423978	chr16:11423978:C:T	5.92699e-07	-1.24744e-10	-0.931655	8.42436e-06	-1.24744e-10	-0.924148
11424087	chr16:11424087:G:A	3.17375e-07	-1.55626	-3.55028e-10	4.58956e-06	-1.53149	-3.55028e-10
11424161	chr16:11424161:C:T	3.35627e-07	-1.50034	-3.55028e-10	4.93133e-06	-1.45967	-3.55028e-10
11424270	chr16:11424270:A:G	3.21203e-07	-1.3037	-0.240563	4.78488e-06	-1.23796	-0.251853
11424689	chr16:11424689:C:T	1.09029e-07	-1.61247	-1.01225	1.91686e-06	-1.40166	-1.00292
11424918	chr16:11424918:C:T	2.07205e-06	1.25391	-0.933958	1.70039e-05	0.723007	-0.944841
11424990	chr16:11424990:C:T	2.28755e-06	-1.24744e-10	0.418894	3.21194e-05	-1.24744e-10	0.414185
11425240	chr16:11425240:G:A	1.2779e-06	-1.24744e-10	-0.163368	1.79108e-05	-1.24744e-10	-0.169869
11425350	chr16:11425350:C:T	1.01682e-07	-1.61479	-1.0797	1.56285e-06	-1.47331	-1.13545
11425753	chr16:11425753:C:A	4.15744e-07	-1.24744e-10	-1.28627	5.84048e-06	-1.24744e-10	-1.29046
11425894	chr16:11425894:A:G	1.08116e-07	-1.27967	-1.35347	1.2479e-06	-1.48182	-1.35199
11426650	chr16:11426650:T:C	4.82382e-07	-1.24744e-10	-1.13761	6.91026e-06	-1.24744e-10	-1.12227
11426685	chr16:11426685:T:G	6.29605e-07	-1.24744e-10	-0.871249	8.90482e-06	-1.24744e-10	-0.868682
11426745	chr16:11426745:A:C	4.21167e-07	-1.24744e-10	-1.27331	5.90511e-06	-1.24744e-10	-1.27946
11426930	chr16:11426930:GGAA:G	2.1077e-07	-0.637858	-1.32772	3.80081e-06	-0.379902	-1.34016
11426939	chr16:11426939:T:C	1.59718e-07	-0.910942	-1.33199	2.74484e-06	-0.702674	-1.34288
11427305	chr16:11427305:G:A	1.67103e-05	2.40744	-3.55028e-10	5.7545e-05	0.997293	-3.55028e-10
11427390	chr16:11427390:A:C	1.84837e-07	-0.76927	-1.3276	3.37094e-06	-0.52947	-1.31061
11427583	chr16:11427583:G:A	7.05335e-07	-1.24744e-10	-0.757669	9.83687e-06	-1.24744e-10	-0.769137
11428085	chr16:11428085:G:A	4.07748e-07	-1.24744e-10	-1.30569	5.75155e-06	-1.24744e-10	-1.30581
11428322	chr16:11428322:C:A	3.51474e-07	-1.45421	-3.55028e-10	5.63507e-06	-1.32627	-3.55028e-10
11428353	chr16:11428353:T:C	1.38722e-06	0.977235	-1.05852	6.18275e-06	-0.125174	-1.10834
11428408	chr16:11428408:G:A	7.64908e-08	-1.61948	-1.35969	1.14114e-06	-1.56488	-1.35837
11428449	chr16:11428449:C:T	7.90977e-08	-1.61331	-1.33235	1.13377e-06	-1.58831	-1.34141
11428563	chr16:11428563:A:G	7.64018e-08	-1.62177	-1.35857	1.1708e-06	-1.54229	-1.3553
11428617	chr16:11428617:C:T	2.36991e-07	-1.54197	-0.306353	3.25052e-06	-1.5866	-0.289863
11428817	chr16:11428817:T:C	1.37968e-06	1.12483	-1.21156	5.92035e-06	-0.0347815	-1.2421
11428960	chr16:11428960:G:A	7.96394e-08	-1.59556	-1.34327	1.10129e-06	-1.62163	-1.33716
11429120	chr16:11429120:T:G	4.28607e-07	-1.2558	-3.55028e-10	6.43136e-06	-1.19409	-3.55028e-10
11429220	chr16:11429220:T:C	8.13403e-08	-1.56979	-1.34791	1.10059e-06	-1.61969	-1.33974
11429253	chr16:11429253:G:A	1.10001e-07	-1.62038	-0.99547	1.58248e-06	-1.58317	-1.01311
11429421	chr16:11429421:T:C	9.13074e-07	-1.24744e-10	-0.499525	1.26609e-05	-1.24744e-10	-0.516753
11429573	chr16:11429573:G:A	7.29974e-07	-1.24744e-10	-0.723332	1.04476e-05	-1.24744e-10	-0.708906
11429578	chr16:11429578:AT:A	9.0352e-07	-1.24744e-10	-0.510044	1.25278e-05	-1.24744e-10	-0.527327
11429721	chr16:11429721:G:A	8.49084e-08	-1.53594	-1.33883	1.11145e-06	-1.62137	-1.32824
11430040	chr16:11430040:T:A	4.76729e-07	-1.24744e-10	-1.14939	6.71888e-06	-1.24744e-10	-1.15035
11430262	chr16:11430262:G:A	2.96306e-07	-1.55846	-0.0664893	3.70365e-06	-1.61787	-0.128087
11430315	chr16:11430315:G:A	2.35865e-07	-1.59245	-0.260632	3.33646e-06	-1.61804	-0.232328
11430383	chr16:11430383:G:A	3.97795e-07	-1.24744e-10	-1.33041	5.61223e-06	-1.24744e-10	-1.33033
11430612	chr16:11430612:G:A	7.45372e-07	-0.702458	-3.55028e-10	8.36556e-06	-0.931151	-3.55028e-10
11430770	chr16:11430770:T:C	6.72234e-07	-1.24744e-10	-0.805735	9.22928e-06	-1.24744e-10	-0.832894
11430784	chr16:11430784:G:A	1.01106e-07	-1.51675	-1.18343	1.34267e-06	-1.59915	-1.16146
11430807	chr16:11430807:C:T	3.41589e-07	-1.48273	-3.55028e-10	4.42526e-06	-1.56795	-3.55028e-10
11430837	chr16:11430837:T:C	5.31006e-07	-1.24744e-10	-1.04157	7.58345e-06	-1.24744e-10	-1.02931
11431018	chr16:11431018:C:T	2.83516e-07	-1.61694	-0.0521289	4.48491e-06	-1.37097	-0.183589
11431177	chr16:11431177:G:C	7.90287e-07	-1.24744e-10	-0.643945	1.09988e-05	-1.24744e-10	-0.657488
11431209	chr16:11431209:G:A	1.37708e-06	-1.24744e-10	-0.0886219	1.98638e-05	-1.24744e-10	-0.0663741
11431263	chr16:11431263:G:C	1.98063e-07	-1.62176	-0.406003	3.52678e-06	-1.28286	-0.512031
11431441	chr16:11431441:T:C	3.61624e-07	-1.42574	-3.55028e-10	6.07727e-06	-1.25072	-3.55028e-10
11431508	chr16:11431508:C:T	3.97585e-07	-1.24744e-10	-1.33093	5.60931e-06	-1.24744e-10	-1.33085
11431687	chr16:11431687:T:G	4.55335e-07	-1.24744e-10	-1.19531	6.41661e-06	-1.24744e-10	-1.19638
11431744	chr16:11431744:C:A	4.95878e-07	-1.24744e-10	-1.11001	7.06652e-06	-1.24744e-10	-1.09991
11431904	chr16:11431904:A:G	4.96787e-07	-1.24744e-10	-1.10818	7.08328e-06	-1.24744e-10	-1.09754
11431931	chr16:11431931:G:C	4.97133e-07	-1.24744e-10	-1.10748	7.08833e-06	-1.24744e-10	-1.09683
11432022	chr16:11432022:G:A	3.88965e-07	-1.24744e-10	-1.35285	5.48076e-06	-1.24744e-10	-1.35403
11432066	chr16:11432066:G:T	8.59482e-08	-1.61681	-1.24579	1.34941e-06	-1.48638	-1.26923
11432668	chr16:11432668:A:C	2.25185e-07	-0.755489	-1.14393	1.50053e-06	-1.5406	-1.10886
11432703	chr16:11432703:G:C	3.36233e-07	-0.67828	-0.820257	2.40051e-06	-1.34655	-0.833045
11432846	chr16:11432846:A:G	4.2843e-07	-1.25621	-3.55028e-10	5.30235e-06	-1.38712	-3.55028e-10
11432936	chr16:11432936:G:A	4.45979e-07	-1.24744e-10	-1.21607	6.21382e-06	-1.24744e-10	-1.2285
11433066	chr16:11433066:T:C	4.31223e-07	-1.24744e-10	-1.24972	6.04917e-06	-1.24744e-10	-1.25535
11433077	chr16:11433077:T:A	3.46092e-07	-0.761402	-0.708236	2.56579e-06	-1.38874	-0.72427
11433322	chr16:11433322:G:T	9.03961e-07	-0.120606	-0.38895	4.50043e-06	-1.23422	-0.316885
11433508	chr16:11433508:G:A	6.66673e-07	-1.24744e-10	-0.814041	9.30887e-06	-1.24744e-10	-0.824308
11433668	chr16:11433668:G:A	3.59004e-07	-1.43301	-3.55028e-10	5.32874e-06	-1.38216	-3.55028e-10
11434118	chr16:11434118:C:T	6.44585e-07	-1.24744e-10	-0.847735	9.10749e-06	-1.24744e-10	-0.846177
11434396	chr16:11434396:C:T	5.39053e-07	-1.24744e-10	-1.02653	7.5493e-06	-1.24744e-10	-1.03382
11434502	chr16:11434502:G:A	8.11546e-07	-1.24744e-10	-0.6174	1.16217e-05	-1.24744e-10	-0.6024
11434543	chr16:11434543:A:T	5.68875e-07	-1.24744e-10	-0.97268	7.95938e-06	-1.24744e-10	-0.980924
11434572	chr16:11434572:C:A	1.50033e-07	-1.573	-0.732489	2.07483e-06	-1.57735	-0.748047
11434695	chr16:11434695:T:C	1.74013e-07	-1.15864	-0.998568	2.43101e-06	-1.16334	-1.00363
11435036	chr16:11435036:G:A	4.5675e-07	-1.24744e-10	-1.19221	6.37302e-06	-1.24744e-10	-1.2032
11435037	chr16:11435037:C:A	9.73816e-08	-1.38861	-1.34909	1.09542e-06	-1.61626	-1.34788
11435428	chr16:11435428:C:T	2.90435e-06	-1.24744e-10	0.657623	4.23726e-05	-1.24744e-10	0.691227
11435608	chr16:11435608:CT:C	4.0737e-07	-1.30662	-3.55028e-10	5.07726e-06	-1.4305	-3.55028e-10
11435646	chr16:11435646:A:G	9.5905e-07	-1.24744e-10	-0.450399	1.31952e-05	-1.24744e-10	-0.475419
11436069	chr16:11436069:C:G	5.42797e-07	-1.24744e-10	-1.01961	7.75702e-06	-1.24744e-10	-1.00668
11436139	chr16:11436139:T:C	8.13937e-08	-1.55734	-1.35971	1.07721e-06	-1.62126	-1.35964
11436191	chr16:11436191:G:A	3.87532e-07	-1.24744e-10	-1.35654	5.47191e-06	-1.24744e-10	-1.35565
11436286	chr16:11436286:G:C	9.6377e-07	0.897447	-1.34294	7.50574e-05	2.61196	-1.34899
11436923	chr16:11436923:T:C	8.73881e-08	-1.53012	-1.31586	1.12609e-06	-1.61686	-1.31966
11437133	chr16:11437133:G:C	3.95039e-07	-1.24744e-10	-1.33736	5.55782e-06	-1.24744e-10	-1.34007
11437369	chr16:11437369:A:G	2.26769e-06	-1.24744e-10	0.410174	3.09687e-05	-1.24744e-10	0.377702
11437383	chr16:11437383:C:A	9.35155e-06	-1.24744e-10	1.82696	0.000132783	-1.24744e-10	1.83344
11437830	chr16:11437830:C:T	5.14368e-07	-1.24744e-10	-1.0734	7.3424e-06	-1.24744e-10	-1.06161
11437868	chr16:11437868:C:T	1.04423e-07	-1.54224	-1.12565	1.41554e-06	-1.58364	-1.12412
11438472	chr16:11438472:T:TA	4.15705e-07	-1.24744e-10	-1.28636	5.88785e-06	-1.24744e-10	-1.28238
11438864	chr16:11438864:T:G	1.22333e-07	-1.49007	-1.01952	1.47696e-06	-1.62163	-1.04367
11438972	chr16:11438972:T:C	1.22983e-07	-1.33218	-1.17211	1.31351e-06	-1.61178	-1.17079
11439009	chr16:11439009:C:T	3.89313e-07	-1.24744e-10	-1.35196	5.48584e-06	-1.24744e-10	-1.35311
11439062	chr16:11439062:A:C	4.04726e-07	-1.24744e-10	-1.31313	5.67056e-06	-1.24744e-10	-1.31999
11439187	chr16:11439187:A:G	9.45988e-08	-1.43324	-1.33346	1.20315e-06	-1.53369	-1.33665
11439381	chr16:11439381:C:T	8.95125e-08	-1.4695	-1.35247	1.15305e-06	-1.55877	-1.35409
11439768	chr16:11439768:G:A	1.11104e-07	-1.59162	-1.01425	1.63027e-06	-1.57227	-0.99426
11439888	chr16:11439888:C:G	9.58219e-08	-1.44954	-1.30431	1.22231e-06	-1.54561	-1.30893
11439936	chr16:11439936:G:A	9.55508e-08	-1.4976	-1.25909	1.19889e-06	-1.6211	-1.25278
11439944	chr16:11439944:T:G	3.88576e-07	-1.24744e-10	-1.35385	5.48823e-06	-1.24744e-10	-1.35267
11440045	chr16:11440045:C:G	1.82173e-07	-0.939148	-1.17224	6.6713e-06	0.035379	-1.19284
11440429	chr16:11440429:T:C	1.21635e-06	-1.24744e-10	-0.212731	1.69307e-05	-1.24744e-10	-0.226146
11440492	chr16:11440492:C:T	3.99773e-07	-1.13761	-0.187829	5.00751e-06	-1.2752	-0.169136
11440651	chr16:11440651:T:C	1.6249e-07	-1.53128	-0.69445	2.02273e-06	-1.62099	-0.729834
11440851	chr16:11440851:G:A	6.15e-07	-1.24744e-10	-0.894719	8.69137e-06	-1.24744e-10	-0.892944
11441531	chr16:11441531:G:A	3.86468e-07	-1.24744e-10	-1.35929	5.45033e-06	-1.24744e-10	-1.3596
11441626	chr16:11441626:TGAG:T	1.22766e-07	-1.17667	-1.32939	1.17576e-06	-1.56242	-1.33094
11441720	chr16:11441720:C:T	1.18918e-07	-1.19853	-1.33938	1.15931e-06	-1.56685	-1.3406
11441932	chr16:11441932:T:G	1.15186e-07	-1.47872	-1.09108	1.37927e-06	-1.62122	-1.1125
11442076	chr16:11442076:A:C	3.9488e-07	-1.24744e-10	-1.33776	5.58589e-06	-1.24744e-10	-1.33503
11442083	chr16:11442083:C:A	9.06568e-08	-1.47725	-1.33201	1.11033e-06	-1.62178	-1.32883
11442384	chr16:11442384:C:T	9.64599e-08	-1.57852	-1.16869	1.36355e-06	-1.58579	-1.15939
11442472	chr16:11442472:C:T	6.05484e-07	-0.910313	-3.55028e-10	6.96935e-06	-1.11375	-3.55028e-10
11442573	chr16:11442573:A:C	1.33886e-07	-1.38199	-1.03737	1.78057e-06	-1.43558	-1.04276
11442799	chr16:11442799:C:T	1.70588e-07	-0.839253	-1.33784	1.75488e-06	-1.14698	-1.3459
11442802	chr16:11442802:T:C	1.01142e-07	-1.61703	-1.08279	1.39716e-06	-1.61347	-1.10736
11442930	chr16:11442930:C:T	4.30362e-07	-1.24744e-10	-1.25172	6.04172e-06	-1.24744e-10	-1.25659
11442934	chr16:11442934:G:A	4.36756e-07	-1.24744e-10	-1.23697	6.13694e-06	-1.24744e-10	-1.24095
11442982	chr16:11442982:C:T	1.89696e-07	-1.02108	-1.04984	2.32124e-06	-1.17283	-1.04034
11443188	chr16:11443188:G:A	5.30499e-07	-1.24744e-10	-1.04252	7.47877e-06	-1.24744e-10	-1.04321
11443615	chr16:11443615:C:T	2.97882e-07	-1.54423	-0.0754175	3.74472e-06	-1.52612	-0.208806
11443901	chr16:11443901:C:T	5.93774e-07	-1.24744e-10	-0.929842	8.49699e-06	-1.24744e-10	-0.915563
11443953	chr16:11443953:G:C	1.31484e-07	-1.3189	-1.11856	1.75798e-06	-1.38078	-1.11033
11443999	chr16:11443999:C:T	1.90228e-06	-1.24744e-10	0.234465	2.7663e-05	-1.24744e-10	0.264821
11444060	chr16:11444060:C:T	1.03326e-07	-1.50887	-1.16959	1.41437e-06	-1.53479	-1.1738
11444355	chr16:11444355:T:C	9.64561e-07	-1.24744e-10	-0.444669	1.3526e-05	-1.24744e-10	-0.450664
11444868	chr16:11444868:G:C	1.67648e-06	0.108112	-3.55028e-10	1.50125e-05	-0.346392	-3.55028e-10
11444877	chr16:11444877:C:T	1.69019e-07	-1.01172	-1.17461	2.05665e-06	-1.16695	-1.16724
11444879	chr16:11444879:C:G	3.86422e-07	-1.24744e-10	-1.35941	5.45083e-06	-1.24744e-10	-1.35951
11444969	chr16:11444969:G:A	7.21327e-07	-1.24744e-10	-0.735248	9.93873e-06	-1.24744e-10	-0.758836
11445347	chr16:11445347:G:A	4.04647e-07	-1.24744e-10	-1.31333	5.68126e-06	-1.24744e-10	-1.3181
11445415	chr16:11445415:T:C	6.78913e-07	-1.24744e-10	-0.795849	9.59724e-06	-1.24744e-10	-0.7938
11446339	chr16:11446339:G:C	1.51834e-07	-0.964227	-1.32933	1.87646e-06	-1.09504	-1.33085
11446399	chr16:11446399:C:G	4.18419e-07	-1.24744e-10	-1.27986	5.8658e-06	-1.24744e-10	-1.28614
11446667	chr16:11446667:C:T	4.52895e-07	-1.24744e-10	-1.20068	6.41639e-06	-1.24744e-10	-1.19642
11446856	chr16:11446856:T:C	6.90094e-07	0.340826	-1.12034	6.86895e-06	-0.0161688	-1.11209
11446904	chr16:11446904:C:T	2.11132e-07	-0.903179	-1.06068	2.62182e-06	-1.06343	-1.02798
11446905	chr16:11446905:G:A	3.01509e-07	-1.60754	-3.55028e-10	4.2412e-06	-1.61043	-3.55028e-10
11447077	chr16:11447077:T:C	1.01986e-06	-1.24744e-10	-0.388916	1.44838e-05	-1.24744e-10	-0.382242
11447319	chr16:11447319:T:C	6.15758e-07	0.360227	-1.25371	6.11281e-06	0.00339174	-1.24828
11447409	chr16:11447409:A:G	4.67017e-07	-1.24744e-10	-1.16998	6.57036e-06	-1.24744e-10	-1.17271
11447445	chr16:11447445:T:G	6.00924e-07	-1.24744e-10	-0.917874	8.61975e-06	-1.24744e-10	-0.901219
11447829	chr16:11447829:A:G	6.39839e-07	0.301536	-1.15666	6.3876e-06	-0.0519544	-1.14896
11447842	chr16:11447842:A:G	4.99156e-07	-1.24744e-10	-1.10342	6.99442e-06	-1.24744e-10	-1.11016
11448040	chr16:11448040:G:A	7.36964e-07	0.398622	-1.11243	7.36643e-06	0.0434142	-1.10176
11448133	chr16:11448133:C:G	5.4724e-07	-1.24744e-10	-1.01145	7.76277e-06	-1.24744e-10	-1.00594
11448150	chr16:11448150:A:G	7.13225e-07	0.376857	-1.1234	7.14508e-06	0.0242055	-1.11306
11448215	chr16:11448215:A:G	6.75514e-07	0.354846	-1.15571	6.77982e-06	0.00465135	-1.14598
11448231	chr16:11448231:C:A	1.2439e-06	-1.24744e-10	-0.190331	1.58105e-05	-1.24744e-10	-0.294598
11448291	chr16:11448291:G:A	3.51215e-07	-0.373825	-1.08112	3.77351e-06	-0.673957	-1.05331
11448632	chr16:11448632:G:A	1.35781e-06	-1.62176	1.51905	2.29103e-05	-1.31566	1.39197
11448645	chr16:11448645:C:T	5.91575e-07	0.177026	-1.11058	5.5417e-06	-0.234989	-1.10799
11448656	chr16:11448656:A:G	5.52473e-07	0.206365	-1.2083	5.09963e-06	-0.216603	-1.2095
11449038	chr16:11449038:C:T	6.56658e-07	-1.24744e-10	-0.829178	8.7953e-06	-1.24744e-10	-0.881058
11449113	chr16:11449113:A:G	3.97355e-07	-1.24744e-10	-1.33151	5.62328e-06	-1.24744e-10	-1.32836
11449197	chr16:11449197:A:G	4.21618e-07	-1.24744e-10	-1.27224	5.89096e-06	-1.24744e-10	-1.28186
11449212	chr16:11449212:T:C	6.95294e-07	-1.24744e-10	-0.772007	9.5874e-06	-1.24744e-10	-0.794825
11449589	chr16:11449589:C:T	1.22455e-06	-1.24744e-10	-0.206016	1.61826e-05	-1.24744e-10	-0.271336
11449806	chr16:11449806:A:C	5.10724e-07	-1.24744e-10	-1.08051	7.06663e-06	-1.24744e-10	-1.09989
11449891	chr16:11449891:C:T	1.50553e-07	-1.07267	-1.22935	1.92151e-06	-1.18345	-1.21871
11449918	chr16:11449918:T:C	1.62501e-07	-1.15748	-1.06818	2.16647e-06	-1.24795	-1.03423
11449980	chr16:11449980:G:A	2.32861e-06	-1.24744e-10	0.436686	2.89369e-05	-1.24744e-10	0.309842
11450014	chr16:11450014:C:T	7.76369e-07	-1.46728	0.805562	1.9084e-05	-0.806189	0.699764
11450341	chr16:11450341:C:T	3.01833e-07	-1.60647	-3.55028e-10	4.61573e-06	-1.52581	-3.55028e-10
11450466	chr16:11450466:G:C	5.00296e-07	-1.24744e-10	-1.10114	6.98637e-06	-1.24744e-10	-1.11131
11450653	chr16:11450653:C:G	1.36816e-07	-1.05998	-1.33773	1.72236e-06	-1.17867	-1.33291
11450968	chr16:11450968:G:A	5.77759e-07	0.283941	-1.24113	5.43254e-06	-0.12651	-1.23636
11451161	chr16:11451161:G:C	4.16915e-07	-1.24744e-10	-1.28346	5.88803e-06	-1.24744e-10	-1.28235
11451242	chr16:11451242:C:T	5.10677e-07	-1.24744e-10	-1.0806	7.20915e-06	-1.24744e-10	-1.07992
11451410	chr16:11451410:T:C	4.4832e-07	-1.24744e-10	-1.21083	6.36947e-06	-1.24744e-10	-1.20376
11451993	chr16:11451993:G:A	4.34685e-07	-1.24744e-10	-1.24172	6.0666e-06	-1.24744e-10	-1.25248
11452021	chr16:11452021:T:C	4.22062e-07	-1.24744e-10	-1.27119	5.95193e-06	-1.24744e-10	-1.27156
11452038	chr16:11452038:T:C	3.01679e-07	-1.60698	-3.55028e-10	4.72772e-06	-1.50183	-3.55028e-10
11452412	chr16:11452412:C:T	3.99387e-07	-1.24744e-10	-1.32641	5.68764e-06	-1.24744e-10	-1.31698
11452519	chr16:11452519:A:G	1.80079e-07	-0.874398	-1.24855	1.83331e-06	-1.19855	-1.2506
11452855	chr16:11452855:T:A	2.03673e-07	-0.733392	-1.26644	2.0482e-06	-1.0744	-1.26392
11453359	chr16:11453359:G:A	7.62276e-07	-1.24744e-10	-0.680033	1.06375e-05	-1.24744e-10	-0.690891
11453442	chr16:11453442:A:G	4.58875e-07	-1.24744e-10	-1.18756	6.51905e-06	-1.24744e-10	-1.18055
11453452	chr16:11453452:G:A	2.07032e-07	-1.11853	-0.864941	6.0144e-06	-0.347141	-0.913978
11453498	chr16:11453498:G:C	3.99073e-07	-1.24744e-10	-1.3272	5.68249e-06	-1.24744e-10	-1.31789
11454017	chr16:11454017:A:G	4.09703e-07	-1.24744e-10	-1.30091	5.68434e-06	-1.24744e-10	-1.31756
11454386	chr16:11454386:C:T	3.45037e-07	-1.47269	-3.55028e-10	4.7326e-06	-1.5008	-3.55028e-10
11454422	chr16:11454422:T:C	4.08534e-07	-1.24744e-10	-1.30377	5.76421e-06	-1.24744e-10	-1.30361
11454429	chr16:11454429:T:G	1.66014e-07	-0.89354	-1.31073	1.70422e-06	-1.21005	-1.31211
11454511	chr16:11454511:A:G	4.12381e-07	-1.24744e-10	-1.29439	5.72758e-06	-1.24744e-10	-1.30998
11454571	chr16:11454571:A:C	1.05171e-07	-1.3463	-1.31446	1.12578e-06	-1.62016	-1.31664
11454773	chr16:11454773:T:C	3.56802e-07	-1.43916	-3.55028e-10	4.80692e-06	-1.48522	-3.55028e-10
11455197	chr16:11455197:T:C	1.61864e-07	-1.61129	-0.618292	2.44509e-06	-1.50075	-0.660443
11455277	chr16:11455277:A:G	6.26698e-07	-1.24744e-10	-0.875876	9.0703e-06	-1.24744e-10	-0.850269
11455404	chr16:11455404:G:C	2.97683e-07	-1.62031	-3.55028e-10	4.39792e-06	-1.57414	-3.55028e-10
11455405	chr16:11455405:C:T	2.97665e-07	-1.62037	-3.55028e-10	4.39645e-06	-1.57448	-3.55028e-10
11455408	chr16:11455408:A:G	1.44227e-07	-1.57688	-0.76807	1.93824e-06	-1.57733	-0.816168
11455494	chr16:11455494:G:A	2.19147e-07	-1.00283	-0.923773	1.84526e-06	-1.53218	-0.910474
11455622	chr16:11455622:C:G	6.07901e-07	-1.24744e-10	-0.906329	8.69976e-06	-1.24744e-10	-0.891979
11455745	chr16:11455745:A:AG	8.03091e-07	-1.24744e-10	-0.627873	1.11531e-05	-1.24744e-10	-0.64356
11455945	chr16:11455945:C:T	4.15878e-07	-1.24744e-10	-1.28595	5.83402e-06	-1.24744e-10	-1.29157
11456010	chr16:11456010:C:T	1.32058e-07	-1.16453	-1.26857	1.57043e-06	-1.33507	-1.26885
11456118	chr16:11456118:C:T	2.44877e-07	-1.58104	-0.234541	3.39904e-06	-1.58392	-0.247863
11456288	chr16:11456288:G:A	2.37531e-07	-1.56502	-0.281023	3.20396e-06	-1.59659	-0.294302
11456355	chr16:11456355:T:C	1.03607e-07	-1.41254	-1.2632	1.33441e-06	-1.50621	-1.26058
11456372	chr16:11456372:C:G	1.46023e-07	-1.07505	-1.25753	1.5442e-06	-1.36158	-1.25919
11456398	chr16:11456398:T:A	2.47014e-07	-1.54671	-0.260183	3.21192e-06	-1.60495	-0.283456
11456575	chr16:11456575:T:C	4.74104e-07	-1.24744e-10	-1.15491	6.69242e-06	-1.24744e-10	-1.1543
11456723	chr16:11456723:TG:T	2.38371e-07	-1.56865	-0.27386	3.23541e-06	-1.59399	-0.287126
11456763	chr16:11456763:G:A	2.35865e-07	-1.01718	-0.835901	2.00057e-06	-1.54098	-0.820867
11456773	chr16:11456773:T:C	7.75985e-07	-1.24744e-10	-0.662209	1.07843e-05	-1.24744e-10	-0.677181
11456965	chr16:11456965:A:G	4.15258e-07	-1.24744e-10	-1.28744	5.82272e-06	-1.24744e-10	-1.29351
11457235	chr16:11457235:A:G	1.88969e-07	-1.57303	-0.501723	2.50217e-06	-1.57659	-0.561522
11457410	chr16:11457410:G:A	4.67267e-07	-1.24744e-10	-1.16944	6.59568e-06	-1.24744e-10	-1.16886
11457631	chr16:11457631:C:T	2.09732e-07	-1.5691	-0.401412	2.85231e-06	-1.59321	-0.413932
11457659	chr16:11457659:C:T	1.21832e-07	-1.32079	-1.19291	1.53837e-06	-1.43499	-1.18956
11457717	chr16:11457717:A:G	4.47081e-07	-1.24744e-10	-1.2136	6.33571e-06	-1.24744e-10	-1.20907
11457929	chr16:11457929:C:T	4.44909e-07	-1.24744e-10	-1.21847	6.27969e-06	-1.24744e-10	-1.21795
11458046	chr16:11458046:T:C	6.17278e-07	-0.891023	-3.55028e-10	7.28485e-06	-1.06948	-3.55028e-10
11458111	chr16:11458111:A:G	1.59114e-07	-1.56074	-0.68598	2.13851e-06	-1.59992	-0.695247
11458127	chr16:11458127:C:T	2.19363e-06	-1.24744e-10	0.376971	3.11448e-05	-1.24744e-10	0.383372
11458207	chr16:11458207:G:A	4.43444e-07	-1.24744e-10	-1.22177	6.20198e-06	-1.24744e-10	-1.23041
11458335	chr16:11458335:G:C	4.13225e-07	-1.24744e-10	-1.29235	5.7879e-06	-1.24744e-10	-1.29951
11458420	chr16:11458420:G:A	5.60177e-07	-1.24744e-10	-0.98809	8.00692e-06	-1.24744e-10	-0.974968
11458469	chr16:11458469:T:C	1.64239e-07	-1.46763	-0.747393	1.96808e-06	-1.62177	-0.756445
11458819	chr16:11458819:G:A	7.11736e-07	-0.748634	-3.55028e-10	8.0769e-06	-0.966267	-3.55028e-10
11459386	chr16:11459386:C:T	4.04958e-07	-1.24744e-10	-1.31256	5.74844e-06	-1.24744e-10	-1.30635
11459633	chr16:11459633:G:A	3.87661e-07	-1.24744e-10	-1.35621	5.47569e-06	-1.24744e-10	-1.35496
11459645	chr16:11459645:A:G	5.09249e-07	-1.24744e-10	-1.08341	7.11301e-06	-1.24744e-10	-1.09335
11459799	chr16:11459799:T:G	4.98387e-07	-1.24744e-10	-1.10496	7.17912e-06	-1.24744e-10	-1.0841
11459865	chr16:11459865:G:A	5.39789e-07	-1.24744e-10	-1.02516	7.69658e-06	-1.24744e-10	-1.0145
11459986	chr16:11459986:G:C	1.85433e-07	-1.54084	-0.552804	2.33114e-06	-1.60072	-0.608196
11460445	chr16:11460445:C:G	3.65074e-07	-0.782744	-0.633497	2.75622e-06	-1.42853	-0.612884
11460881	chr16:11460881:C:T	1.14392e-07	-1.31189	-1.26482	1.44773e-06	-1.42325	-1.26202
11461139	chr16:11461139:G:A	3.9036e-07	-1.24744e-10	-1.34927	5.49931e-06	-1.24744e-10	-1.35065
11461465	chr16:11461465:C:T	4.15068e-07	-1.24744e-10	-1.2879	5.82017e-06	-1.24744e-10	-1.29395
11461505	chr16:11461505:G:A	4.30964e-07	-1.24744e-10	-1.25032	6.08304e-06	-1.24744e-10	-1.24977
11462005	chr16:11462005:G:C	3.43778e-07	-0.65334	-0.823007	2.42316e-06	-1.36661	-0.803589
11462265	chr16:11462265:A:G	1.2265e-07	-1.18039	-1.32661	1.5094e-06	-1.3186	-1.32496
11462469	chr16:11462469:T:C	5.02221e-07	-1.24744e-10	-1.0973	7.12032e-06	-1.24744e-10	-1.09232
11462871	chr16:11462871:G:A	7.67406e-07	-1.24744e-10	-0.673326	1.07984e-05	-1.24744e-10	-0.675877
11463046	chr16:11463046:T:C	3.08911e-07	-1.58329	-3.55028e-10	4.42434e-06	-1.56815	-3.55028e-10
11463107	chr16:11463107:C:T	4.41111e-07	-1.24744e-10	-1.22705	6.21789e-06	-1.24744e-10	-1.22785
11463333	chr16:11463333:G:A	2.51575e-07	-1.52153	-0.267067	3.38755e-06	-1.51267	-0.322494
11463436	chr16:11463436:G:A	3.89529e-07	-1.24744e-10	-1.3514	5.47845e-06	-1.24744e-10	-1.35445
11463568	chr16:11463568:G:A	5.87133e-07	-1.24744e-10	-0.941091	8.18181e-06	-1.24744e-10	-0.953361
11463575	chr16:11463575:G:A	1.09047e-07	-1.30448	-1.32008	1.37077e-06	-1.42167	-1.31824
11463664	chr16:11463664:T:C	2.97253e-07	-1.62176	-3.55028e-10	4.47077e-06	-1.55771	-3.55028e-10
11463682	chr16:11463682:C:T	3.96182e-07	-1.24744e-10	-1.33447	5.60756e-06	-1.24744e-10	-1.33116
11464126	chr16:11464126:A:G	1.10069e-07	-1.2813	-1.33393	1.37679e-06	-1.40304	-1.33248
11464372	chr16:11464372:A:G	1.11516e-07	-1.27709	-1.32508	1.39413e-06	-1.39956	-1.32345
11464408	chr16:11464408:G:A	1.09105e-07	-1.29567	-1.32836	1.36891e-06	-1.41448	-1.32679
11464426	chr16:11464426:A:G	1.42422e-07	-1.43041	-0.927138	1.67658e-06	-1.61662	-0.921896
11464735	chr16:11464735:G:A	3.92945e-07	-1.24744e-10	-1.34267	5.56765e-06	-1.24744e-10	-1.3383
11464812	chr16:11464812:AG:A	4.12012e-07	-1.24744e-10	-1.29529	5.81352e-06	-1.24744e-10	-1.29509
11464850	chr16:11464850:C:T	1.12151e-07	-1.25976	-1.33673	1.39682e-06	-1.3857	-1.33538
11465112	chr16:11465112:C:T	6.907e-07	-1.24744e-10	-0.778636	9.6212e-06	-1.24744e-10	-0.791306
11465713	chr16:11465713:C:T	4.94538e-07	-1.24744e-10	-1.11272	7.02593e-06	-1.24744e-10	-1.10567
11466056	chr16:11466056:T:C	6.62029e-07	-1.24744e-10	-0.821032	9.22242e-06	-1.24744e-10	-0.833638
11466066	chr16:11466066:G:A	5.45553e-07	-1.24744e-10	-1.01454	7.80426e-06	-1.24744e-10	-1.00061
11466098	chr16:11466098:C:T	4.93767e-07	-1.24744e-10	-1.11428	6.9394e-06	-1.24744e-10	-1.11806
11466425	chr16:11466425:T:C	6.82228e-07	-1.24744e-10	-0.790978	9.82582e-06	-1.24744e-10	-0.770261
11466573	chr16:11466573:G:C	4.89773e-07	-1.24744e-10	-1.1224	6.88357e-06	-1.24744e-10	-1.12614
11466587	chr16:11466587:C:T	3.35528e-07	-0.754145	-0.74649	2.40324e-06	-1.43491	-0.743552
11466640	chr16:11466640:C:T	4.29677e-07	-0.636841	-0.616466	3.01031e-06	-1.35941	-0.593819
11466709	chr16:11466709:A:T	6.01445e-07	-1.24744e-10	-0.917006	8.63667e-06	-1.24744e-10	-0.899258
11466801	chr16:11466801:T:C	6.22263e-07	-1.24744e-10	-0.882979	8.9119e-06	-1.24744e-10	-0.867888
11467005	chr16:11467005:T:G	4.03487e-07	-1.24744e-10	-1.3162	5.6649e-06	-1.24744e-10	-1.32099
11467064	chr16:11467064:T:C	4.09291e-07	-1.24744e-10	-1.30192	5.81685e-06	-1.24744e-10	-1.29452
11467379	chr16:11467379:G:A	2.55786e-07	-0.831137	-0.940862	1.90085e-06	-1.47263	-0.940345
11467562	chr16:11467562:T:C	9.33329e-07	-1.24744e-10	-0.477584	1.30404e-05	-1.24744e-10	-0.487224
11467969	chr16:11467969:A:G	4.03157e-07	-1.24744e-10	-1.31702	5.72708e-06	-1.24744e-10	-1.31007
11468092	chr16:11468092:A:C	1.17722e-06	-1.24744e-10	-0.245434	1.66657e-05	-1.24744e-10	-0.241925
11468150	chr16:11468150:T:C	6.31958e-07	-1.24744e-10	-0.867519	9.08286e-06	-1.24744e-10	-0.848885
11468197	chr16:11468197:A:C	5.33171e-07	-1.24744e-10	-1.0375	7.61859e-06	-1.24744e-10	-1.02468
11468206	chr16:11468206:G:A	1.61071e-07	-1.47226	-0.762237	1.87917e-06	-1.62026	-0.804177
11468307	chr16:11468307:G:T	6.08202e-07	-1.24744e-10	-0.905834	8.73011e-06	-1.24744e-10	-0.888497
11468370	chr16:11468370:C:A	6.93538e-07	-1.24744e-10	-0.774536	9.95198e-06	-1.24744e-10	-0.757504
11468555	chr16:11468555:C:G	9.59953e-08	-1.39274	-1.3593	1.23694e-06	-1.48361	-1.35903
11468801	chr16:11468801:T:C	4.65229e-07	-1.24744e-10	-1.17381	6.59493e-06	-1.24744e-10	-1.16897
11468942	chr16:11468942:A:G	1.09699e-06	-1.24744e-10	-0.316012	1.54336e-05	-1.24744e-10	-0.318728
11468954	chr16:11468954:T:C	4.47605e-07	-1.24744e-10	-1.21243	6.37117e-06	-1.24744e-10	-1.20349
11469022	chr16:11469022:C:A	4.7359e-07	-1.24744e-10	-1.156	6.65792e-06	-1.24744e-10	-1.15947
11469106	chr16:11469106:T:A	4.09294e-07	-1.24744e-10	-1.30191	5.71205e-06	-1.24744e-10	-1.3127
11469167	chr16:11469167:G:C	7.60279e-07	-1.24744e-10	-0.682656	1.09507e-05	-1.24744e-10	-0.661873
11469370	chr16:11469370:C:A	3.44908e-07	-0.590908	-0.882156	2.33418e-06	-1.34066	-0.866954
11469492	chr16:11469492:G:A	2.47116e-06	0.496103	-3.55028e-10	1.99775e-05	-0.0606702	-3.55028e-10
11469663	chr16:11469663:C:T	5.48177e-07	-1.24744e-10	-1.00974	7.85107e-06	-1.24744e-10	-0.994626
11469744	chr16:11469744:C:T	3.86438e-07	-1.24744e-10	-1.35937	5.45757e-06	-1.24744e-10	-1.35827
11469956	chr16:11469956:T:C	4.07065e-07	-1.30737	-3.55028e-10	5.39422e-06	-1.36995	-3.55028e-10
11470567	chr16:11470567:T:C	4.74617e-07	-0.79574	-0.358095	3.1366e-06	-1.50996	-0.402179
11470593	chr16:11470593:T:C	4.36817e-07	-1.24744e-10	-1.23683	6.16654e-06	-1.24744e-10	-1.23614
11470637	chr16:11470637:G:C	6.99379e-07	-0.704024	-0.0621256	4.35188e-06	-1.47327	-0.111396
11470655	chr16:11470655:A:G	1.03819e-07	-1.44396	-1.22973	1.27813e-06	-1.56616	-1.24372
11470740	chr16:11470740:C:T	9.53325e-08	-1.41381	-1.34517	1.22033e-06	-1.51183	-1.34432
11470954	chr16:11470954:A:T	3.17808e-07	-0.765038	-0.789856	2.14751e-06	-1.47621	-0.814758
11471009	chr16:11471009:A:C	9.06456e-06	-1.24744e-10	1.79579	0.000124536	-1.24744e-10	1.76932
11471052	chr16:11471052:G:A	4.9002e-07	-1.24744e-10	-1.12189	6.88368e-06	-1.24744e-10	-1.12612
11471156	chr16:11471156:A:G	1.69086e-07	-0.881252	-1.30468	1.96946e-06	-1.07791	-1.29961
11471376	chr16:11471376:G:C	2.96862e-07	-0.308289	-1.31478	5.27358e-06	-0.0771888	-1.31538
11471573	chr16:11471573:G:A	4.20061e-07	-1.24744e-10	-1.27594	5.85267e-06	-1.24744e-10	-1.28838
11471625	chr16:11471625:G:C	5.01435e-07	-0.723621	-0.375246	3.14656e-06	-1.49339	-0.415572
11471992	chr16:11471992:G:A	4.62093e-07	-1.18058	-3.55028e-10	5.67809e-06	-1.31866	-3.55028e-10
11472382	chr16:11472382:G:A	2.48936e-07	-1.01173	-0.787416	1.99526e-06	-1.56269	-0.801807
11472408	chr16:11472408:A:G	4.08903e-07	-0.61786	-0.685003	2.41825e-06	-1.44696	-0.725269
11472483	chr16:11472483:G:A	8.59521e-07	-1.24744e-10	-0.559966	1.20904e-05	-1.24744e-10	-0.562865
11472789	chr16:11472789:G:A	3.36858e-07	-1.49668	-3.55028e-10	5.25331e-06	-1.39642	-3.55028e-10
11472962	chr16:11472962:T:C	4.45957e-07	-1.04519	-0.170934	3.5535e-06	-1.58054	-0.206805
11473102	chr16:11473102:G:A	9.31397e-07	-1.24744e-10	-0.479656	1.34553e-05	-1.24744e-10	-0.455901
11473105	chr16:11473105:C:T	1.50786e-07	-1.09461	-1.20587	1.29084e-06	-1.58388	-1.2161
11473228	chr16:11473228:T:G	2.31236e-07	-1.08646	-0.786437	1.92244e-06	-1.58841	-0.813269
11473538	chr16:11473538:C:T	4.24674e-07	-1.24744e-10	-1.26502	5.94743e-06	-1.24744e-10	-1.27232
11473589	chr16:11473589:C:T	2.33404e-07	-1.13883	-0.724743	2.01814e-06	-1.6002	-0.752895
11473695	chr16:11473695:C:T	1.47777e-06	-1.24744e-10	-0.0180545	2.06779e-05	-1.24744e-10	-0.0262082
11473828	chr16:11473828:G:A	9.89249e-07	-1.24744e-10	-0.419395	1.38306e-05	-1.24744e-10	-0.428392
11473960	chr16:11473960:G:A	1.97731e-07	-1.06993	-0.959507	1.63257e-06	-1.58356	-0.981559
11474154	chr16:11474154:G:A	5.48926e-07	-1.24744e-10	-1.00838	7.76607e-06	-1.24744e-10	-1.00551
11474187	chr16:11474187:C:T	2.61909e-07	-1.04477	-0.703578	2.10963e-06	-1.57668	-0.732077
11474270	chr16:11474270:C:T	9.84558e-08	-1.60443	-1.1223	1.38312e-06	-1.57503	-1.15591
11474282	chr16:11474282:A:C	3.92691e-07	-1.24744e-10	-1.34332	5.53793e-06	-1.24744e-10	-1.34365
11474558	chr16:11474558:T:C	6.59997e-07	-1.24744e-10	-0.824106	9.17063e-06	-1.24744e-10	-0.839269
11474846	chr16:11474846:G:C	6.00497e-07	-1.24744e-10	-0.918583	8.50814e-06	-1.24744e-10	-0.914251
11474889	chr16:11474889:G:A	3.88449e-07	-1.24744e-10	-1.35418	5.48363e-06	-1.24744e-10	-1.35351
11474935	chr16:11474935:T:C	1.17665e-06	-1.24744e-10	-0.245912	1.64475e-05	-1.24744e-10	-0.255101
11474955	chr16:11474955:C:A	3.90693e-07	-1.24744e-10	-1.34842	5.51672e-06	-1.24744e-10	-1.34749
11475384	chr16:11475384:A:G	1.04589e-07	-1.60617	-1.06013	1.46979e-06	-1.57216	-1.098
11475497	chr16:11475497:T:C	1.66327e-07	-1.04468	-1.1577	1.77379e-06	-1.33504	-1.14711
11475522	chr16:11475522:T:C	5.46162e-07	-1.24744e-10	-1.01343	7.7586e-06	-1.24744e-10	-1.00647
11475662	chr16:11475662:G:C	7.19058e-07	-0.596354	-0.142045	5.93496e-06	-1.12431	-0.150104
11475666	chr16:11475666:C:G	2.98199e-07	-1.61858	-3.55028e-10	4.27556e-06	-1.60236	-3.55028e-10
11475805	chr16:11475805:G:T	2.34306e-07	-1.03738	-0.822333	1.88282e-06	-1.57469	-0.847814
11475958	chr16:11475958:T:TCGG	8.82752e-08	-1.62164	-1.21424	1.24399e-06	-1.62059	-1.21636
11476069	chr16:11476069:C:T	4.53918e-07	-0.670316	-0.528109	3.85767e-06	-1.1704	-0.534808
11476113	chr16:11476113:T:G	3.94482e-07	-1.24744e-10	-1.33877	5.57755e-06	-1.24744e-10	-1.33652
11476157	chr16:11476157:G:A	2.22915e-07	-0.784445	-1.1251	1.75581e-06	-1.40242	-1.08992
11476164	chr16:11476164:G:A	2.48886e-07	-1.61089	-0.188458	3.41475e-06	-1.55855	-0.268619
11476690	chr16:11476690:G:GCA	7.94397e-07	-1.24744e-10	-0.638758	1.12254e-05	-1.24744e-10	-0.637095
11476904	chr16:11476904:G:C	8.49998e-07	-1.24744e-10	-0.571107	1.20115e-05	-1.24744e-10	-0.569412
11477078	chr16:11477078:G:A	8.15892e-07	-1.24744e-10	-0.61206	1.15307e-05	-1.24744e-10	-0.610262
11477252	chr16:11477252:G:A	7.65826e-08	-1.62175	-1.35623	1.08182e-06	-1.62052	-1.35611
11477325	chr16:11477325:G:A	4.50386e-07	-1.24744e-10	-1.20624	6.33254e-06	-1.24744e-10	-1.20957
11477389	chr16:11477389:C:T	2.80504e-07	-0.579785	-1.09997	1.71262e-06	-1.40499	-1.11226
11477486	chr16:11477486:G:T	3.86307e-07	-1.24744e-10	-1.35971	5.44972e-06	-1.24744e-10	-1.35971
11477597	chr16:11477597:G:A	3.85598e-07	-1.36155	-3.55028e-10	6.53031e-06	-1.17882	-3.55028e-10
11477815	chr16:11477815:A:G	2.53858e-07	-0.664213	-1.11535	1.62274e-06	-1.4438	-1.12736
11477825	chr16:11477825:G:A	2.84795e-07	-0.651137	-1.01343	2.81697e-06	-1.00873	-1.01088
11477875	chr16:11477875:G:C	4.34865e-07	-1.24131	-3.55028e-10	5.36138e-06	-1.37605	-3.55028e-10
11478083	chr16:11478083:C:T	8.03905e-08	-1.57332	-1.35613	1.0944e-06	-1.60651	-1.35856
11478563	chr16:11478563:A:C	1.62965e-07	-1.58114	-0.641664	2.11615e-06	-1.5933	-0.712379
11478837	chr16:11478837:G:C	8.13931e-07	-1.24744e-10	-0.614466	1.15005e-05	-1.24744e-10	-0.612881
11478910	chr16:11478910:G:A	2.30476e-07	-0.679903	-1.19629	1.52334e-06	-1.42887	-1.2055
11479034	chr16:11479034:C:A	4.36516e-07	-1.24744e-10	-1.23752	6.14469e-06	-1.24744e-10	-1.23969
11479301	chr16:11479301:T:A	3.89048e-07	-1.35264	-3.55028e-10	4.87182e-06	-1.47181	-3.55028e-10
11479315	chr16:11479315:C:T	1.22679e-07	-1.48084	-1.02592	1.53658e-06	-1.5745	-1.05122
11479370	chr16:11479370:A:T	1.38504e-07	-1.12018	-1.26526	1.55435e-06	-1.35671	-1.25751
11479476	chr16:11479476:A:G	4.02159e-07	-1.24744e-10	-1.31949	5.66639e-06	-1.24744e-10	-1.32072
11479685	chr16:11479685:G:A	8.91097e-08	-1.61563	-1.21085	1.26513e-06	-1.60697	-1.21312
11479708	chr16:11479708:T:C	4.65155e-07	-1.24744e-10	-1.17397	6.58501e-06	-1.24744e-10	-1.17048
11479757	chr16:11479757:A:G	1.22021e-07	-1.16199	-1.35016	1.41533e-06	-1.36154	-1.34638
11479896	chr16:11479896:T:A	2.24664e-07	-0.545389	-1.35635	1.43195e-06	-1.33986	-1.35638
11480154	chr16:11480154:G:A	2.38864e-07	-0.641209	-1.19924	1.55248e-06	-1.40878	-1.20664
11480447	chr16:11480447:C:T	4.35461e-07	-1.24744e-10	-1.23994	6.09865e-06	-1.24744e-10	-1.24721
11480714	chr16:11480714:G:A	3.86307e-07	-1.24744e-10	-1.35971	5.44972e-06	-1.24744e-10	-1.35971
11480781	chr16:11480781:C:T	4.19189e-07	-1.27802	-3.55028e-10	6.80431e-06	-1.13772	-3.55028e-10
11480900	chr16:11480900:A:C	7.63308e-08	-1.62164	-1.35963	1.12076e-06	-1.58174	-1.35953
11481199	chr16:11481199:A:C	7.75983e-08	-1.61012	-1.35467	1.10398e-06	-1.60178	-1.35457
11481254	chr16:11481254:A:G	1.21499e-07	-1.15818	-1.35826	1.36968e-06	-1.38159	-1.3591
11481295	chr16:11481295:A:G	1.11764e-07	-1.24025	-1.3597	1.29496e-06	-1.43735	-1.35944
11481345	chr16:11481345:G:A	1.19659e-07	-1.4673	-1.0644	1.49235e-06	-1.56646	-1.08846
11481453	chr16:11481453:G:C	2.02207e-07	-0.935844	-1.0712	1.91102e-06	-1.33093	-1.07671
11481968	chr16:11481968:T:C	1.21743e-07	-1.49876	-1.01566	1.54006e-06	-1.58204	-1.04142
11482243	chr16:11482243:G:A	1.44033e-07	-1.01762	-1.32867	1.18135e-06	-1.5567	-1.33191
11482527	chr16:11482527:C:T	5.15703e-07	-1.24744e-10	-1.07081	7.1375e-06	-1.24744e-10	-1.08991
11482578	chr16:11482578:G:C	5.02864e-07	-1.24744e-10	-1.09602	6.97865e-06	-1.24744e-10	-1.11242
11482709	chr16:11482709:A:C	1.17729e-07	-1.18885	-1.3591	1.33998e-06	-1.40425	-1.35837
11482710	chr16:11482710:G:A	1.51075e-07	-1.03253	-1.26604	1.48217e-06	-1.39306	-1.26871
11482716	chr16:11482716:C:T	5.4755e-07	-1.24744e-10	-1.01089	7.77442e-06	-1.24744e-10	-1.00444
11483440	chr16:11483440:A:G	5.24811e-07	-1.24744e-10	-1.0533	7.25945e-06	-1.24744e-10	-1.07297
11483448	chr16:11483448:A:G	4.05762e-07	-1.24744e-10	-1.31057	5.71791e-06	-1.24744e-10	-1.31167
11483511	chr16:11483511:G:C	1.6854e-07	-1.2347	-0.954468	2.05464e-06	-1.36726	-0.967916
11483573	chr16:11483573:A:G	5.85669e-07	-1.24744e-10	-0.943586	8.07088e-06	-1.24744e-10	-0.967012
11483667	chr16:11483667:A:G	5.08198e-07	-1.24744e-10	-1.08547	7.19812e-06	-1.24744e-10	-1.08145
11483923	chr16:11483923:G:C	4.81116e-07	-1.24744e-10	-1.14023	6.67455e-06	-1.24744e-10	-1.15697
11484352	chr16:11484352:T:C	4.85072e-07	-1.24744e-10	-1.13204	6.87315e-06	-1.24744e-10	-1.12765
11484442	chr16:11484442:T:C	4.52376e-07	-1.24744e-10	-1.20183	6.35656e-06	-1.24744e-10	-1.20579
11484843	chr16:11484843:C:A	7.68419e-08	-1.61495	-1.35965	1.09163e-06	-1.60798	-1.35962
11484976	chr16:11484976:T:C	4.66536e-07	-1.24744e-10	-1.17101	6.61097e-06	-1.24744e-10	-1.16655
11485306	chr16:11485306:C:T	4.50305e-07	-1.24744e-10	-1.20642	6.27352e-06	-1.24744e-10	-1.21894
11485311	chr16:11485311:T:G	1.46024e-07	-1.61225	-0.720319	2.03981e-06	-1.5513	-0.791121
11485383	chr16:11485383:C:T	5.56209e-07	-0.995198	-3.55028e-10	6.57008e-06	-1.17275	-3.55028e-10
11485403	chr16:11485403:G:C	1.10647e-07	-1.25103	-1.35897	1.28069e-06	-1.44875	-1.35912
11485420	chr16:11485420:G:A	8.4929e-08	-1.6107	-1.26382	1.19081e-06	-1.61734	-1.2633
11485866	chr16:11485866:T:G	1.46998e-07	-1.25167	-1.07425	1.79642e-06	-1.38336	-1.08612
11486473	chr16:11486473:G:T	2.54309e-07	-1.56242	-0.215373	3.33323e-06	-1.61515	-0.236182
11487074	chr16:11487074:T:C	3.12219e-07	-1.40145	-0.171191	3.66851e-06	-1.55025	-0.205242
11487096	chr16:11487096:T:A	1.54587e-07	-0.978926	-1.29666	1.221e-06	-1.54928	-1.30633
11487126	chr16:11487126:G:A	2.19841e-07	-1.36622	-0.557219	2.65466e-06	-1.50288	-0.576081
11487135	chr16:11487135:A:G	2.16031e-07	-1.37508	-0.565846	2.6177e-06	-1.50847	-0.584506
11487161	chr16:11487161:G:T	1.55762e-07	-0.967076	-1.30094	1.22103e-06	-1.54535	-1.31023
11487204	chr16:11487204:T:A	5.58471e-07	-1.24744e-10	-0.991139	7.8227e-06	-1.24744e-10	-0.998245
11487363	chr16:11487363:G:A	1.57913e-07	-0.954579	-1.29972	1.22787e-06	-1.54088	-1.30911
11487373	chr16:11487373:C:T	4.39067e-07	-1.24744e-10	-1.23169	6.17285e-06	-1.24744e-10	-1.23511
11487399	chr16:11487399:C:A	8.32893e-07	-0.448212	-0.143224	4.35545e-06	-1.36787	-0.215974
11487527	chr16:11487527:CT:C	4.13841e-07	-0.727282	-0.563578	2.60118e-06	-1.48742	-0.611885
11487575	chr16:11487575:A:C	1.85066e-07	-1.44877	-0.646858	2.30386e-06	-1.55632	-0.664369
11487649	chr16:11487649:G:A	1.62834e-07	-0.931305	-1.29231	1.24633e-06	-1.53277	-1.3023
11487743	chr16:11487743:CTCTTT:C	1.98551e-07	-0.998789	-1.02651	1.93127e-06	-1.36604	-1.03105
11487853	chr16:11487853:T:C	2.01823e-07	-1.45517	-0.553782	2.47463e-06	-1.57659	-0.572597
11487990	chr16:11487990:G:A	1.50875e-07	-1.45611	-0.84378	1.87687e-06	-1.56379	-0.861881
11488155	chr16:11488155:T:G	1.49826e-07	-1.45402	-0.85285	1.88865e-06	-1.54727	-0.872143
11488189	chr16:11488189:C:G	4.03097e-07	-1.24744e-10	-1.31717	5.68155e-06	-1.24744e-10	-1.31805
11488352	chr16:11488352:AG:A	1.52736e-07	-1.45564	-0.831991	1.92648e-06	-1.54806	-0.851526
11488370	chr16:11488370:C:G	2.37288e-07	-1.4481	-0.398964	2.99322e-06	-1.53795	-0.420973
11488714	chr16:11488714:C:T	1.01482e-07	-1.39909	-1.29737	1.14331e-06	-1.60704	-1.3143
11488910	chr16:11488910:G:A	6.51332e-07	-1.24744e-10	-0.837322	9.14739e-06	-1.24744e-10	-0.841807
11489095	chr16:11489095:AC:A	3.98202e-07	-1.24744e-10	-1.32938	5.62013e-06	-1.24744e-10	-1.32892
11489272	chr16:11489272:T:C	3.29975e-07	-1.51733	-3.55028e-10	4.75637e-06	-1.49579	-3.55028e-10
11489432	chr16:11489432:G:C	1.01592e-06	-1.24744e-10	-0.392795	1.40772e-05	-1.24744e-10	-0.410719
11489546	chr16:11489546:A:T	1.16701e-07	-1.58321	-0.973514	1.63789e-06	-1.61269	-0.949177
11489652	chr16:11489652:T:C	6.34051e-07	-1.24744e-10	-0.864212	8.90436e-06	-1.24744e-10	-0.868734
11489660	chr16:11489660:A:G	1.70273e-07	-1.24451	-0.93443	1.97402e-06	-1.44147	-0.933734
11489790	chr16:11489790:C:T	4.18958e-07	-1.24744e-10	-1.27857	5.92272e-06	-1.24744e-10	-1.27648
11489828	chr16:11489828:C:T	1.69547e-07	-0.829386	-1.35383	1.24179e-06	-1.48699	-1.35173
11489845	chr16:11489845:C:A	4.64325e-07	-1.62174	0.44598	6.2398e-06	-1.59473	0.370399
11489893	chr16:11489893:T:C	4.30175e-07	-1.24744e-10	-1.25215	6.01937e-06	-1.24744e-10	-1.26029
11489999	chr16:11489999:G:A	6.60606e-07	-1.24744e-10	-0.823185	9.28092e-06	-1.24744e-10	-0.827315
11490056	chr16:11490056:A:G	3.9031e-07	-1.24744e-10	-1.3494	5.51357e-06	-1.24744e-10	-1.34806
11490092	chr16:11490092:A:G	1.81324e-07	-0.813155	-1.3029	1.27529e-06	-1.49908	-1.31302
11490313	chr16:11490313:C:T	1.86219e-07	-1.4044	-0.685017	1.99004e-06	-1.61073	-0.756388
11490426	chr16:11490426:G:A	3.89707e-07	-1.24744e-10	-1.35095	5.50469e-06	-1.24744e-10	-1.34967
11490494	chr16:11490494:T:C	2.60426e-07	-0.492475	-1.26155	1.61413e-06	-1.31689	-1.25959
11490508	chr16:11490508:G:A	7.19604e-07	-1.24744e-10	-0.73764	9.9949e-06	-1.24744e-10	-0.7532
11490526	chr16:11490526:C:T	3.90477e-07	-1.24744e-10	-1.34897	5.51574e-06	-1.24744e-10	-1.34767
11490527	chr16:11490527:G:A	1.9056e-07	-0.709146	-1.35723	1.28257e-06	-1.44749	-1.35892
11490541	chr16:11490541:A:T	9.63235e-08	-1.38915	-1.35948	1.16375e-06	-1.54427	-1.35935
11490570	chr16:11490570:G:A	1.81061e-07	-1.28511	-0.832394	2.15563e-06	-1.41282	-0.874374
11490626	chr16:11490626:G:A	1.80591e-07	-0.762125	-1.35798	1.24559e-06	-1.47627	-1.3594
11491018	chr16:11491018:C:T	4.04635e-07	-1.24744e-10	-1.31336	5.7263e-06	-1.24744e-10	-1.31021
11491084	chr16:11491084:A:T	3.27608e-07	-1.52452	-3.55028e-10	4.21791e-06	-1.61593	-3.55028e-10
11491188	chr16:11491188:T:C	1.0685e-07	-1.44938	-1.19553	1.34056e-06	-1.55867	-1.20352
11491399	chr16:11491399:A:G	9.62822e-08	-1.38936	-1.3597	1.16296e-06	-1.54465	-1.35966
11491569	chr16:11491569:G:T	4.04369e-07	-1.24744e-10	-1.31401	5.66261e-06	-1.24744e-10	-1.32139
11491614	chr16:11491614:G:A	5.94091e-07	-1.03835	0.109043	5.77323e-06	-1.39866	0.0966181
11492106	chr16:11492106:C:T	1.3681e-07	-1.33791	-1.05984	1.74664e-06	-1.4343	-1.06328
11492215	chr16:11492215:G:C	1.3686e-07	-1.61204	-0.785346	1.94585e-06	-1.60786	-0.781719
11492548	chr16:11492548:G:A	1.99472e-07	-0.899578	-1.12109	1.93777e-06	-1.27032	-1.12342
11492593	chr16:11492593:G:A	3.37517e-07	-1.49472	-3.55028e-10	4.82224e-06	-1.48204	-3.55028e-10
11492601	chr16:11492601:G:A	4.82333e-07	-1.24744e-10	-1.13771	6.76673e-06	-1.24744e-10	-1.14326
11492624	chr16:11492624:A:T	4.13676e-07	-1.24744e-10	-1.29126	5.84382e-06	-1.24744e-10	-1.28989
11492733	chr16:11492733:G:A	5.68902e-07	-1.24744e-10	-0.972633	8.06097e-06	-1.24744e-10	-0.968241
11492744	chr16:11492744:C:T	1.01175e-07	-1.35462	-1.34487	1.2132e-06	-1.51766	-1.34435
11493138	chr16:11493138:T:C	3.90862e-07	-1.24744e-10	-1.34799	5.52162e-06	-1.24744e-10	-1.3466
11493202	chr16:11493202:T:C	3.90477e-07	-1.24744e-10	-1.34897	5.51588e-06	-1.24744e-10	-1.34764
11493241	chr16:11493241:G:A	1.52957e-07	-1.19072	-1.09546	1.85961e-06	-1.32834	-1.10657
11493360	chr16:11493360:C:A	1.04091e-07	-1.32321	-1.34787	1.23364e-06	-1.4979	-1.34741
11493473	chr16:11493473:C:T	1.45145e-07	-1.14962	-1.18899	2.03091e-06	-1.12964	-1.21715
11493591	chr16:11493591:G:C	4.53172e-07	-1.24744e-10	-1.20007	6.38693e-06	-1.24744e-10	-1.20102
11493626	chr16:11493626:C:A	2.62479e-07	-0.765316	-0.980856	3.85695e-06	-0.669602	-1.0358
11494328	chr16:11494328:C:G	3.86312e-07	-1.24744e-10	-1.3597	5.44976e-06	-1.24744e-10	-1.3597
11494451	chr16:11494451:A:G	7.81167e-07	-1.24744e-10	-0.655552	1.10357e-05	-1.24744e-10	-0.654141
11494510	chr16:11494510:G:C	9.33388e-07	-1.24744e-10	-0.477521	1.31978e-05	-1.24744e-10	-0.475223
11494641	chr16:11494641:T:C	7.28176e-07	-1.24744e-10	-0.725798	1.01198e-05	-1.24744e-10	-0.740776
11494669	chr16:11494669:C:T	3.32611e-07	-1.50937	-3.55028e-10	4.2353e-06	-1.61182	-3.55028e-10
11494682	chr16:11494682:G:C	6.748e-07	-1.24744e-10	-0.801925	9.4822e-06	-1.24744e-10	-0.805859
11494734	chr16:11494734:G:A	3.07595e-07	-1.58756	-3.55028e-10	4.89141e-06	-1.46779	-3.55028e-10
11494847	chr16:11494847:CA:C	1.27666e-07	-1.30401	-1.16291	1.47833e-06	-1.50588	-1.15848
11494965	chr16:11494965:T:C	3.02944e-07	-1.6028	-3.55028e-10	4.75071e-06	-1.49698	-3.55028e-10
11495100	chr16:11495100:T:G	3.99166e-07	-1.24744e-10	-1.32696	5.60727e-06	-1.24744e-10	-1.33121
11495116	chr16:11495116:C:A	1.45829e-06	-1.47172	1.4404	1.79184e-05	-1.59331	1.42386
11495126	chr16:11495126:T:C	3.89095e-07	-1.24744e-10	-1.35252	5.48306e-06	-1.24744e-10	-1.35361
11495408	chr16:11495408:T:C	5.83302e-07	-1.57978	0.632138	7.77028e-06	-1.61974	0.614774
11495412	chr16:11495412:G:C	1.43675e-06	-1.62167	1.57547	2.07465e-05	-1.61251	1.58961
11495434	chr16:11495434:G:A	1.26281e-06	-1.41042	1.23517	1.48827e-05	-1.50018	1.14511
11495448	chr16:11495448:T:C	3.12724e-07	-1.61644	0.0454163	4.36873e-06	-1.56166	-0.0191406
11495680	chr16:11495680:T:C	8.7001e-07	-1.24744e-10	-0.547836	1.21179e-05	-1.24744e-10	-0.560594
11495851	chr16:11495851:T:C	1.03078e-06	-1.24744e-10	-0.378267	1.46172e-05	-1.24744e-10	-0.373077
11495982	chr16:11495982:G:A	6.43423e-07	-1.24744e-10	-0.849539	8.90964e-06	-1.24744e-10	-0.868141
11496387	chr16:11496387:C:T	3.95819e-07	-1.24744e-10	-1.33539	5.57706e-06	-1.24744e-10	-1.33661
11497175	chr16:11497175:T:C	1.18292e-07	-1.44509	-1.0981	1.48604e-06	-1.55523	-1.10393
11497301	chr16:11497301:G:C	9.7905e-08	-1.51794	-1.2144	1.27435e-06	-1.59509	-1.21775
11497478	chr16:11497478:G:A	1.16953e-07	-1.52205	-1.03252	1.52151e-06	-1.59579	-1.03978
11497825	chr16:11497825:G:A	9.90928e-08	-1.44262	-1.27766	1.39756e-06	-1.45947	-1.26108
11497831	chr16:11497831:AAATTT:A	8.96638e-08	-1.55854	-1.26173	1.46692e-06	-1.40338	-1.26873
11497912	chr16:11497912:G:A	9.16442e-08	-1.5131	-1.28533	1.55507e-06	-1.32183	-1.29192
11497931	chr16:11497931:C:G	2.66669e-07	-1.26392	-0.466413	2.87109e-06	-1.49087	-0.509709
11497967	chr16:11497967:C:T	2.76417e-07	-1.36892	-0.325509	4.44226e-06	-1.1892	-0.374911
11498148	chr16:11498148:A:G	1.22042e-07	-1.15331	-1.35867	2.04293e-06	-0.982705	-1.35819
11498375	chr16:11498375:A:G	9.13459e-08	-1.50569	-1.296	1.55892e-06	-1.30926	-1.30202
11498456	chr16:11498456:T:G	4.26737e-07	-1.24744e-10	-1.26017	6.00459e-06	-1.24744e-10	-1.26275
11498476	chr16:11498476:C:T	4.19238e-07	-1.24744e-10	-1.2779	5.87644e-06	-1.24744e-10	-1.28432
11498502	chr16:11498502:T:TA	1.1815e-07	-1.49229	-1.0521	2.00295e-06	-1.2974	-1.06326
11498673	chr16:11498673:C:G	1.00225e-06	-1.24744e-10	-0.40634	1.38495e-05	-1.24744e-10	-0.427025
11499418	chr16:11499418:G:A	9.72566e-07	-1.24744e-10	-0.436404	1.36507e-05	-1.24744e-10	-0.441481
11499440	chr16:11499440:A:G	9.61507e-07	-1.24744e-10	-0.44784	1.34822e-05	-1.24744e-10	-0.453901
11499452	chr16:11499452:G:A	9.82982e-08	-1.50684	-1.22149	1.65537e-06	-1.32271	-1.22854
11499737	chr16:11499737:G:A	4.4709e-07	-1.24744e-10	-1.21358	6.36045e-06	-1.24744e-10	-1.20518
11499779	chr16:11499779:G:C	2.77202e-07	-1.24447	-0.447123	2.96055e-06	-1.47873	-0.491176
11499787	chr16:11499787:C:G	4.14513e-07	-1.24744e-10	-1.28924	5.83877e-06	-1.24744e-10	-1.29075
11499818	chr16:11499818:G:A	9.58975e-08	-1.50714	-1.24592	1.61718e-06	-1.3223	-1.25229
11499944	chr16:11499944:A:T	2.78755e-07	-1.23889	-0.447123	2.96945e-06	-1.47572	-0.491176
11500074	chr16:11500074:T:C	2.65457e-07	-1.2656	-0.469291	2.85865e-06	-1.49212	-0.512803
11500179	chr16:11500179:C:T	2.81754e-07	-1.2264	-0.448911	2.98777e-06	-1.46782	-0.492924
11500212	chr16:11500212:A:G	4.47965e-07	-1.24744e-10	-1.21163	6.32569e-06	-1.24744e-10	-1.21066
11500353	chr16:11500353:A:G	4.7732e-07	-1.24744e-10	-1.14815	6.76489e-06	-1.24744e-10	-1.14353
11500406	chr16:11500406:G:A	8.81017e-08	-1.49107	-1.34678	1.51343e-06	-1.29118	-1.34971
11500424	chr16:11500424:T:C	5.54241e-07	-1.24744e-10	-0.998743	7.86596e-06	-1.24744e-10	-0.99273
11500435	chr16:11500435:C:T	9.24574e-08	-1.52177	-1.26783	1.55544e-06	-1.33834	-1.27518
11500436	chr16:11500436:A:G	1.50535e-07	-1.5718	-0.730348	2.22546e-06	-1.50024	-0.755067
11500572	chr16:11500572:C:T	8.55366e-08	-1.57453	-1.29287	1.37943e-06	-1.43455	-1.29906
11500604	chr16:11500604:G:A	4.51743e-07	-1.24744e-10	-1.20323	6.41179e-06	-1.24744e-10	-1.19714
11500761	chr16:11500761:G:A	8.87495e-08	-1.52043	-1.3101	1.46978e-06	-1.35411	-1.31605
11500812	chr16:11500812:T:C	4.92809e-07	-1.24744e-10	-1.11622	6.9859e-06	-1.24744e-10	-1.11138
11500969	chr16:11500969:C:T	3.02499e-07	-1.29227	-0.311993	3.28704e-06	-1.50726	-0.358028
11500985	chr16:11500985:C:T	1.03827e-07	-1.3182	-1.35542	1.67998e-06	-1.18009	-1.3564
11501155	chr16:11501155:G:A	5.15646e-07	-1.24744e-10	-1.07092	7.30952e-06	-1.24744e-10	-1.0661
11501222	chr16:11501222:T:C	9.75227e-08	-1.38347	-1.35278	1.39812e-06	-1.3658	-1.35435
11501280	chr16:11501280:C:G	3.98776e-07	-1.04563	-0.282307	4.37521e-06	-1.29298	-0.28634
11501392	chr16:11501392:C:G	2.06585e-07	-1.4083	-0.577328	2.852e-06	-1.41833	-0.588926
11501412	chr16:11501412:C:T	5.25635e-07	-1.24744e-10	-1.05173	7.45102e-06	-1.24744e-10	-1.04692
11501441	chr16:11501441:G:A	6.04891e-07	-1.24744e-10	-0.911293	8.58762e-06	-1.24744e-10	-0.904953
11501549	chr16:11501549:G:T	8.28429e-08	-1.55393	-1.34547	1.28441e-06	-1.46273	-1.34225
11501923	chr16:11501923:T:A	3.86904e-07	-1.24744e-10	-1.35816	5.46153e-06	-1.24744e-10	-1.35755
11501927	chr16:11501927:A:G	3.82118e-07	-1.37061	-3.55028e-10	4.4996e-06	-1.55129	-3.55028e-10
11501990	chr16:11501990:G:C	3.91781e-07	-1.24744e-10	-1.34564	5.52238e-06	-1.24744e-10	-1.34647
11502026	chr16:11502026:G:A	9.74502e-08	-1.61156	-1.12544	1.33683e-06	-1.61408	-1.15089
11502106	chr16:11502106:T:C	5.79078e-07	-1.24744e-10	-0.954904	8.21329e-06	-1.24744e-10	-0.949522
11502259	chr16:11502259:G:A	4.83023e-07	-1.24744e-10	-1.13628	6.68971e-06	-1.24744e-10	-1.1547
11502519	chr16:11502519:A:T	4.49674e-07	-1.20782	-3.55028e-10	5.23504e-06	-1.3999	-3.55028e-10
11502810	chr16:11502810:T:C	9.20055e-08	-1.62007	-1.17442	1.30158e-06	-1.59242	-1.19928
11502889	chr16:11502889:T:C	1.21488e-07	-1.31579	-1.20074	1.81566e-06	-1.2636	-1.19523
11503207	chr16:11503207:G:A	3.43379e-07	-1.47751	-3.55028e-10	4.38236e-06	-1.57769	-3.55028e-10
11503226	chr16:11503226:TC:T	3.87443e-07	-1.35677	-3.55028e-10	4.53304e-06	-1.54388	-3.55028e-10
11503299	chr16:11503299:G:C	4.02585e-07	-1.24744e-10	-1.31844	5.68126e-06	-1.24744e-10	-1.3181
11503397	chr16:11503397:A:T	1.10375e-07	-1.36148	-1.25097	1.64055e-06	-1.31356	-1.24668
11503398	chr16:11503398:A:G	1.40203e-07	-1.4462	-0.927049	2.03703e-06	-1.38526	-0.958526
11503469	chr16:11503469:C:T	5.14191e-07	-1.24744e-10	-1.07375	7.19456e-06	-1.24744e-10	-1.08195
11503506	chr16:11503506:T:C	4.06321e-07	-1.3092	-3.55028e-10	4.6607e-06	-1.51611	-3.55028e-10
11503560	chr16:11503560:C:T	1.26689e-07	-1.6152	-0.859405	1.72987e-06	-1.61005	-0.89718
11503568	chr16:11503568:G:A	2.26254e-07	-1.57343	-0.321252	3.30126e-06	-1.49555	-0.365423
11503733	chr16:11503733:A:G	9.40072e-08	-1.5053	-1.26767	1.4997e-06	-1.39016	-1.25985
11504185	chr16:11504185:C:G	3.37938e-07	-1.42847	-0.0650089	5.22225e-06	-1.28466	-0.117691
11504274	chr16:11504274:G:T	7.51992e-07	-1.24744e-10	-0.693616	1.04446e-05	-1.24744e-10	-0.709192
11504534	chr16:11504534:C:A	3.86839e-07	-1.24744e-10	-1.35833	5.45581e-06	-1.24744e-10	-1.35859
11504573	chr16:11504573:C:T	3.88554e-07	-1.24744e-10	-1.35391	5.48437e-06	-1.24744e-10	-1.35337
11504579	chr16:11504579:C:T	1.29708e-07	-1.56167	-0.889386	1.89452e-06	-1.50944	-0.906869
11504689	chr16:11504689:G:A	4.44224e-07	-1.35861	0.138598	4.93744e-06	-1.54335	0.0849235
11504882	chr16:11504882:A:C	1.90848e-07	-1.60084	-0.464022	2.74775e-06	-1.5376	-0.506893
11504975	chr16:11504975:T:C	5.24392e-07	-1.24744e-10	-1.0541	7.33603e-06	-1.24744e-10	-1.06248
11504991	chr16:11504991:C:G	1.93848e-07	-1.60682	-0.442447	2.77069e-06	-1.55022	-0.485955
11505034	chr16:11505034:G:T	3.8722e-07	-1.24744e-10	-1.35735	5.4679e-06	-1.24744e-10	-1.35638
11505117	chr16:11505117:C:T	1.34932e-07	-1.53733	-0.874236	1.98734e-06	-1.47627	-0.892208
11505310	chr16:11505310:A:T	1.97995e-07	-1.60237	-0.425734	2.84337e-06	-1.54068	-0.469604
11505435	chr16:11505435:TTTTTC:T	6.20056e-07	-0.886531	-3.55028e-10	9.7236e-06	-0.780719	-3.55028e-10
11505655	chr16:11505655:C:T	1.91765e-07	-1.60297	-0.457103	2.75331e-06	-1.54171	-0.500755
11505669	chr16:11505669:A:G	1.94778e-07	-1.60251	-0.441965	2.79795e-06	-1.54072	-0.485666
11505709	chr16:11505709:A:C	2.00415e-07	-1.60208	-0.413872	2.87735e-06	-1.53987	-0.458532
11505718	chr16:11505718:T:G	9.11423e-08	-1.44532	-1.3586	1.36485e-06	-1.38664	-1.35759
11505737	chr16:11505737:CTG:TTG	3.07414e-07	-1.59194	0.00379785	4.03323e-06	-1.61792	-0.0427911
11505769	chr16:11505769:A:G	1.94703e-07	-1.60392	-0.440948	2.79243e-06	-1.54359	-0.484777
11505859	chr16:11505859:C:T	7.76981e-08	-1.61033	-1.35318	1.08768e-06	-1.61978	-1.35145
11506010	chr16:11506010:T:C	1.33003e-07	-1.25905	-1.16692	1.48356e-06	-1.48233	-1.1785
11506013	chr16:11506013:G:A	4.8705e-07	-1.24744e-10	-1.12797	6.89503e-06	-1.24744e-10	-1.12447
11506244	chr16:11506244:T:C	1.9008e-07	-1.58333	-0.485566	2.5163e-06	-1.60824	-0.524248
11506252	chr16:11506252:T:C	6.42387e-07	-1.24744e-10	-0.851151	8.8883e-06	-1.24744e-10	-0.870539
11506400	chr16:11506400:T:A	4.67055e-07	-1.24744e-10	-1.16989	6.61161e-06	-1.24744e-10	-1.16645
11506714	chr16:11506714:G:A	7.8871e-07	-1.24744e-10	-0.645943	1.15589e-05	-1.24744e-10	-0.607823
11507052	chr16:11507052:C:T	8.47131e-08	-1.62178	-1.25529	1.22928e-06	-1.61026	-1.23859
11507105	chr16:11507105:T:G	7.04944e-07	-1.24744e-10	-0.758224	9.99983e-06	-1.24744e-10	-0.752707
11507110	chr16:11507110:G:T	5.05776e-07	-1.24744e-10	-1.09025	7.12918e-06	-1.24744e-10	-1.09108
11507161	chr16:11507161:A:G	8.10412e-08	-1.57778	-1.3436	1.09355e-06	-1.61669	-1.34915
11507194	chr16:11507194:C:G	4.5597e-07	-1.24744e-10	-1.19391	6.43604e-06	-1.24744e-10	-1.19336
11507280	chr16:11507280:A:T	6.01445e-07	-0.917006	-3.55028e-10	6.82516e-06	-1.13466	-3.55028e-10
11507370	chr16:11507370:C:T	7.855e-08	-1.61569	-1.33692	1.18722e-06	-1.53764	-1.34603
11507473	chr16:11507473:G:A	8.34036e-08	-1.54008	-1.35257	1.28349e-06	-1.45162	-1.35408
11507638	chr16:11507638:C:G	8.45037e-08	-1.5779	-1.30165	1.35035e-06	-1.43796	-1.31694
11507883	chr16:11507883:A:G	5.39628e-07	-1.24744e-10	-1.02546	7.59629e-06	-1.24744e-10	-1.02761
11507925	chr16:11507925:C:T	1.46184e-07	-1.48384	-0.847634	1.74256e-06	-1.60769	-0.892229
11507943	chr16:11507943:T:C	1.47237e-07	-1.47424	-0.850061	1.74399e-06	-1.60452	-0.894573
11507974	chr16:11507974:G:T	1.47383e-07	-1.46678	-0.856525	1.73754e-06	-1.60217	-0.900635
11508142	chr16:11508142:G:A	9.89904e-08	-1.61841	-1.10291	1.43611e-06	-1.61401	-1.07933
11508174	chr16:11508174:C:T	3.94222e-07	-1.24744e-10	-1.33943	5.55634e-06	-1.24744e-10	-1.34034
11508460	chr16:11508460:A:G	4.09906e-07	-1.24744e-10	-1.30041	5.78076e-06	-1.24744e-10	-1.30074
11508929	chr16:11508929:C:T	8.5924e-08	-1.59379	-1.26909	1.19613e-06	-1.62112	-1.25506
11509083	chr16:11509083:C:T	3.06969e-07	-1.58959	-3.55028e-10	4.44214e-06	-1.56414	-3.55028e-10
11509334	chr16:11509334:G:T	1.0776e-06	-1.14492	0.811073	1.24178e-05	-1.36722	0.83108
11509429	chr16:11509429:T:G	8.88729e-07	-1.24744e-10	-0.526549	1.2096e-05	-1.24744e-10	-0.562401
11509692	chr16:11509692:G:A	1.46201e-06	-1.24744e-10	-0.0287742	2.05647e-05	-1.24744e-10	-0.0316994
11509809	chr16:11509809:T:C	1.07941e-07	-1.39542	-1.23934	1.63643e-06	-1.32206	-1.2407
11509845	chr16:11509845:A:G	9.46865e-08	-1.46576	-1.30001	1.38944e-06	-1.42159	-1.30478
11509871	chr16:11509871:C:A	6.23115e-07	-1.24744e-10	-0.881611	8.83524e-06	-1.24744e-10	-0.876527
11510016	chr16:11510016:A:G	8.38549e-08	-1.52888	-1.35838	1.2253e-06	-1.49435	-1.35774
11510139	chr16:11510139:T:G	1.14064e-06	-1.24744e-10	-0.276998	1.60929e-05	-1.24744e-10	-0.276895
11510241	chr16:11510241:G:T	1.21963e-07	-1.50761	-1.00502	1.7505e-06	-1.4772	-1.01817
11510285	chr16:11510285:G:A	3.91394e-07	-1.24744e-10	-1.34663	5.49809e-06	-1.24744e-10	-1.35087
11510632	chr16:11510632:G:A	8.30003e-08	-1.53818	-1.35932	1.20371e-06	-1.51024	-1.35962
11510936	chr16:11510936:G:C	5.02672e-07	-1.24744e-10	-1.0964	7.11386e-06	-1.24744e-10	-1.09323
11510967	chr16:11510967:G:A	8.91426e-08	-1.47876	-1.34734	1.30496e-06	-1.43966	-1.34944
11511187	chr16:11511187:G:A	1.09879e-07	-1.34542	-1.27155	1.62159e-06	-1.2937	-1.27817
11511234	chr16:11511234:C:G	3.96515e-07	-1.24744e-10	-1.33363	5.58717e-06	-1.24744e-10	-1.3348
11511245	chr16:11511245:C:T	5.74827e-07	-1.24744e-10	-0.962272	8.04168e-06	-1.24744e-10	-0.970637
11511277	chr16:11511277:T:G	2.80684e-06	-1.24744e-10	0.623474	3.92972e-05	-1.24744e-10	0.615877
11511318	chr16:11511318:C:T	6.49761e-07	-1.24744e-10	-0.839736	8.91099e-06	-1.24744e-10	-0.86799
11511349	chr16:11511349:C:T	5.11345e-07	-1.24744e-10	-1.0793	7.20864e-06	-1.24744e-10	-1.07999
11511383	chr16:11511383:G:A	1.08762e-07	-1.323	-1.30418	1.61063e-06	-1.26931	-1.30934
11511674	chr16:11511674:T:A	6.03309e-07	-1.24744e-10	-0.913912	8.55333e-06	-1.24744e-10	-0.908954
11511675	chr16:11511675:C:G	3.99637e-07	-1.24744e-10	-1.32578	5.63904e-06	-1.24744e-10	-1.32556
11511676	chr16:11511676:T:C	5.1139e-07	-1.24744e-10	-1.07921	7.29683e-06	-1.24744e-10	-1.06784
11511748	chr16:11511748:G:A	1.04918e-07	-1.35082	-1.31235	1.55209e-06	-1.29853	-1.31714
11511896	chr16:11511896:G:A	1.10893e-07	-1.31341	-1.29437	1.64318e-06	-1.25872	-1.29992
11511908	chr16:11511908:T:C	1.16558e-06	-1.24744e-10	-0.255367	1.64723e-05	-1.24744e-10	-0.253596
11511921	chr16:11511921:A:G	1.10629e-07	-1.44552	-1.16464	1.67471e-06	-1.36509	-1.17454
11512085	chr16:11512085:T:C	5.31667e-07	-1.24744e-10	-1.04032	7.50765e-06	-1.24744e-10	-1.03935
11512297	chr16:11512297:T:A	6.41012e-07	-1.24744e-10	-0.853293	9.19301e-06	-1.24744e-10	-0.836832
11512337	chr16:11512337:G:A	1.28202e-06	-1.24744e-10	-0.160146	1.90676e-05	-1.24744e-10	-0.107282
11512344	chr16:11512344:G:A	9.31896e-08	-1.47559	-1.30612	1.34535e-06	-1.44726	-1.31136
11512416	chr16:11512416:A:G	9.31516e-08	-1.46119	-1.32092	1.34898e-06	-1.43054	-1.32539
11512455	chr16:11512455:C:T	9.05734e-08	-1.47988	-1.33031	1.3117e-06	-1.44988	-1.33407
11512485	chr16:11512485:G:C	9.51831e-08	-1.44487	-1.31567	1.38044e-06	-1.41251	-1.32036
11512579	chr16:11512579:C:T	2.98519e-07	-1.61751	-3.55028e-10	4.50959e-06	-1.54907	-3.55028e-10
11512668	chr16:11512668:A:G	5.50523e-07	-1.24744e-10	-1.00547	7.77256e-06	-1.24744e-10	-1.00467
11512675	chr16:11512675:A:G	5.7202e-07	-1.24744e-10	-0.967168	7.98762e-06	-1.24744e-10	-0.977382
11512681	chr16:11512681:G:C	8.98806e-08	-1.59764	-1.22022	1.24974e-06	-1.59961	-1.23273
11512936	chr16:11512936:G:A	9.28099e-08	-1.46619	-1.3196	1.34095e-06	-1.43765	-1.32424
11512976	chr16:11512976:T:C	9.96033e-08	-1.41797	-1.29718	1.44522e-06	-1.38418	-1.30283
11513011	chr16:11513011:G:A	4.3161e-07	-1.24744e-10	-1.24882	6.0828e-06	-1.24744e-10	-1.24981
11513041	chr16:11513041:C:T	4.25514e-07	-1.24744e-10	-1.26304	5.97384e-06	-1.24744e-10	-1.26788
11513113	chr16:11513113:C:T	1.00894e-07	-1.40593	-1.29634	1.46505e-06	-1.37136	-1.30202
11513220	chr16:11513220:A:G	9.65921e-08	-1.44111	-1.30473	1.3903e-06	-1.41554	-1.31021
11513236	chr16:11513236:TCAA:T	9.78735e-08	-1.42988	-1.30279	1.41011e-06	-1.40315	-1.30845
11513268	chr16:11513268:G:T	9.56477e-07	-0.958003	0.504919	9.29067e-06	-1.28895	0.46269
11513424	chr16:11513424:A:T	4.26246e-07	-1.24744e-10	-1.26132	5.98283e-06	-1.24744e-10	-1.26638
11513425	chr16:11513425:A:T	4.42904e-07	-1.24744e-10	-1.22299	6.21103e-06	-1.24744e-10	-1.22895
11513435	chr16:11513435:A:G	3.87838e-07	-1.24744e-10	-1.35575	5.4715e-06	-1.24744e-10	-1.35572
11513497	chr16:11513497:T:A	1.11689e-07	-1.37661	-1.22401	1.61706e-06	-1.34434	-1.23033
11513523	chr16:11513523:C:T	4.1965e-07	-1.24744e-10	-1.27692	5.91508e-06	-1.24744e-10	-1.27777
11513524	chr16:11513524:G:A	3.86307e-07	-1.24744e-10	-1.35971	5.44976e-06	-1.24744e-10	-1.3597
11513566	chr16:11513566:A:G	9.98765e-08	-1.41453	-1.29788	1.43677e-06	-1.38913	-1.30375
11513569	chr16:11513569:T:C	1.07633e-07	-1.35672	-1.28089	1.55329e-06	-1.32738	-1.28752
11513771	chr16:11513771:G:A	1.67944e-06	-1.24744e-10	0.109874	2.35986e-05	-1.24744e-10	0.105914
11513821	chr16:11513821:A:G	2.15309e-06	-1.24744e-10	0.358318	3.01771e-05	-1.24744e-10	0.351809
11513916	chr16:11513916:T:C	6.50104e-07	-1.24744e-10	-0.839209	9.13453e-06	-1.24744e-10	-0.843213
11513955	chr16:11513955:T:C	2.17845e-06	-1.24744e-10	0.370029	3.0532e-05	-1.24744e-10	0.363501
11514001	chr16:11514001:G:A	1.46479e-07	-1.31498	-1.01448	2.07064e-06	-1.29939	-1.02803
11514319	chr16:11514319:C:T	3.86984e-07	-1.24744e-10	-1.35796	5.46588e-06	-1.24744e-10	-1.35675
11514388	chr16:11514388:T:A	1.41915e-07	-1.30355	-1.05756	2.01484e-06	-1.28404	-1.07069
11514443	chr16:11514443:G:A	9.72139e-08	-1.46209	-1.27734	1.38986e-06	-1.44163	-1.28444
11514497	chr16:11514497:C:T	5.80364e-07	-1.24744e-10	-0.952686	8.107e-06	-1.24744e-10	-0.962547
11514586	chr16:11514586:T:C	9.66848e-08	-1.41805	-1.32684	1.39775e-06	-1.38925	-1.33116
11514683	chr16:11514683:C:T	4.11968e-07	-1.24744e-10	-1.2954	5.80938e-06	-1.24744e-10	-1.2958
11514804	chr16:11514804:G:A	1.35247e-06	-1.44117	1.33452	1.82575e-05	-1.51837	1.36767
11514906	chr16:11514906:G:C	9.36872e-08	-1.43979	-1.33659	1.35328e-06	-1.41254	-1.34021
11514968	chr16:11514968:C:G	3.89815e-07	-1.24744e-10	-1.35067	5.51318e-06	-1.24744e-10	-1.34813
11515028	chr16:11515028:G:A	1.02846e-07	-1.34686	-1.33625	1.49525e-06	-1.31309	-1.33989
11515063	chr16:11515063:G:A	9.78497e-07	-1.24744e-10	-0.430324	1.44366e-05	-1.24744e-10	-0.385505
11515316	chr16:11515316:T:A	9.2521e-08	-1.42954	-1.35937	1.27558e-06	-1.4524	-1.35947
11516229	chr16:11516229:C:T	2.87581e-06	-1.24744e-10	0.647747	4.05181e-05	-1.24744e-10	0.646473
11516320	chr16:11516320:G:A	1.53492e-07	-1.51295	-0.769741	2.09474e-06	-1.51803	-0.797813
11516576	chr16:11516576:A:T	5.11107e-07	-1.07976	-3.55028e-10	6.05705e-06	-1.25405	-3.55028e-10
11516583	chr16:11516583:G:C	7.37933e-07	-1.24744e-10	-0.712489	1.02907e-05	-1.24744e-10	-0.724036
11516696	chr16:11516696:C:T	6.31809e-07	-1.24744e-10	-0.867754	8.99225e-06	-1.24744e-10	-0.858912
11516782	chr16:11516782:A:G	7.07411e-07	-1.24744e-10	-0.754729	9.6752e-06	-1.24744e-10	-0.785709
11516810	chr16:11516810:C:T	4.29338e-07	-1.24744e-10	-1.2541	6.06939e-06	-1.24744e-10	-1.25202
11516843	chr16:11516843:C:T	4.42433e-07	-1.24744e-10	-1.22405	6.24377e-06	-1.24744e-10	-1.22369
11516886	chr16:11516886:A:G	2.25918e-07	-1.32189	-0.574285	2.88671e-06	-1.38293	-0.612232
11516979	chr16:11516979:T:C	3.90208e-07	-1.24744e-10	-1.34966	5.50087e-06	-1.24744e-10	-1.35037
11517084	chr16:11517084:G:C	7.63596e-08	-1.62156	-1.35932	1.07898e-06	-1.61986	-1.35939
11517356	chr16:11517356:C:G	9.30596e-07	-1.24744e-10	-0.480516	1.37094e-05	-1.24744e-10	-0.437196
11517851	chr16:11517851:A:G	8.7242e-07	-1.24744e-10	-0.54507	1.25243e-05	-1.24744e-10	-0.527602
11517951	chr16:11517951:G:T	8.321e-07	-1.24744e-10	-0.592389	1.22475e-05	-1.24744e-10	-0.549951
11518276	chr16:11518276:G:A	3.88782e-07	-1.24744e-10	-1.35332	5.48435e-06	-1.24744e-10	-1.35338
11518507	chr16:11518507:G:A	4.1295e-07	-1.24744e-10	-1.29301	5.85667e-06	-1.24744e-10	-1.28769
11518523	chr16:11518523:T:C	5.24296e-07	-1.24744e-10	-1.05429	7.47143e-06	-1.24744e-10	-1.04419
11518600	chr16:11518600:G:A	7.09686e-07	-1.24744e-10	-0.751519	9.99327e-06	-1.24744e-10	-0.753363
11518785	chr16:11518785:T:G	3.89781e-07	-1.24744e-10	-1.35076	5.49508e-06	-1.24744e-10	-1.35142
11518911	chr16:11518911:C:T	4.89193e-07	-1.24744e-10	-1.12358	6.86814e-06	-1.24744e-10	-1.12838
11519011	chr16:11519011:A:G	6.60709e-07	-1.24744e-10	-0.823028	9.37508e-06	-1.24744e-10	-0.81722
11519313	chr16:11519313:G:A	2.65453e-07	-1.02723	-0.707671	2.49338e-06	-1.44801	-0.693629
11519423	chr16:11519423:A:G	3.22636e-07	-1.53982	-3.55028e-10	4.59488e-06	-1.53033	-3.55028e-10
11519609	chr16:11519609:A:G	7.88424e-08	-1.5932	-1.35569	1.27388e-06	-1.45991	-1.3533
11519686	chr16:11519686:G:C	2.35823e-07	-0.495817	-1.35744	2.29324e-06	-0.868149	-1.35716
11519884	chr16:11519884:G:A	3.88397e-07	-1.24744e-10	-1.35431	5.46723e-06	-1.24744e-10	-1.3565
11519927	chr16:11519927:T:A	5.46183e-07	-1.24744e-10	-1.01339	7.76813e-06	-1.24744e-10	-1.00525
11519976	chr16:11519976:T:G	7.23595e-07	-1.24744e-10	-0.73211	9.87099e-06	-1.24744e-10	-0.765674
11519987	chr16:11519987:G:C	8.43967e-06	-1.24744e-10	1.72436	0.000119572	-1.24744e-10	1.72864
11520028	chr16:11520028:C:T	4.9347e-07	-1.24744e-10	-1.11488	7.08383e-06	-1.24744e-10	-1.09746
11520149	chr16:11520149:T:C	1.07695e-06	-1.24744e-10	-0.334451	1.55075e-05	-1.24744e-10	-0.313949
11520183	chr16:11520183:G:A	3.15966e-07	-1.56071	-3.55028e-10	4.23073e-06	-1.6129	-3.55028e-10
11520528	chr16:11520528:G:A	6.84611e-07	-1.24744e-10	-0.78749	9.52624e-06	-1.24744e-10	-0.801225
11521047	chr16:11521047:T:G	4.03378e-07	-1.24744e-10	-1.31647	5.69165e-06	-1.24744e-10	-1.31627
11521118	chr16:11521118:A:C	9.46681e-07	-1.24744e-10	-0.463379	1.31195e-05	-1.24744e-10	-0.481172
11521206	chr16:11521206:C:T	7.96675e-08	-1.58077	-1.35771	1.12148e-06	-1.58581	-1.35482
11521261	chr16:11521261:A:G	4.86468e-07	-1.24744e-10	-1.12917	6.81596e-06	-1.24744e-10	-1.13601
11521687	chr16:11521687:T:G	3.94144e-07	-1.24744e-10	-1.33962	5.58152e-06	-1.24744e-10	-1.33581
11521804	chr16:11521804:C:T	9.08171e-08	-1.50188	-1.30562	1.82262e-06	-1.14139	-1.31361
11522168	chr16:11522168:T:C	5.32816e-07	-1.24744e-10	-1.03817	7.42608e-06	-1.24744e-10	-1.05028
11523161	chr16:11523161:A:G	4.1306e-07	-1.24744e-10	-1.29275	5.75229e-06	-1.24744e-10	-1.30568
11523171	chr16:11523171:A:G	3.60025e-06	-1.24744e-10	0.872417	5.11649e-05	-1.24744e-10	0.879779
11523262	chr16:11523262:G:C	5.72468e-07	-1.24744e-10	-0.966384	7.8626e-06	-1.24744e-10	-0.993158
11523372	chr16:11523372:C:T	5.94368e-07	-1.24744e-10	-0.928843	8.29244e-06	-1.24744e-10	-0.93993
11523460	chr16:11523460:C:T	2.37694e-06	-1.24744e-10	0.457228	3.3851e-05	-1.24744e-10	0.466693
11523799	chr16:11523799:A:G	5.68137e-07	-1.24744e-10	-0.973979	8.20148e-06	-1.24744e-10	-0.95096
11523802	chr16:11523802:A:G	9.06925e-08	-1.56254	-1.24633	1.21528e-06	-1.61463	-1.24567
11524640	chr16:11524640:G:A	1.4491e-07	-1.61283	-0.727399	2.16072e-06	-1.5641	-0.72073
11524651	chr16:11524651:T:C	4.8582e-07	-1.24744e-10	-1.1305	6.75019e-06	-1.24744e-10	-1.1457
11525198	chr16:11525198:T:G	2.99761e-07	-1.59808	-0.0152706	4.20122e-06	-1.62036	0.000454444
11525334	chr16:11525334:C:T	6.41523e-07	-1.24744e-10	-0.852497	9.2857e-06	-1.24744e-10	-0.8268
11525347	chr16:11525347:A:G	8.9324e-08	-1.52179	-1.30228	1.15254e-06	-1.62131	-1.292
11525407	chr16:11525407:T:C	9.32883e-08	-1.59126	-1.18938	1.31049e-06	-1.60967	-1.17521
11525614	chr16:11525614:G:A	8.03053e-08	-1.61867	-1.31183	1.1497e-06	-1.60515	-1.31062
11525634	chr16:11525634:G:T	9.46999e-08	-1.50757	-1.25806	1.21567e-06	-1.595	-1.26498
11525670	chr16:11525670:C:T	8.27065e-08	-1.54609	-1.35495	1.08001e-06	-1.62178	-1.35652
11525715	chr16:11525715:G:T	8.62762e-08	-1.50508	-1.35371	1.11499e-06	-1.59114	-1.35529
11525828	chr16:11525828:C:G	4.97691e-07	-1.24744e-10	-1.10636	7.01309e-06	-1.24744e-10	-1.1075
11526031	chr16:11526031:C:A	3.79862e-06	-1.24744e-10	0.926052	5.4922e-05	-1.24744e-10	0.950639
11526173	chr16:11526173:C:T	4.11095e-07	-1.24744e-10	-1.29752	5.83723e-06	-1.24744e-10	-1.29102
11526522	chr16:11526522:T:C	4.23082e-07	-1.24744e-10	-1.26878	5.95091e-06	-1.24744e-10	-1.27173
11527267	chr16:11527267:C:T	9.42604e-08	-1.55381	-1.21647	1.31616e-06	-1.58382	-1.19674
11527376	chr16:11527376:G:A	8.91921e-08	-1.47324	-1.35231	1.13094e-06	-1.57923	-1.353
11527463	chr16:11527463:T:TA	4.41631e-07	-1.24744e-10	-1.22587	6.27224e-06	-1.24744e-10	-1.21914
11527558	chr16:11527558:C:T	1.36503e-07	-1.40118	-0.99881	1.70538e-06	-1.55725	-0.964243
11528133	chr16:11528133:T:C	8.97781e-08	-1.59479	-1.22421	1.27278e-06	-1.6182	-1.19587
11528208	chr16:11528208:T:C	1.0375e-06	-1.24744e-10	-0.371772	1.40189e-05	-1.24744e-10	-0.414867
11528885	chr16:11528885:G:A	9.94911e-08	-1.59847	-1.1178	1.36925e-06	-1.62178	-1.11923
11528925	chr16:11528925:G:C	1.0107e-06	-1.24744e-10	-0.39794	1.37844e-05	-1.24744e-10	-0.43174
11529052	chr16:11529052:G:A	1.0439e-07	-1.60509	-1.06312	1.44445e-06	-1.62126	-1.06628
11529388	chr16:11529388:T:C	4.10004e-07	-1.24744e-10	-1.30018	5.79271e-06	-1.24744e-10	-1.29868
11529419	chr16:11529419:G:C	9.26541e-08	-1.61572	-1.17175	1.30326e-06	-1.61603	-1.17438
11529513	chr16:11529513:A:G	1.01538e-06	-1.24744e-10	-0.393326	1.47897e-05	-1.24744e-10	-0.361347
11529736	chr16:11529736:G:A	9.39598e-08	-1.60868	-1.16479	1.30672e-06	-1.62025	-1.1675
11529867	chr16:11529867:G:A	9.55364e-08	-1.54481	-1.21203	1.26455e-06	-1.60265	-1.21791
11530198	chr16:11530198:T:C	2.34349e-06	-1.24744e-10	0.443053	3.35376e-05	-1.24744e-10	0.457393
11530346	chr16:11530346:T:G	1.13104e-06	-1.24744e-10	-0.285445	1.52506e-05	-1.24744e-10	-0.330654
11530632	chr16:11530632:T:A	2.72988e-07	-1.61505	-0.0918624	3.95161e-06	-1.62129	-0.0598631
11530848	chr16:11530848:G:GAAGGGTCTCTGTACC	3.94249e-07	-1.58161	0.242255	5.38212e-06	-1.61892	0.246723
11530853	chr16:11530853:G:C	4.22551e-07	-1.24744e-10	-1.27003	5.90579e-06	-1.24744e-10	-1.27934
11531232	chr16:11531232:G:C	1.07091e-07	-1.54982	-1.09285	1.42315e-06	-1.60787	-1.09453
11531237	chr16:11531237:A:G	1.23553e-06	1.12332	-1.32041	3.67975e-05	1.86099	-1.31083
11531525	chr16:11531525:C:T	1.20816e-07	-1.6041	-0.917972	1.68892e-06	-1.62139	-0.909799
11532338	chr16:11532338:G:A	4.21357e-07	-1.24744e-10	-1.27286	5.96369e-06	-1.24744e-10	-1.26959
11532356	chr16:11532356:A:G	5.21227e-07	-1.24744e-10	-1.06016	7.29869e-06	-1.24744e-10	-1.06758
11532623	chr16:11532623:G:A	3.86718e-07	-1.24744e-10	-1.35865	5.45052e-06	-1.24744e-10	-1.35956
11532709	chr16:11532709:G:A	3.86308e-07	-1.24744e-10	-1.35971	5.44977e-06	-1.24744e-10	-1.3597
11532756	chr16:11532756:T:C	3.98099e-07	-1.24744e-10	-1.32964	5.65389e-06	-1.24744e-10	-1.32293
11532832	chr16:11532832:G:C	9.39511e-07	-1.24744e-10	-0.470982	1.29744e-05	-1.24744e-10	-0.4923
11532902	chr16:11532902:G:C	4.17639e-07	-1.24744e-10	-1.28172	5.81866e-06	-1.24744e-10	-1.2942
11532912	chr16:11532912:A:G	1.07537e-07	-1.56085	-1.07766	1.41475e-06	-1.60466	-1.10366
11533082	chr16:11533082:G:C	9.10693e-08	-1.57887	-1.22586	1.23841e-06	-1.62177	-1.21967
11533438	chr16:11533438:G:C	3.92082e-07	-1.24744e-10	-1.34487	5.50643e-06	-1.24744e-10	-1.34936
11533441	chr16:11533441:C:T	8.25634e-07	-1.24744e-10	-0.600191	1.17891e-05	-1.24744e-10	-0.588101
11533442	chr16:11533442:G:A	3.86969e-07	-1.24744e-10	-1.358	5.46154e-06	-1.24744e-10	-1.35754
11533563	chr16:11533563:G:A	3.86488e-07	-1.24744e-10	-1.35924	5.45227e-06	-1.24744e-10	-1.35924
11533731	chr16:11533731:A:G	8.88044e-08	-1.58908	-1.24083	1.20651e-06	-1.61621	-1.25133
11533835	chr16:11533835:C:T	4.102e-07	-1.24744e-10	-1.2997	5.72368e-06	-1.24744e-10	-1.31066
11534072	chr16:11534072:C:A	3.91619e-07	-1.24744e-10	-1.34605	5.52409e-06	-1.24744e-10	-1.34616
11534098	chr16:11534098:G:C	8.96617e-08	-1.56815	-1.25215	1.21006e-06	-1.61682	-1.24779
11534133	chr16:11534133:G:A	9.44399e-08	-1.58138	-1.187	1.28886e-06	-1.61199	-1.18952
11534154	chr16:11534154:G:T	4.24682e-07	-1.24744e-10	-1.265	5.93563e-06	-1.24744e-10	-1.2743
11534262	chr16:11534262:T:G	4.00097e-07	-1.24744e-10	-1.32463	5.62428e-06	-1.24744e-10	-1.32818
11534383	chr16:11534383:T:C	3.88258e-07	-1.24744e-10	-1.35467	5.47681e-06	-1.24744e-10	-1.35475
11534488	chr16:11534488:T:C	5.112e-07	-1.24744e-10	-1.07958	7.16006e-06	-1.24744e-10	-1.08676
11534530	chr16:11534530:C:G	1.08865e-07	-1.58212	-1.04412	1.46842e-06	-1.61083	-1.06026
11534617	chr16:11534617:G:T	3.88129e-07	-1.24744e-10	-1.355	5.48777e-06	-1.24744e-10	-1.35275
11535037	chr16:11535037:G:A	4.34678e-07	-1.24744e-10	-1.24174	6.15698e-06	-1.24744e-10	-1.23769
11535263	chr16:11535263:C:T	4.43078e-07	-1.24744e-10	-1.2226	6.25004e-06	-1.24744e-10	-1.22269
11535313	chr16:11535313:T:G	2.09816e-07	-1.60332	-0.366793	2.7913e-06	-1.61741	-0.411356
11535434	chr16:11535434:G:T	1.30011e-07	-1.53351	-0.915213	1.71105e-06	-1.58342	-0.934748
11535490	chr16:11535490:G:C	4.66563e-07	-1.24744e-10	-1.17095	6.4449e-06	-1.24744e-10	-1.19199
11535492	chr16:11535492:G:C	4.76701e-07	-1.24744e-10	-1.14945	6.57679e-06	-1.24744e-10	-1.17173
11535541	chr16:11535541:C:T	4.22771e-07	-1.24744e-10	-1.26951	5.96835e-06	-1.24744e-10	-1.2688
11535583	chr16:11535583:T:C	2.07358e-07	-1.27868	-0.70322	2.12317e-06	-1.54979	-0.752572
11535817	chr16:11535817:G:A	9.0874e-07	-1.24744e-10	-0.504282	1.26138e-05	-1.24744e-10	-0.520486
11535819	chr16:11535819:A:G	5.62987e-07	-1.24744e-10	-0.983085	7.733e-06	-1.24744e-10	-1.00978
11535928	chr16:11535928:A:G	8.37821e-07	-1.24744e-10	-0.585538	1.1271e-05	-1.24744e-10	-0.63304
11536046	chr16:11536046:C:T	1.26662e-06	-1.24744e-10	-0.172233	1.70693e-05	-1.24744e-10	-0.217993
11536077	chr16:11536077:T:C	1.11023e-06	-1.24744e-10	-0.304017	1.50109e-05	-1.24744e-10	-0.346499
11536174	chr16:11536174:T:A	9.46327e-07	-1.24744e-10	-0.463753	1.28029e-05	-1.24744e-10	-0.505606
11536261	chr16:11536261:AC:A	1.00364e-06	-1.24744e-10	-0.404957	1.35575e-05	-1.24744e-10	-0.448332
11536284	chr16:11536284:C:T	1.13135e-06	-1.24744e-10	-0.285179	1.53453e-05	-1.24744e-10	-0.324463
11536412	chr16:11536412:C:T	1.07302e-06	-1.24744e-10	-0.338113	1.43005e-05	-1.24744e-10	-0.394983
11536447	chr16:11536447:C:T	4.20258e-07	-1.24744e-10	-1.27547	5.94236e-06	-1.24744e-10	-1.27317
11536489	chr16:11536489:G:A	4.79777e-07	-1.24744e-10	-1.14302	6.81441e-06	-1.24744e-10	-1.13624
11536539	chr16:11536539:C:T	8.66141e-08	-1.58091	-1.27397	1.18021e-06	-1.61991	-1.26967
11536589	chr16:11536589:C:G	1.80297e-06	-1.24744e-10	0.18085	2.41411e-05	-1.24744e-10	0.128641
11536611	chr16:11536611:G:A	4.87964e-07	-1.24744e-10	-1.1261	6.85529e-06	-1.24744e-10	-1.13025
11536755	chr16:11536755:C:A	3.8752e-07	-1.24744e-10	-1.35657	5.47179e-06	-1.24744e-10	-1.35567
11537157	chr16:11537157:A:G	7.78271e-08	-1.61611	-1.34574	1.13018e-06	-1.59666	-1.33623
11537229	chr16:11537229:C:T	4.5759e-07	-1.24744e-10	-1.19037	6.56735e-06	-1.24744e-10	-1.17316
11537325	chr16:11537325:C:T	7.7484e-08	-1.61483	-1.35144	1.09874e-06	-1.60581	-1.35529
11537356	chr16:11537356:A:G	8.05855e-08	-1.62125	-1.30577	1.18716e-06	-1.5667	-1.31701
11537435	chr16:11537435:C:T	7.88518e-08	-1.60986	-1.33891	1.12896e-06	-1.6064	-1.32758
11537510	chr16:11537510:G:T	4.20985e-07	-1.24744e-10	-1.27375	5.9427e-06	-1.24744e-10	-1.27311
11537538	chr16:11537538:C:T	1.69049e-07	-1.62172	-0.564431	2.46288e-06	-1.60616	-0.547783
11537712	chr16:11537712:T:C	1.22156e-07	-1.62022	-0.890823	1.80899e-06	-1.58024	-0.882268
11537817	chr16:11537817:G:A	3.87546e-07	-1.24744e-10	-1.35651	5.46442e-06	-1.24744e-10	-1.35702
11537881	chr16:11537881:G:T	8.11664e-08	-1.58406	-1.33578	1.10725e-06	-1.61551	-1.33788
11537909	chr16:11537909:A:T	7.77578e-08	-1.61742	-1.34533	1.13427e-06	-1.59355	-1.33574
11538040	chr16:11538040:A:C	7.78843e-08	-1.61446	-1.34666	1.1847e-06	-1.53407	-1.35172
11538084	chr16:11538084:C:T	3.34188e-07	-1.50464	-3.55028e-10	4.39903e-06	-1.57389	-3.55028e-10
11538170	chr16:11538170:G:A	3.00502e-07	-1.61089	-3.55028e-10	4.74476e-06	-1.49823	-3.55028e-10
11538281	chr16:11538281:A:T	5.68702e-07	-1.24744e-10	-0.972985	7.95306e-06	-1.24744e-10	-0.981718
11538780	chr16:11538780:T:C	1.21074e-07	-1.5953	-0.924637	1.62986e-06	-1.5946	-0.972177
11538852	chr16:11538852:T:C	7.94228e-08	-1.60286	-1.3387	1.23703e-06	-1.51032	-1.33223
11538948	chr16:11538948:A:G	7.98723e-08	-1.60864	-1.32728	1.23354e-06	-1.52595	-1.31944
11539009	chr16:11539009:C:A	5.37611e-07	-1.24744e-10	-1.02921	7.49878e-06	-1.24744e-10	-1.04053
11539258	chr16:11539258:C:T	7.86928e-08	-1.59983	-1.35096	1.23314e-06	-1.49904	-1.34667
11539334	chr16:11539334:G:A	7.91894e-08	-1.60676	-1.33774	1.22549e-06	-1.52059	-1.33134
11539439	chr16:11539439:T:C	8.578e-08	-1.56182	-1.30274	1.35726e-06	-1.45614	-1.29366
11539525	chr16:11539525:A:G	8.41705e-08	-1.57177	-1.31173	1.32147e-06	-1.47319	-1.30334
11539634	chr16:11539634:C:A	2.67077e-06	-1.24744e-10	0.57378	3.85464e-05	-1.24744e-10	0.596589
11539656	chr16:11539656:C:A	4.25201e-07	-1.24744e-10	-1.26378	5.96127e-06	-1.24744e-10	-1.26999
11539890	chr16:11539890:G:A	8.3498e-08	-1.58555	-1.30597	1.2975e-06	-1.49771	-1.29713
11540015	chr16:11540015:C:T	3.86378e-07	-1.24744e-10	-1.35952	5.45005e-06	-1.24744e-10	-1.35965
11540060	chr16:11540060:A:T	5.59791e-07	-1.24744e-10	-0.988778	7.80329e-06	-1.24744e-10	-1.00073
11540311	chr16:11540311:T:C	8.34125e-08	-1.57719	-1.31535	1.30157e-06	-1.4844	-1.3073
11540352	chr16:11540352:T:C	8.48787e-08	-1.56347	-1.31165	1.14441e-06	-1.60591	-1.31447
11540362	chr16:11540362:T:C	8.41991e-08	-1.57218	-1.31098	1.31981e-06	-1.4753	-1.30249
11540411	chr16:11540411:G:A	7.56122e-07	-1.24744e-10	-0.688139	1.08362e-05	-1.24744e-10	-0.672379
11540582	chr16:11540582:A:G	9.28798e-08	-1.6024	-1.18263	1.41221e-06	-1.53793	-1.17219
11540745	chr16:11540745:T:C	1.70655e-07	-0.818833	-1.35786	2.11061e-06	-0.951918	-1.35638
11541133	chr16:11541133:C:G	5.5154e-07	-1.24744e-10	-1.00363	7.67425e-06	-1.24744e-10	-1.0174
11541154	chr16:11541154:A:G	9.05323e-08	-1.59837	-1.21227	1.38145e-06	-1.52942	-1.20272
11541184	chr16:11541184:A:G	8.15807e-08	-1.58063	-1.33412	1.11083e-06	-1.61393	-1.33624
11541270	chr16:11541270:C:T	4.06412e-07	-1.30898	-3.55028e-10	5.03583e-06	-1.4387	-3.55028e-10
11541314	chr16:11541314:G:A	3.86329e-07	-1.24744e-10	-1.35965	5.44998e-06	-1.24744e-10	-1.35966
11541440	chr16:11541440:A:G	9.72044e-08	-1.57934	-1.16018	1.51337e-06	-1.49227	-1.14867
11541520	chr16:11541520:G:A	4.81373e-07	-1.24744e-10	-1.1397	6.72002e-06	-1.24744e-10	-1.15018
11541589	chr16:11541589:G:C	1.09631e-06	-1.24744e-10	-0.316641	1.57926e-05	-1.24744e-10	-0.295734
11541924	chr16:11541924:T:C	4.24384e-07	-1.24744e-10	-1.2657	5.99508e-06	-1.24744e-10	-1.26434
11542005	chr16:11542005:AC:A	4.79494e-07	-1.24744e-10	-1.14361	6.64713e-06	-1.24744e-10	-1.16109
11542043	chr16:11542043:T:TTCTTTCTCATTCTCTTTCTTGCTCTTTC	4.10119e-07	-1.24744e-10	-1.29989	5.83913e-06	-1.24744e-10	-1.29069
11542161	chr16:11542161:CT:C	6.1218e-07	-1.24744e-10	-0.899316	8.69122e-06	-1.24744e-10	-0.892961
11542167	chr16:11542167:T:C	6.07412e-07	-1.24744e-10	-0.907135	8.62306e-06	-1.24744e-10	-0.900835
11542450	chr16:11542450:A:G	9.3441e-08	-1.57392	-1.2051	1.46356e-06	-1.47986	-1.19455
11542537	chr16:11542537:A:G	4.39521e-07	-1.24744e-10	-1.23065	6.16171e-06	-1.24744e-10	-1.23692
11542619	chr16:11542619:A:G	4.64748e-07	-1.24744e-10	-1.17485	6.46008e-06	-1.24744e-10	-1.18963
11542717	chr16:11542717:G:A	9.3709e-08	-1.61885	-1.15729	1.30789e-06	-1.59618	-1.19068
11542725	chr16:11542725:G:A	4.94489e-07	-1.24744e-10	-1.11282	7.00699e-06	-1.24744e-10	-1.10837
11542937	chr16:11542937:A:G	8.94117e-08	-1.60862	-1.21447	1.24901e-06	-1.62166	-1.21126
11543063	chr16:11543063:C:T	5.4423e-07	-1.24744e-10	-1.01697	7.85083e-06	-1.24744e-10	-0.994655
11543115	chr16:11543115:G:C	5.39596e-07	-1.24744e-10	-1.02552	7.52758e-06	-1.24744e-10	-1.0367
11543208	chr16:11543208:C:T	8.38998e-08	-1.60121	-1.28551	1.17683e-06	-1.61111	-1.28134
11543319	chr16:11543319:C:G	4.42097e-07	-1.24744e-10	-1.22481	6.32247e-06	-1.24744e-10	-1.21116
11543362	chr16:11543362:G:A	4.51989e-07	-1.24744e-10	-1.20268	6.4701e-06	-1.24744e-10	-1.18808
11543501	chr16:11543501:G:T	1.07076e-07	-1.56013	-1.08268	1.6324e-06	-1.48669	-1.07853
11543571	chr16:11543571:T:C	3.90768e-07	-1.24744e-10	-1.34823	5.52028e-06	-1.24744e-10	-1.34685
11543831	chr16:11543831:A:C	3.97303e-07	-1.24744e-10	-1.33164	5.65802e-06	-1.24744e-10	-1.3222
11543946	chr16:11543946:G:A	3.88121e-07	-1.24744e-10	-1.35503	5.47653e-06	-1.24744e-10	-1.3548
11544066	chr16:11544066:C:T	5.63676e-07	-1.24744e-10	-0.981862	8.02134e-06	-1.24744e-10	-0.97317
11544097	chr16:11544097:CAT:C	8.26066e-08	-1.60899	-1.29326	1.24421e-06	-1.54965	-1.28713
11544605	chr16:11544605:G:A	1.5781e-07	-1.61869	-0.636264	2.42118e-06	-1.57507	-0.595952
11544861	chr16:11544861:T:C	3.92268e-07	-1.24744e-10	-1.3444	5.54235e-06	-1.24744e-10	-1.34286
11545144	chr16:11545144:G:A	1.36316e-07	-1.6213	-0.780065	1.95701e-06	-1.60389	-0.779968
11545412	chr16:11545412:G:A	4.25668e-07	-1.24744e-10	-1.26268	6.00771e-06	-1.24744e-10	-1.26223
11545594	chr16:11545594:C:T	4.01495e-07	-1.24744e-10	-1.32115	5.66266e-06	-1.24744e-10	-1.32138
11545616	chr16:11545616:G:A	4.55525e-07	-1.24744e-10	-1.19489	6.44496e-06	-1.24744e-10	-1.19198
11545623	chr16:11545623:C:T	9.13926e-08	-1.62051	-1.18066	1.30452e-06	-1.61266	-1.17678
11545628	chr16:11545628:C:T	1.56876e-07	-1.60001	-0.660873	2.42533e-06	-1.53259	-0.636716
11545763	chr16:11545763:C:T	8.41332e-07	-1.24744e-10	-0.581355	1.19203e-05	-1.24744e-10	-0.577035
11545851	chr16:11545851:G:A	4.2944e-07	-1.25386	-3.55028e-10	5.19123e-06	-1.4083	-3.55028e-10
11545945	chr16:11545945:C:T	3.93402e-06	-1.24744e-10	0.961076	5.35845e-05	-1.24744e-10	0.925985
11546034	chr16:11546034:A:G	7.70033e-08	-1.61697	-1.35553	1.09681e-06	-1.60412	-1.35875
11546193	chr16:11546193:T:C	8.09811e-08	-1.61404	-1.30809	1.16331e-06	-1.61128	-1.29273
11546622	chr16:11546622:C:A	7.76575e-08	-1.62172	-1.34231	1.11821e-06	-1.60209	-1.34146
11546682	chr16:11546682:G:A	8.53349e-08	-1.55072	-1.31904	1.18429e-06	-1.56998	-1.31616
11546928	chr16:11546928:T:G	9.32453e-07	-1.24744e-10	-0.478523	1.32984e-05	-1.24744e-10	-0.467633
11546933	chr16:11546933:G:A	1.56568e-07	-0.917951	-1.3449	2.27443e-06	-0.886311	-1.34724
11547053	chr16:11547053:T:C	3.08912e-07	-1.58328	-3.55028e-10	4.51161e-06	-1.54862	-3.55028e-10
11547653	chr16:11547653:G:A	1.83704e-07	-0.899344	-1.20367	2.65532e-06	-0.868391	-1.21032
11547684	chr16:11547684:C:A	9.59026e-08	-1.45814	-1.29487	1.25468e-06	-1.53662	-1.29177
11548144	chr16:11548144:A:C	4.30306e-07	-1.24744e-10	-1.25185	6.14331e-06	-1.24744e-10	-1.23991
11548222	chr16:11548222:G:T	3.93968e-07	-1.24744e-10	-1.34007	5.57171e-06	-1.24744e-10	-1.33757
11548386	chr16:11548386:T:C	7.76861e-08	-1.60909	-1.35458	1.12151e-06	-1.58578	-1.35482
11548704	chr16:11548704:G:A	4.37658e-07	-1.24744e-10	-1.2349	6.25305e-06	-1.24744e-10	-1.2222
11548821	chr16:11548821:A:T	7.39052e-07	-1.24744e-10	-0.710973	1.00466e-05	-1.24744e-10	-0.748037
11548841	chr16:11548841:A:G	4.18525e-07	-0.774473	-0.505133	4.73094e-06	-0.98332	-0.517831
11548926	chr16:11548926:C:A	1.109e-06	-0.30513	-3.55028e-10	1.52679e-05	-0.329521	-3.55028e-10
11549153	chr16:11549153:T:G	5.84246e-07	-1.24744e-10	-0.94602	8.07551e-06	-1.24744e-10	-0.966438
11549198	chr16:11549198:C:T	4.30204e-07	-1.24744e-10	-1.25208	6.0261e-06	-1.24744e-10	-1.25917
11549216	chr16:11549216:G:A	4.20164e-07	-1.24744e-10	-1.2757	5.89049e-06	-1.24744e-10	-1.28194
11549772	chr16:11549772:C:T	1.11576e-06	-1.24744e-10	-0.299054	1.53933e-05	-1.24744e-10	-0.321342
11549775	chr16:11549775:G:A	8.67289e-07	-0.299867	-0.251102	8.58265e-06	-0.62187	-0.283662
11549939	chr16:11549939:C:T	4.20556e-07	-1.24744e-10	-1.27476	5.97535e-06	-1.24744e-10	-1.26763
11550246	chr16:11550246:G:T	3.40022e-07	-0.132191	-1.35514	4.60716e-06	-0.174059	-1.3536
11550825	chr16:11550825:C:T	4.41184e-07	-1.24744e-10	-1.22688	6.17982e-06	-1.24744e-10	-1.23399
11550958	chr16:11550958:C:T	2.2148e-07	-1.32665	-0.589363	2.5888e-06	-1.48757	-0.616505
11551157	chr16:11551157:A:T	1.01988e-07	-1.5516	-1.13989	1.56688e-06	-1.46969	-1.1365
11551212	chr16:11551212:C:T	3.33212e-06	0.795024	-3.55028e-10	2.19225e-05	0.0322393	-3.55028e-10
11551286	chr16:11551286:C:T	1.49584e-07	-1.37887	-0.92961	1.78975e-06	-1.52469	-0.94851
11551291	chr16:11551291:G:A	9.14826e-07	-1.24744e-10	-0.497607	1.32225e-05	-1.24744e-10	-0.473354
11551342	chr16:11551342:T:C	1.05327e-07	-1.59674	-1.06252	1.59446e-06	-1.53053	-1.05821
11551539	chr16:11551539:C:G	3.97818e-07	-1.24744e-10	-1.33035	5.60431e-06	-1.24744e-10	-1.33174
11551770	chr16:11551770:T:C	1.52132e-07	-1.34652	-0.945077	1.9214e-06	-1.43937	-0.96285
11551773	chr16:11551773:G:A	1.80431e-07	-1.28755	-0.833443	2.26218e-06	-1.3881	-0.850847
11551817	chr16:11551817:G:A	1.05794e-06	-1.24744e-10	-0.352261	1.53248e-05	-1.24744e-10	-0.325805
11551873	chr16:11551873:C:T	1.79156e-07	-1.26654	-0.861548	2.24166e-06	-1.36954	-0.878513
11551939	chr16:11551939:T:C	4.14164e-07	-1.24744e-10	-1.29008	5.90357e-06	-1.24744e-10	-1.27972
11551976	chr16:11551976:G:A	1.23576e-07	-1.61957	-0.879915	1.7194e-06	-1.62169	-0.89161
11552098	chr16:11552098:G:A	4.41161e-07	-1.24744e-10	-1.22693	6.19553e-06	-1.24744e-10	-1.23145
11552139	chr16:11552139:G:A	7.93548e-07	-1.24744e-10	-0.639827	1.09798e-05	-1.24744e-10	-0.659215
11552155	chr16:11552155:C:T	8.21788e-07	-1.24744e-10	-0.604859	1.13626e-05	-1.24744e-10	-0.62495
11552377	chr16:11552377:A:AT	2.26353e-07	-1.26141	-0.63284	3.34168e-06	-1.23877	-0.610028
11552381	chr16:11552381:T:C	1.15747e-07	-1.24107	-1.32386	1.68531e-06	-1.20131	-1.33201
11552456	chr16:11552456:T:A	4.65719e-07	-1.24744e-10	-1.17276	6.52042e-06	-1.24744e-10	-1.18034
11552457	chr16:11552457:A:G	2.65633e-07	-1.39062	-0.343605	3.37499e-06	-1.52175	-0.317137
11552747	chr16:11552747:C:A	4.06167e-07	-1.24744e-10	-1.30958	5.71882e-06	-1.24744e-10	-1.31151
11552930	chr16:11552930:A:G	1.82116e-06	-1.24744e-10	0.19089	2.62057e-05	-1.24744e-10	0.210703
11553033	chr16:11553033:T:G	8.35935e-07	-1.24744e-10	-0.58779	1.20912e-05	-1.24744e-10	-0.562796
11553236	chr16:11553236:T:C	1.49102e-06	-1.24744e-10	-0.00912798	2.05759e-05	-1.24744e-10	-0.0311529
11553272	chr16:11553272:G:A	6.06465e-07	-1.24744e-10	-0.908694	8.34385e-06	-1.24744e-10	-0.93375
11553636	chr16:11553636:T:C	8.36016e-08	-1.60754	-1.28273	1.14242e-06	-1.62176	-1.30037
11553676	chr16:11553676:C:T	3.06365e-07	-1.59156	-3.55028e-10	4.2236e-06	-1.61459	-3.55028e-10
11553890	chr16:11553890:C:T	8.38488e-07	-1.24744e-10	-0.584741	1.2276e-05	-1.24744e-10	-0.547625
11554092	chr16:11554092:C:T	5.57272e-07	-1.24744e-10	-0.993288	7.87158e-06	-1.24744e-10	-0.992016
11554115	chr16:11554115:C:T	2.08067e-06	-1.24744e-10	0.324103	3.00269e-05	-1.24744e-10	0.34682
11554237	chr16:11554237:CAAATAAAT:C	1.12869e-06	-1.24744e-10	-0.287528	1.63795e-05	-1.24744e-10	-0.259242
11554280	chr16:11554280:T:A	2.1466e-07	-0.591277	-1.35601	1.71249e-06	-1.162	-1.35533
11554303	chr16:11554303:T:C	3.55441e-07	-1.44298	-3.55028e-10	4.50458e-06	-1.55018	-3.55028e-10
11554324	chr16:11554324:C:T	1.45102e-07	-0.981261	-1.35764	1.29498e-06	-1.43873	-1.35804
11554566	chr16:11554566:G:A	5.45637e-07	-1.24744e-10	-1.01439	7.72505e-06	-1.24744e-10	-1.01081
11554695	chr16:11554695:G:A	3.02087e-07	-1.60563	-3.55028e-10	4.52425e-06	-1.54582	-3.55028e-10
11554742	chr16:11554742:T:C	3.08685e-07	-0.388002	-1.19602	3.95469e-06	-0.494276	-1.1861
11554899	chr16:11554899:C:T	8.94475e-08	-1.46644	-1.35625	1.15316e-06	-1.55779	-1.35498
11555008	chr16:11555008:A:G	2.85192e-07	-0.314971	-1.34821	3.49408e-06	-0.457833	-1.34637
11555028	chr16:11555028:C:T	9.22788e-08	-1.43198	-1.35955	1.17431e-06	-1.53489	-1.3597
11555598	chr16:11555598:A:G	2.96266e-07	-0.288053	-1.33703	3.61777e-06	-0.434914	-1.3345
11555690	chr16:11555690:CTATT:C	5.10516e-07	-1.24744e-10	-1.08092	7.10692e-06	-1.24744e-10	-1.09421
11555704	chr16:11555704:C:T	3.89411e-07	-1.24744e-10	-1.35171	5.49191e-06	-1.24744e-10	-1.352
11555844	chr16:11555844:C:G	1.04771e-06	-1.24744e-10	-0.361984	1.51802e-05	-1.24744e-10	-0.335284
11556235	chr16:11556235:A:T	7.76946e-08	-1.60432	-1.35924	1.10117e-06	-1.59961	-1.35929
11556931	chr16:11556931:A:T	1.04706e-06	-1.24744e-10	-0.362601	1.41916e-05	-1.24744e-10	-0.402622
11557333	chr16:11557333:C:T	3.86537e-07	-1.24744e-10	-1.35911	5.45142e-06	-1.24744e-10	-1.3594
11557579	chr16:11557579:A:G	3.9145e-07	-1.24744e-10	-1.34648	5.52144e-06	-1.24744e-10	-1.34664
11557593	chr16:11557593:G:T	8.53248e-08	-1.53623	-1.33364	1.43013e-06	-1.36697	-1.33055
11557741	chr16:11557741:G:A	7.03496e-07	-1.24744e-10	-0.760279	9.91312e-06	-1.24744e-10	-0.761416
11558145	chr16:11558145:C:T	7.81364e-08	-1.61442	-1.34346	1.26511e-06	-1.47565	-1.34447
11558419	chr16:11558419:AC:A	3.86935e-07	-1.24744e-10	-1.35808	5.46937e-06	-1.24744e-10	-1.35611
11558795	chr16:11558795:T:C	9.13542e-07	-1.24744e-10	-0.499012	1.23975e-05	-1.24744e-10	-0.537781
11558924	chr16:11558924:A:T	7.75552e-08	-1.61928	-1.34607	1.13107e-06	-1.5866	-1.34551
11559242	chr16:11559242:C:T	3.87468e-07	-1.24744e-10	-1.35671	5.46825e-06	-1.24744e-10	-1.35632
11559281	chr16:11559281:T:G	3.68719e-07	-1.40631	-3.55028e-10	7.66578e-06	-1.01851	-3.55028e-10
11559481	chr16:11559481:A:G	3.93629e-07	-1.24744e-10	-1.34093	5.55215e-06	-1.24744e-10	-1.34109
11559597	chr16:11559597:A:G	1.26033e-07	-1.61753	-0.862264	2.02085e-06	-1.48313	-0.868626
11559826	chr16:11559826:C:G	3.90901e-07	-1.24744e-10	-1.34789	5.51255e-06	-1.24744e-10	-1.34825
11559898	chr16:11559898:G:A	1.11919e-06	-1.24744e-10	-0.295981	1.51519e-05	-1.24744e-10	-0.33715
11559954	chr16:11559954:C:T	4.94365e-07	-1.24744e-10	-1.11307	6.85709e-06	-1.24744e-10	-1.12999
11560070	chr16:11560070:A:G	7.94733e-08	-1.62079	-1.32013	1.12528e-06	-1.61374	-1.3235
11560072	chr16:11560072:G:A	6.86911e-07	-1.24744e-10	-0.784136	9.6577e-06	-1.24744e-10	-0.787519
11560179	chr16:11560179:C:T	4.85183e-07	-1.24744e-10	-1.13181	6.7677e-06	-1.24744e-10	-1.14311
11560221	chr16:11560221:C:T	1.4498e-06	-1.24744e-10	-0.0371594	2.00627e-05	-1.24744e-10	-0.0564131
11560329	chr16:11560329:G:A	1.25618e-07	-1.61716	-0.865939	2.01575e-06	-1.48154	-0.872749
11560395	chr16:11560395:G:C	3.8654e-07	-1.24744e-10	-1.35911	5.45264e-06	-1.24744e-10	-1.35917
11560783	chr16:11560783:G:A	1.05029e-06	-1.24744e-10	-0.359523	1.45514e-05	-1.24744e-10	-0.377588
11561274	chr16:11561274:C:T	1.93965e-05	2.28448	0.272028	0.000850865	3.34665	0.344332
11561481	chr16:11561481:C:A	8.53215e-07	-1.24744e-10	-0.56733	1.158e-05	-1.24744e-10	-0.605999
11561607	chr16:11561607:T:TA	1.66846e-06	-1.24744e-10	0.103313	2.39713e-05	-1.24744e-10	0.121581
11563194	chr16:11563194:A:G	1.26761e-06	-1.24744e-10	-0.171452	1.81423e-05	-1.24744e-10	-0.157027
11563716	chr16:11563716:A:G	1.54089e-06	-1.24744e-10	0.023773	2.28492e-05	-1.24744e-10	0.0736413
11564180	chr16:11564180:G:A	7.92093e-08	-1.58577	-1.35848	1.37141e-06	-1.38066	-1.35878
11564278	chr16:11564278:G:A	3.96364e-07	-1.33401	-3.55028e-10	4.19506e-06	-1.62137	-3.55028e-10
11564314	chr16:11564314:G:A	5.10918e-07	-1.24744e-10	-1.08013	7.19929e-06	-1.24744e-10	-1.08129
11564603	chr16:11564603:A:AT	5.06138e-06	2.07367	-0.860615	4.09339e-05	1.54533	-0.88865
11565122	chr16:11565122:G:A	9.26747e-08	-1.51299	-1.27425	1.67265e-06	-1.26001	-1.28085
11565511	chr16:11565511:T:C	4.9285e-07	0.0463488	-1.16248	3.53812e-06	-0.621477	-1.1702
11565594	chr16:11565594:C:T	4.50213e-07	-1.24744e-10	-1.20662	6.35253e-06	-1.24744e-10	-1.20642
11565650	chr16:11565650:G:A	4.57305e-07	-0.136214	-1.05478	3.31092e-06	-0.794501	-1.06355
11565702	chr16:11565702:C:T	8.00368e-08	-1.57415	-1.35971	1.40681e-06	-1.35428	-1.35967
11565706	chr16:11565706:C:A	3.80528e-07	-0.0383414	-1.33644	2.65121e-06	-0.745394	-1.33486
11565935	chr16:11565935:G:A	3.1723e-07	-0.242622	-1.31409	2.29323e-06	-0.913417	-1.3119
11565956	chr16:11565956:C:T	4.77734e-07	-1.24744e-10	-1.14729	6.61563e-06	-1.24744e-10	-1.16584
11566846	chr16:11566846:C:T	2.60391e-06	1.55037	-1.00194	2.13513e-05	1.034	-1.02817
11567044	chr16:11567044:C:T	5.2437e-07	-1.24744e-10	-1.05414	7.31276e-06	-1.24744e-10	-1.06565
11567045	chr16:11567045:G:A	4.95483e-06	1.19178	-3.55028e-10	0.000135394	1.85291	-3.55028e-10
11567533	chr16:11567533:A:T	2.88608e-06	1.55189	-0.900572	2.24225e-05	1.00091	-0.946116
11567543	chr16:11567543:A:G	5.27781e-07	-1.31304	0.265379	7.83945e-06	-1.1424	0.146294
11567710	chr16:11567710:C:T	9.37034e-07	-1.24744e-10	-0.473622	1.35419e-05	-1.24744e-10	-0.449489
11567813	chr16:11567813:G:A	4.41676e-07	-1.24744e-10	-1.22576	6.14712e-06	-1.24744e-10	-1.23929
11567971	chr16:11567971:G:A	1.03453e-07	-1.32275	-1.35447	1.48128e-06	-1.30733	-1.35504
11568139	chr16:11568139:T:C	2.10739e-07	-0.900299	-1.06542	3.15044e-06	-0.847568	-1.06017
11568247	chr16:11568247:T:C	2.11501e-06	1.5645	-1.22403	1.21819e-05	0.673505	-1.22882
11568318	chr16:11568318:T:C	1.4433e-06	-1.24744e-10	-0.0416559	2.13788e-05	-1.24744e-10	0.00712379
11568435	chr16:11568435:G:A	4.32662e-07	-1.24744e-10	-1.24638	6.06902e-06	-1.24744e-10	-1.25208
11568552	chr16:11568552:A:C	4.71716e-06	2.48767	-1.34505	2.86862e-05	1.64521	-1.34407
11568576	chr16:11568576:C:A	4.1594e-07	-1.24744e-10	-1.2858	5.94475e-06	-1.24744e-10	-1.27277
11568607	chr16:11568607:A:G	8.65498e-08	-1.54305	-1.31257	1.1318e-06	-1.62121	-1.31026
11568621	chr16:11568621:G:A	7.77511e-07	-1.24744e-10	-0.660244	1.06004e-05	-1.24744e-10	-0.694379
11568648	chr16:11568648:C:T	3.91654e-07	-1.24744e-10	-1.34596	5.506e-06	-1.24744e-10	-1.34944
11568737	chr16:11568737:T:G	8.90869e-08	-1.48753	-1.3392	1.11069e-06	-1.6125	-1.3378
11569013	chr16:11569013:C:T	1.77057e-07	-0.785437	-1.35443	2.84435e-06	-0.657656	-1.35229
11569015	chr16:11569015:C:T	1.23822e-07	-1.569	-0.928491	1.65998e-06	-1.62174	-0.926725
11569773	chr16:11569773:C:A	4.03677e-07	-1.31573	-3.55028e-10	5.35784e-06	-1.37671	-3.55028e-10
11569897	chr16:11569897:G:C	1.35876e-07	-1.08155	-1.32305	3.42864e-06	-0.507437	-1.31567
11569988	chr16:11569988:C:G	3.75185e-07	-1.38892	-3.55028e-10	5.02957e-06	-1.43994	-3.55028e-10
11570159	chr16:11570159:GA:G	1.10602e-06	-1.24744e-10	-0.30782	1.4979e-05	-1.24744e-10	-0.348628
11570583	chr16:11570583:C:T	4.80575e-07	-1.24744e-10	-1.14136	6.98254e-06	-1.24744e-10	-1.11186
11570785	chr16:11570785:A:G	1.88196e-06	0.22373	-3.55028e-10	1.00976e-05	-0.742979	-3.55028e-10
11571465	chr16:11571465:A:C	1.73307e-07	-1.29427	-0.867009	2.79917e-06	-1.13572	-0.89023
11571469	chr16:11571469:A:T	1.18954e-07	-1.55763	-0.979983	2.0568e-06	-1.363	-0.971122
11571483	chr16:11571483:T:C	1.72551e-07	-1.28184	-0.883808	2.78893e-06	-1.12321	-0.906407
11571650	chr16:11571650:A:G	6.04904e-07	-1.24744e-10	-0.911272	8.39763e-06	-1.24744e-10	-0.927325
11571949	chr16:11571949:C:T	4.60286e-07	0.00973892	-1.19423	7.47452e-06	0.157004	-1.20078
11572156	chr16:11572156:G:C	1.59113e-06	-1.24744e-10	0.0558563	2.18189e-05	-1.24744e-10	0.0274995
11572211	chr16:11572211:G:A	1.48999e-07	-1.6053	-0.707102	2.17575e-06	-1.5475	-0.7304
11572476	chr16:11572476:A:G	1.46439e-06	-1.24744e-10	-0.0271482	1.96833e-05	-1.24744e-10	-0.0755069
11572817	chr16:11572817:G:A	6.10022e-07	-1.24744e-10	-0.902847	8.98791e-06	-1.24744e-10	-0.859394
11573073	chr16:11573073:C:T	3.46893e-07	-1.25418	-0.213144	4.7634e-06	-1.23298	-0.261336
11573173	chr16:11573173:G:A	1.30443e-07	-1.49522	-0.950185	2.32941e-06	-1.26603	-0.943635
11573349	chr16:11573349:C:G	9.61808e-08	-1.52944	-1.22067	1.67251e-06	-1.2948	-1.24614
11573744	chr16:11573744:CA:C	3.01485e-07	-1.60762	-3.55028e-10	4.41487e-06	-1.5703	-3.55028e-10
11573814	chr16:11573814:A:G	1.05091e-07	-1.45643	-1.20508	1.91865e-06	-1.20275	-1.20091
11573954	chr16:11573954:G:A	5.39424e-07	-1.24744e-10	-1.02584	7.4821e-06	-1.24744e-10	-1.04276
11574161	chr16:11574161:C:T	9.08776e-08	-1.61941	-1.18742	1.33877e-06	-1.54631	-1.21721
11574195	chr16:11574195:C:A	1.59319e-06	-1.24744e-10	0.057154	2.07087e-05	-1.24744e-10	-0.0247234
11574405	chr16:11574405:C:G	8.54292e-07	-1.24744e-10	-0.566068	1.27485e-05	-1.24744e-10	-0.509863
11574420	chr16:11574420:A:G	9.39389e-08	-1.58242	-1.19127	1.53461e-06	-1.40749	-1.21951
11574598	chr16:11574598:T:C	9.3091e-08	-1.6216	-1.16117	1.33144e-06	-1.57584	-1.19317
11574687	chr16:11574687:C:T	8.95941e-08	-1.61897	-1.20208	1.26347e-06	-1.59105	-1.23036
11575022	chr16:11575022:C:T	4.01638e-07	-1.24744e-10	-1.32079	5.6499e-06	-1.24744e-10	-1.32364
11575210	chr16:11575210:C:T	4.58005e-07	-1.18946	-3.55028e-10	7.08889e-06	-1.09675	-3.55028e-10
11575577	chr16:11575577:G:A	7.69713e-07	-1.24744e-10	-0.670323	1.14804e-05	-1.24744e-10	-0.614634
11575817	chr16:11575817:C:T	4.46245e-07	-1.24744e-10	-1.21547	6.33166e-06	-1.24744e-10	-1.20971
11576029	chr16:11576029:T:C	1.84191e-07	-1.57999	-0.520375	2.59174e-06	-1.49595	-0.607001
11576070	chr16:11576070:G:A	1.45768e-07	-1.00438	-1.32995	1.69128e-06	-1.21009	-1.3197
11576424	chr16:11576424:G:A	4.33247e-07	-1.24744e-10	-1.24503	6.14289e-06	-1.24744e-10	-1.23998
11576902	chr16:11576902:C:T	1.45222e-07	-1.33223	-1.00584	1.87201e-06	-1.42494	-1.00332
11577037	chr16:11577037:C:T	4.76614e-07	-1.24744e-10	-1.14963	6.75686e-06	-1.24744e-10	-1.14472
11577150	chr16:11577150:C:G	4.3297e-07	-1.24744e-10	-1.24567	6.07567e-06	-1.24744e-10	-1.25098
11577162	chr16:11577162:C:T	7.69459e-07	-1.24744e-10	-0.670654	1.03393e-05	-1.24744e-10	-0.719324
11577230	chr16:11577230:G:A	2.48259e-07	-1.13257	-0.669301	3.08706e-06	-1.26979	-0.658268
11577320	chr16:11577320:T:TA	1.14467e-06	-0.273472	-3.55028e-10	8.95499e-06	-0.863064	-3.55028e-10
11577381	chr16:11577381:A:G	4.22282e-07	-1.24744e-10	-1.27067	5.98499e-06	-1.24744e-10	-1.26602
11577474	chr16:11577474:C:T	7.68723e-07	-1.24744e-10	-0.671611	1.08771e-05	-1.24744e-10	-0.668615
11577479	chr16:11577479:G:A	4.10413e-07	-1.24744e-10	-1.29918	5.81129e-06	-1.24744e-10	-1.29547
11577492	chr16:11577492:A:G	4.15082e-07	-1.24744e-10	-1.28787	5.8793e-06	-1.24744e-10	-1.28384
11577635	chr16:11577635:A:G	9.37439e-07	-1.24744e-10	-0.473189	1.25936e-05	-1.24744e-10	-0.522088
11577813	chr16:11577813:C:T	4.01317e-07	-1.24744e-10	-1.32159	5.67802e-06	-1.24744e-10	-1.31867
11577952	chr16:11577952:A:G	1.23916e-07	-1.55178	-0.944955	1.83445e-06	-1.43757	-1.01096
11578124	chr16:11578124:C:T	4.06857e-07	-1.24744e-10	-1.30788	5.75917e-06	-1.24744e-10	-1.30448
11578162	chr16:11578162:C:G	1.57563e-07	-1.35332	-0.903198	2.51236e-06	-1.16218	-0.971868
11578402	chr16:11578402:A:G	7.64549e-08	-1.61994	-1.3597	1.08084e-06	-1.61858	-1.35895
11578474	chr16:11578474:C:T	3.59089e-07	-1.43277	-3.55028e-10	4.2876e-06	-1.59955	-3.55028e-10
11578546	chr16:11578546:C:G	4.02369e-07	-1.12872	-0.19025	4.26053e-06	-1.36059	-0.245293
11578598	chr16:11578598:CTT:C	4.19199e-07	-1.24744e-10	-1.278	5.93519e-06	-1.24744e-10	-1.27438
11578669	chr16:11578669:G:A	1.56174e-07	-1.22738	-1.03799	1.97502e-06	-1.33965	-1.03505
11578809	chr16:11578809:A:T	2.76373e-07	-1.02768	-0.666906	3.37874e-06	-1.18438	-0.653393
11578874	chr16:11578874:G:A	5.15239e-07	-1.24744e-10	-1.07171	7.21818e-06	-1.24744e-10	-1.07867
11578952	chr16:11578952:G:A	9.76426e-08	-1.59496	-1.14007	1.35573e-06	-1.60883	-1.1421
11578960	chr16:11578960:G:A	1.30036e-07	-1.1158	-1.33273	1.56834e-06	-1.28268	-1.32258
11579135	chr16:11579135:G:C	3.99284e-07	-1.24744e-10	-1.32667	5.69511e-06	-1.24744e-10	-1.31567
11579202	chr16:11579202:C:T	1.70515e-07	-1.24515	-0.932366	2.16312e-06	-1.35476	-0.92896
11579324	chr16:11579324:G:A	1.04847e-06	-1.24744e-10	-0.361253	1.40487e-05	-1.24744e-10	-0.412745
11579375	chr16:11579375:C:T	1.04937e-07	-1.5284	-1.13458	1.39842e-06	-1.5709	-1.14903
11579380	chr16:11579380:G:A	2.93057e-07	-1.03511	-0.60087	3.58891e-06	-1.19071	-0.586715
11579427	chr16:11579427:C:T	4.06685e-07	-1.24744e-10	-1.3083	5.75898e-06	-1.24744e-10	-1.30451
11579453	chr16:11579453:G:A	3.6224e-07	-0.951667	-0.472369	4.38685e-06	-1.12052	-0.456146
11579545	chr16:11579545:A:G	1.7593e-07	-1.23629	-0.909962	2.22836e-06	-1.34757	-0.906436
11579553	chr16:11579553:A:G	1.66453e-07	-1.25612	-0.945501	2.11492e-06	-1.36434	-0.941919
11579609	chr16:11579609:G:A	1.68806e-07	-1.25171	-0.935881	2.14348e-06	-1.36042	-0.932419
11579728	chr16:11579728:C:A	2.97281e-07	-1.04561	-0.576057	3.64464e-06	-1.20038	-0.561632
11579807	chr16:11579807:C:A	1.69479e-07	-1.23353	-0.950083	2.14531e-06	-1.34526	-0.946733
11579915	chr16:11579915:A:T	1.72009e-07	-1.22493	-0.943865	2.17489e-06	-1.33775	-0.940547
11580075	chr16:11580075:T:C	4.18683e-07	-1.24744e-10	-1.27923	5.93422e-06	-1.24744e-10	-1.27454
11580551	chr16:11580551:T:C	2.93897e-07	-1.1	-0.533108	3.69645e-06	-1.22891	-0.518989
11580636	chr16:11580636:A:C	2.99966e-07	-1.07507	-0.537599	3.76398e-06	-1.20679	-0.523007
11580637	chr16:11580637:G:A	2.99835e-07	-1.07551	-0.537599	3.76205e-06	-1.2073	-0.523007
11580644	chr16:11580644:T:G	3.02623e-07	-1.60385	-3.55028e-10	4.2925e-06	-1.59841	-3.55028e-10
11580669	chr16:11580669:T:C	1.70678e-07	-1.25582	-0.920737	2.20012e-06	-1.34931	-0.917455
11580755	chr16:11580755:G:A	4.0521e-07	-1.24744e-10	-1.31194	5.73727e-06	-1.24744e-10	-1.30829
11580796	chr16:11580796:T:TG	1.68455e-07	-1.29148	-0.898196	2.18306e-06	-1.37982	-0.894725
11580868	chr16:11580868:G:A	4.6318e-07	-1.17823	-3.55028e-10	7.47751e-06	-1.04337	-3.55028e-10
11580902	chr16:11580902:T:C	1.52975e-07	-1.28375	-1.00232	1.97808e-06	-1.3734	-0.99975
11581079	chr16:11581079:C:T	7.87878e-08	-1.61248	-1.33711	1.11101e-06	-1.61958	-1.33042
11581218	chr16:11581218:G:A	1.30214e-07	-1.32495	-1.12221	1.69271e-06	-1.4106	-1.11835
11581319	chr16:11581319:C:T	1.2118e-07	-1.16086	-1.3582	1.47618e-06	-1.30613	-1.35968
11581334	chr16:11581334:T:C	4.10499e-07	-1.24744e-10	-1.29897	5.74345e-06	-1.24744e-10	-1.30722
11581344	chr16:11581344:T:C	8.5312e-08	-1.52552	-1.34451	1.15109e-06	-1.56922	-1.34535
11581432	chr16:11581432:A:C	4.00907e-07	-1.24744e-10	-1.32261	5.64089e-06	-1.24744e-10	-1.32523
11581666	chr16:11581666:C:T	1.15469e-07	-1.21211	-1.35523	1.43034e-06	-1.34743	-1.34993
11581982	chr16:11581982:G:C	4.18361e-07	-1.24744e-10	-1.28	5.92881e-06	-1.24744e-10	-1.27545
11582162	chr16:11582162:C:T	1.43413e-06	-1.24744e-10	-0.0480295	1.91998e-05	-1.24744e-10	-0.100373
11582291	chr16:11582291:T:C	4.10394e-07	-1.24744e-10	-1.29922	5.84137e-06	-1.24744e-10	-1.29031
11582690	chr16:11582690:C:T	1.2206e-07	-1.23284	-1.27898	2.47221e-06	-0.884783	-1.26538
11582723	chr16:11582723:A:G	1.08518e-07	-1.28065	-1.34878	1.36487e-06	-1.40317	-1.34104
11583380	chr16:11583380:T:C	1.28361e-07	-1.15053	-1.31097	1.58735e-06	-1.29554	-1.29767
11583500	chr16:11583500:T:C	4.1777e-07	-1.24744e-10	-1.28141	5.92036e-06	-1.24744e-10	-1.27688
11583578	chr16:11583578:A:G	1.01144e-07	-1.35598	-1.34381	1.30459e-06	-1.45051	-1.33887
11583627	chr16:11583627:A:C	8.22443e-07	-0.604063	-3.55028e-10	1.01025e-05	-0.742489	-3.55028e-10
11583831	chr16:11583831:G:A	9.8541e-08	-1.37145	-1.35442	1.27396e-06	-1.46173	-1.35142
11583861	chr16:11583861:G:C	4.0594e-07	-1.24744e-10	-1.31014	5.82722e-06	-1.24744e-10	-1.29273
11583867	chr16:11583867:C:G	3.86818e-07	-1.24744e-10	-1.35839	5.4685e-06	-1.24744e-10	-1.35627
11584001	chr16:11584001:A:C	9.91737e-08	-1.3599	-1.35956	1.27584e-06	-1.452	-1.35967
11584099	chr16:11584099:A:C	9.94257e-08	-1.35853	-1.35841	1.28123e-06	-1.45067	-1.35678
11584294	chr16:11584294:CCT:C	1.23342e-06	0.970553	-1.16935	1.86874e-05	1.02561	-1.15303
11584433	chr16:11584433:T:A	1.0307e-06	0.749117	-1.12746	1.6532e-05	0.850693	-1.10067
11584476	chr16:11584476:G:A	1.15933e-07	-1.25965	-1.30368	1.46451e-06	-1.38403	-1.28973
11585611	chr16:11585611:G:A	1.00355e-07	-1.37877	-1.32886	1.28696e-06	-1.46841	-1.33458
11585661	chr16:11585661:A:G	1.0118e-07	-1.35114	-1.3483	1.2942e-06	-1.44566	-1.35172
11585725	chr16:11585725:A:C	4.20039e-07	-1.24744e-10	-1.27599	5.99526e-06	-1.24744e-10	-1.26431
11586292	chr16:11586292:T:C	1.24161e-07	-1.15181	-1.34295	1.50593e-06	-1.29685	-1.34902
11586412	chr16:11586412:A:G	1.50745e-07	-0.94473	-1.35602	1.76101e-06	-1.13092	-1.35847
11586549	chr16:11586549:T:C	1.2477e-07	-1.17201	-1.31786	1.51836e-06	-1.30754	-1.3301
11587004	chr16:11587004:C:G	2.36084e-07	-0.81854	-1.03361	2.4788e-06	-1.0797	-1.0678
11587040	chr16:11587040:C:G	2.57388e-07	-0.748815	-1.01694	2.58352e-06	-1.0541	-1.05202
11587065	chr16:11587065:C:T	2.08235e-07	-0.799713	-1.17796	2.17173e-06	-1.07858	-1.20117
11587642	chr16:11587642:C:A	5.16492e-07	-1.24744e-10	-1.06928	7.57227e-06	-1.24744e-10	-1.03078
11587842	chr16:11587842:A:G	1.01859e-07	-1.34287	-1.34989	1.13287e-06	-1.59135	-1.33917
11587866	chr16:11587866:T:C	2.91202e-07	-1.48191	-0.160413	5.96828e-06	-1.11197	-0.15685
11587931	chr16:11587931:A:T	5.35616e-07	-1.24744e-10	-1.03292	7.44643e-06	-1.24744e-10	-1.04754
11587963	chr16:11587963:C:G	1.58087e-06	-1.24744e-10	0.0493895	2.09416e-05	-1.24744e-10	-0.0135386
11588370	chr16:11588370:G:A	4.79549e-07	-1.24744e-10	-1.1435	6.71379e-06	-1.24744e-10	-1.15111
11588376	chr16:11588376:G:A	1.26186e-06	-0.176001	-3.55028e-10	5.75547e-06	-1.30512	-3.55028e-10
11588524	chr16:11588524:A:G	1.24511e-07	-1.17808	-1.31386	1.19435e-06	-1.54993	-1.32774
11588670	chr16:11588670:T:C	3.42791e-07	-1.62174	0.142519	5.08406e-06	-1.56708	0.137912
11588752	chr16:11588752:A:T	4.20694e-07	-1.24744e-10	-1.27444	5.89272e-06	-1.24744e-10	-1.28156
11589184	chr16:11589184:C:T	3.88477e-07	-1.24744e-10	-1.35411	5.46787e-06	-1.24744e-10	-1.35639
11589722	chr16:11589722:G:A	3.58221e-07	-1.59854	0.163351	4.88927e-06	-1.61164	0.143403
11591532	chr16:11591532:C:T	1.01793e-07	-1.42022	-1.27318	1.56203e-06	-1.30692	-1.30237
11591555	chr16:11591555:G:A	2.25606e-07	-0.540799	-1.35675	4.18746e-06	-0.267239	-1.35594
11591589	chr16:11591589:A:G	1.64366e-07	-0.868283	-1.34596	2.64124e-06	-0.733415	-1.35061
11591609	chr16:11591609:T:C	5.12552e-07	-1.24744e-10	-1.07694	7.51144e-06	-1.24744e-10	-1.03885
11591655	chr16:11591655:T:A	1.39491e-07	-1.61557	-0.762771	2.14838e-06	-1.53297	-0.757593
11591701	chr16:11591701:C:T	1.99182e-07	-0.680814	-1.34131	3.62886e-06	-0.426016	-1.34034
11591705	chr16:11591705:A:G	9.34709e-08	-1.5116	-1.26709	1.23039e-06	-1.58461	-1.26334
11592115	chr16:11592115:G:A	1.36643e-06	-0.0963813	-3.55028e-10	1.89483e-05	-0.113563	-3.55028e-10
11592260	chr16:11592260:A:G	4.2325e-07	-1.24744e-10	-1.26838	5.92577e-06	-1.24744e-10	-1.27596
11592308	chr16:11592308:G:C	4.71822e-07	-1.15974	-3.55028e-10	1.17609e-05	-0.590497	-3.55028e-10
11592339	chr16:11592339:A:G	1.61068e-07	-0.888681	-1.34583	2.58622e-06	-0.754533	-1.35054
11592374	chr16:11592374:G:C	3.93022e-07	-1.24744e-10	-1.34248	5.55125e-06	-1.24744e-10	-1.34125
11592443	chr16:11592443:A:G	1.71629e-07	-0.823289	-1.34772	2.77197e-06	-0.68365	-1.35206
11592534	chr16:11592534:C:A	1.65463e-07	-0.856659	-1.35094	2.66692e-06	-0.719753	-1.3546
11592706	chr16:11592706:C:T	1.52249e-07	-0.937291	-1.35354	2.43483e-06	-0.808878	-1.35652
11592758	chr16:11592758:G:A	1.56629e-07	-0.921498	-1.34097	2.50589e-06	-0.790103	-1.34653
11592908	chr16:11592908:C:T	4.38569e-07	-1.6139	0.38107	6.80967e-06	-1.50282	0.365885
11592918	chr16:11592918:C:T	4.20744e-07	-1.24744e-10	-1.27432	6.06198e-06	-1.24744e-10	-1.25324
11592999	chr16:11592999:T:A	1.5927e-07	-0.897401	-1.34834	2.55572e-06	-0.76438	-1.35256
11593034	chr16:11593034:T:G	1.61821e-07	-0.873183	-1.35667	2.60329e-06	-0.739888	-1.35861
11593195	chr16:11593195:A:C	1.22147e-07	-1.15188	-1.35923	1.4875e-06	-1.30169	-1.35649
11593213	chr16:11593213:G:A	4.73314e-07	-1.61674	0.460155	7.43975e-06	-1.49396	0.445526
11593288	chr16:11593288:A:G	1.40466e-07	-1.06519	-1.30618	2.17557e-06	-0.961948	-1.31603
11593500	chr16:11593500:A:G	4.55409e-07	-1.24744e-10	-1.19515	6.36863e-06	-1.24744e-10	-1.20389
11593745	chr16:11593745:C:T	1.53023e-07	-0.942695	-1.34306	2.43878e-06	-0.815508	-1.34827
11593766	chr16:11593766:T:G	1.53433e-07	-0.938303	-1.34477	2.44726e-06	-0.810629	-1.34968
11593797	chr16:11593797:C:G	1.49259e-07	-0.964991	-1.34567	2.37256e-06	-0.840904	-1.3504
11593967	chr16:11593967:G:A	4.30434e-07	-1.61663	0.365084	6.79528e-06	-1.49016	0.351115
11594134	chr16:11594134:C:T	1.93775e-07	-0.70111	-1.34854	3.53056e-06	-0.44608	-1.34774
11594303	chr16:11594303:C:T	1.57119e-07	-0.905022	-1.35431	2.52145e-06	-0.773377	-1.35707
11594350	chr16:11594350:G:C	3.96753e-07	-1.33303	-3.55028e-10	6.35193e-06	-1.20652	-3.55028e-10
11594473	chr16:11594473:A:G	2.56331e-06	-1.24744e-10	0.532714	3.79732e-05	-1.24744e-10	0.581606
11594627	chr16:11594627:A:G	1.64526e-07	-1.1369	-1.07638	2.69699e-06	-0.947694	-1.11545
11594696	chr16:11594696:T:C	9.0907e-08	-1.45671	-1.34979	1.40645e-06	-1.35654	-1.35767
11594713	chr16:11594713:T:C	1.77668e-07	-0.792452	-1.34397	2.87619e-06	-0.649791	-1.34902
11594921	chr16:11594921:AAAAAT:A	8.0131e-08	-1.6006	-1.33207	1.20013e-06	-1.55421	-1.31864
11595035	chr16:11595035:T:C	1.63597e-07	-0.874117	-1.34482	2.62759e-06	-0.739521	-1.34969
11595134	chr16:11595134:T:C	4.19076e-07	-1.27829	-3.55028e-10	7.06799e-06	-1.0997	-3.55028e-10
11595140	chr16:11595140:C:G	1.30878e-05	-1.24744e-10	2.1631	0.000185182	-1.24744e-10	2.16606
11595159	chr16:11595159:T:C	9.79813e-08	-1.38946	-1.3421	1.53618e-06	-1.2724	-1.35358
11595524	chr16:11595524:T:C	1.1591e-06	-1.24744e-10	-0.260939	1.66781e-05	-1.24744e-10	-0.241179
11595554	chr16:11595554:C:G	4.01914e-07	-1.24744e-10	-1.3201	5.6468e-06	-1.24744e-10	-1.32419
11595642	chr16:11595642:T:G	1.66291e-06	0.0999853	-3.55028e-10	2.37435e-05	0.112034	-3.55028e-10
11595701	chr16:11595701:C:T	1.9041e-07	-0.74361	-1.32355	3.39495e-06	-0.509303	-1.32368
11596001	chr16:11596001:C:T	7.26987e-07	-1.24744e-10	-0.727433	9.96238e-06	-1.24744e-10	-0.756459
11596051	chr16:11596051:G:A	6.64836e-07	-1.24744e-10	-0.816801	9.3152e-06	-1.24744e-10	-0.823628
11596069	chr16:11596069:C:A	1.30878e-05	-1.24744e-10	2.1631	0.000185182	-1.24744e-10	2.16606
11596103	chr16:11596103:G:C	1.71133e-06	0.128683	-3.55028e-10	2.4262e-05	0.133638	-3.55028e-10
11596255	chr16:11596255:C:T	8.42751e-08	-1.61815	-1.26411	1.3652e-06	-1.50293	-1.24104
11596891	chr16:11596891:A:G	1.49932e-07	-0.978837	-1.32732	1.76765e-06	-1.16542	-1.3202
11596892	chr16:11596892:G:A	1.67127e-07	-1.615	-0.582585	2.33799e-06	-1.59568	-0.610307
11597223	chr16:11597223:G:T	3.86542e-07	-1.24744e-10	-1.3591	5.45023e-06	-1.24744e-10	-1.35962
11597259	chr16:11597259:C:A	2.03334e-07	-1.52292	-0.478571	2.53514e-06	-1.62058	-0.504449
11597299	chr16:11597299:A:C	4.33507e-07	-1.24744e-10	-1.24443	6.03223e-06	-1.24744e-10	-1.25816
11597404	chr16:11597404:G:A	4.73813e-07	-1.24744e-10	-1.15553	6.60916e-06	-1.24744e-10	-1.16682
11597570	chr16:11597570:G:C	4.45728e-07	-1.21663	-3.55028e-10	7.29665e-06	-1.06786	-3.55028e-10
11597939	chr16:11597939:T:C	8.93102e-08	-1.62154	-1.20268	1.25533e-06	-1.5973	-1.23059
11598239	chr16:11598239:T:C	8.47531e-08	-1.52069	-1.35591	1.27545e-06	-1.45554	-1.35643
11598335	chr16:11598335:T:C	7.69276e-08	-1.62124	-1.35224	1.08887e-06	-1.61157	-1.35857
11598353	chr16:11598353:G:T	2.22207e-07	-0.719967	-1.19277	3.28236e-06	-0.681428	-1.18528
11598497	chr16:11598497:T:C	2.9846e-07	-1.6177	-3.55028e-10	7.33676e-06	-1.06238	-3.55028e-10
11598744	chr16:11598744:C:A	1.49316e-06	-0.00768898	-3.55028e-10	2.11998e-05	-0.00128181	-3.55028e-10
11598789	chr16:11598789:A:G	5.14498e-07	-1.24744e-10	-1.07315	7.10353e-06	-1.24744e-10	-1.09468
11598802	chr16:11598802:C:T	1.19146e-07	-1.30938	-1.22661	2.99224e-06	-0.74752	-1.21173
11599165	chr16:11599165:C:T	8.13492e-08	-1.58762	-1.32997	1.266e-06	-1.48212	-1.3373
11599182	chr16:11599182:G:A	8.26178e-08	-1.62112	-1.28099	1.20858e-06	-1.57081	-1.29502
11599387	chr16:11599387:G:C	3.74621e-07	-1.39043	-3.55028e-10	6.13255e-06	-1.24166	-3.55028e-10
11599680	chr16:11599680:G:A	1.21361e-07	-1.2017	-1.31587	3.18842e-06	-0.588597	-1.30715
11599702	chr16:11599702:G:A	4.41533e-07	-1.24744e-10	-1.22609	6.39129e-06	-1.24744e-10	-1.20034
11599785	chr16:11599785:C:T	2.51204e-07	-0.590496	-1.19958	3.91071e-06	-0.482506	-1.20905
11599811	chr16:11599811:G:C	3.86693e-07	-1.24744e-10	-1.35871	5.46459e-06	-1.24744e-10	-1.35698
11599948	chr16:11599948:T:C	8.65601e-08	-1.59182	-1.26369	1.37791e-06	-1.46009	-1.27462
11600115	chr16:11600115:G:A	9.68248e-08	-1.61744	-1.126	1.37068e-06	-1.61795	-1.12202
11600123	chr16:11600123:G:A	3.91719e-07	-1.05343	-0.292363	9.44278e-06	-0.490054	-0.319971
11601018	chr16:11601018:C:G	8.48962e-07	-0.572328	-3.55028e-10	9.86059e-06	-0.766729	-3.55028e-10
11601110	chr16:11601110:C:G	1.92321e-06	-1.24744e-10	0.245407	2.75047e-05	-1.24744e-10	0.259082
11601131	chr16:11601131:T:C	2.18943e-07	-0.622833	-1.3047	2.50965e-06	-0.8377	-1.29743
11601403	chr16:11601403:G:C	8.21601e-07	-1.24744e-10	-0.605086	1.18565e-05	-1.24744e-10	-0.582403
11601441	chr16:11601441:A:G	2.74914e-07	-0.48103	-1.21885	3.16934e-06	-0.693388	-1.20836
11601559	chr16:11601559:G:A	4.76366e-07	-1.24744e-10	-1.15015	6.55752e-06	-1.24744e-10	-1.17466
11601609	chr16:11601609:G:A	1.33806e-07	-1.51803	-0.90192	2.4491e-06	-1.24806	-0.911491
11602012	chr16:11602012:G:C	1.25146e-06	-1.24744e-10	-0.184278	1.81618e-05	-1.24744e-10	-0.155956
11602109	chr16:11602109:C:T	5.1884e-07	-1.24744e-10	-1.06475	7.20042e-06	-1.24744e-10	-1.08114
11602159	chr16:11602159:C:T	4.16918e-07	-1.24744e-10	-1.28345	5.84298e-06	-1.24744e-10	-1.29003
11602469	chr16:11602469:T:A	3.9473e-07	-0.453412	-0.884727	4.48234e-06	-0.675893	-0.879236
11602810	chr16:11602810:A:G	4.60127e-07	-1.24744e-10	-1.18484	6.40993e-06	-1.24744e-10	-1.19743
11603462	chr16:11603462:G:C	9.86643e-08	-1.37653	-1.34809	1.74422e-06	-1.15642	-1.34255
11603500	chr16:11603500:A:G	4.62425e-07	-1.24744e-10	-1.17986	6.39929e-06	-1.24744e-10	-1.19909
11603507	chr16:11603507:G:A	1.80917e-07	-1.35791	-0.760393	3.55467e-06	-1.01469	-0.772323
11603820	chr16:11603820:G:A	4.11861e-07	-1.24744e-10	-1.29566	5.72994e-06	-1.24744e-10	-1.30957
11603841	chr16:11603841:G:A	6.95674e-07	-1.24744e-10	-0.77146	9.73918e-06	-1.24744e-10	-0.779118
11603979	chr16:11603979:G:A	4.82188e-07	-1.24744e-10	-1.13801	6.61494e-06	-1.24744e-10	-1.16594
11604176	chr16:11604176:T:C	4.86399e-07	-1.24744e-10	-1.12931	6.73937e-06	-1.24744e-10	-1.14731
11604421	chr16:11604421:G:C	6.10371e-07	-1.24744e-10	-0.902274	8.55131e-06	-1.24744e-10	-0.909191
11605087	chr16:11605087:C:T	6.87163e-07	-1.24744e-10	-0.78377	9.49109e-06	-1.24744e-10	-0.804922
11605232	chr16:11605232:G:A	5.22069e-07	-1.24744e-10	-1.05854	7.27161e-06	-1.24744e-10	-1.0713
11605299	chr16:11605299:A:C	5.39659e-07	-1.24744e-10	-1.0254	7.51451e-06	-1.24744e-10	-1.03844
11605389	chr16:11605389:G:A	4.23149e-07	-1.24744e-10	-1.26862	5.97316e-06	-1.24744e-10	-1.268
11605444	chr16:11605444:C:T	1.42738e-06	1.20918	-1.26193	1.75519e-05	1.05078	-1.2409
11605545	chr16:11605545:A:C	2.07845e-07	-0.660521	-1.31903	1.34267e-06	-1.42538	-1.33523
11605605	chr16:11605605:G:A	4.49062e-07	-1.24744e-10	-1.20918	6.43307e-06	-1.24744e-10	-1.19382
11605763	chr16:11605763:C:T	1.86772e-06	1.57008	-1.35395	2.9868e-05	1.69831	-1.3568
11605765	chr16:11605765:C:T	3.96179e-07	-1.24744e-10	-1.33447	5.60588e-06	-1.24744e-10	-1.33146
11606534	chr16:11606534:G:A	9.68746e-07	-1.24744e-10	-0.44034	1.37949e-05	-1.24744e-10	-0.430978
11606845	chr16:11606845:A:C	1.2191e-06	-1.24744e-10	-0.210472	1.79372e-05	-1.24744e-10	-0.168397
11606939	chr16:11606939:T:C	1.5133e-06	-1.24744e-10	0.00570543	2.23786e-05	-1.24744e-10	0.0528322
11606973	chr16:11606973:G:A	9.84858e-08	-1.3892	-1.33723	1.53299e-06	-1.29954	-1.32851
11607072	chr16:11607072:A:G	3.95062e-07	-0.252629	-1.08467	2.21511e-06	-1.22518	-1.03479
11607165	chr16:11607165:G:A	3.78816e-07	-0.27087	-1.10842	2.05174e-06	-1.27638	-1.0602
11607203	chr16:11607203:T:C	8.22193e-07	-1.24744e-10	-0.604366	1.10944e-05	-1.24744e-10	-0.648835
11607272	chr16:11607272:A:T	1.41321e-06	1.06817	-1.13089	1.60203e-05	0.825128	-1.10654
11607779	chr16:11607779:G:A	1.51317e-06	-1.24744e-10	0.00562344	2.23766e-05	-1.24744e-10	0.0527396
11607793	chr16:11607793:T:C	4.41923e-07	-1.24744e-10	-1.22521	6.18723e-06	-1.24744e-10	-1.23279
11607980	chr16:11607980:G:A	1.58339e-06	-1.24744e-10	0.050982	2.34433e-05	-1.24744e-10	0.09931
11608649	chr16:11608649:G:A	4.23721e-07	-1.24744e-10	-1.26727	5.88371e-06	-1.24744e-10	-1.28309
11608732	chr16:11608732:G:A	1.04117e-07	-1.38771	-1.28311	1.7235e-06	-1.20979	-1.30113
11608927	chr16:11608927:T:C	6.8129e-07	-1.24744e-10	-0.792353	9.31918e-06	-1.24744e-10	-0.8232
11609744	chr16:11609744:T:C	4.22912e-07	-1.24744e-10	-1.26918	5.91768e-06	-1.24744e-10	-1.27733
11609826	chr16:11609826:T:C	1.4973e-07	-1.39648	-0.911031	3.03658e-06	-1.04087	-0.903674
11610185	chr16:11610185:G:A	7.55663e-07	-1.24744e-10	-0.688747	1.12973e-05	-1.24744e-10	-0.630708
11610437	chr16:11610437:C:A	5.3917e-07	-1.02631	-3.55028e-10	6.59162e-06	-1.16948	-3.55028e-10
11610615	chr16:11610615:G:A	1.39668e-06	-1.24744e-10	-0.0744918	2.06628e-05	-1.24744e-10	-0.0269417
11610900	chr16:11610900:G:A	1.99873e-06	1.62561	-1.34169	2.67962e-05	1.55627	-1.32329
11610984	chr16:11610984:G:A	4.60381e-07	-1.24744e-10	-1.18429	6.35257e-06	-1.24744e-10	-1.20642
11611152	chr16:11611152:C:T	1.1789e-06	-1.24744e-10	-0.244004	1.7344e-05	-1.24744e-10	-0.202028
11611185	chr16:11611185:A:T	8.66444e-07	-1.24744e-10	-0.551944	1.25344e-05	-1.24744e-10	-0.526801
11611421	chr16:11611421:C:T	6.75042e-07	-1.24744e-10	-0.801567	9.56016e-06	-1.24744e-10	-0.797671
11611822	chr16:11611822:C:A	1.10987e-06	-1.24744e-10	-0.304344	1.53848e-05	-1.24744e-10	-0.321896
11611978	chr16:11611978:T:C	3.94899e-07	-1.24744e-10	-1.33771	5.56304e-06	-1.24744e-10	-1.33913
11612191	chr16:11612191:C:G	9.02313e-07	-1.24744e-10	-0.51138	1.22456e-05	-1.24744e-10	-0.550105
11612211	chr16:11612211:G:T	1.20289e-06	-1.24744e-10	-0.223859	1.77166e-05	-1.24744e-10	-0.180772
11612244	chr16:11612244:G:A	7.05844e-07	-1.52302	0.766076	1.10483e-05	-1.50189	0.848895
11612871	chr16:11612871:T:C	5.79885e-07	0.391834	-1.34534	4.37369e-06	-0.225739	-1.35393
11612992	chr16:11612992:C:T	4.68151e-07	0.146145	-1.3137	3.59529e-06	-0.449422	-1.32623
11613108	chr16:11613108:C:T	4.51235e-07	-1.24744e-10	-1.20435	6.30473e-06	-1.24744e-10	-1.21397
11613158	chr16:11613158:T:G	5.16885e-07	0.280915	-1.34944	3.97148e-06	-0.319731	-1.3564
11613205	chr16:11613205:A:G	3.9692e-07	-0.0585914	-1.27401	3.14978e-06	-0.616701	-1.29124
11613240	chr16:11613240:A:G	4.47536e-07	0.108282	-1.32087	3.45737e-06	-0.48247	-1.3323
11613312	chr16:11613312:A:G	4.20181e-07	-1.24744e-10	-1.27566	5.91701e-06	-1.24744e-10	-1.27744
11613435	chr16:11613435:C:T	5.01327e-07	0.224662	-1.32374	3.80011e-06	-0.385564	-1.33468
11613659	chr16:11613659:C:A	8.18237e-07	-1.24744e-10	-0.609189	1.11227e-05	-1.24744e-10	-0.646283
11613711	chr16:11613711:G:A	1.30267e-06	0.66276	-0.806932	9.74057e-06	0.109298	-0.888273
11613715	chr16:11613715:G:A	1.68209e-06	1.45181	-1.34036	2.28603e-05	1.39559	-1.32147
11613777	chr16:11613777:C:T	2.18545e-07	-0.609981	-1.31937	1.42286e-06	-1.40328	-1.29933
11613875	chr16:11613875:G:A	1.59156e-06	-1.24744e-10	0.0561305	2.35869e-05	-1.24744e-10	0.105415
11613939	chr16:11613939:G:A	2.2234e-07	-0.618997	-1.29314	1.46214e-06	-1.40893	-1.26644
11614304	chr16:11614304:T:C	4.12114e-07	-1.24744e-10	-1.29504	5.8779e-06	-1.24744e-10	-1.28408
11614605	chr16:11614605:C:T	3.41243e-07	-0.213821	-1.26993	2.67165e-06	-0.780641	-1.29194
11614990	chr16:11614990:C:T	2.40638e-07	-0.679208	-1.15384	1.6539e-06	-1.44686	-1.10527
11615541	chr16:11615541:A:G	1.47522e-06	-1.24744e-10	-0.0197809	2.18293e-05	-1.24744e-10	0.0279784
11615586	chr16:11615586:G:C	6.73645e-07	-1.24744e-10	-0.803638	9.77889e-06	-1.24744e-10	-0.775049
11615615	chr16:11615615:C:T	1.10966e-07	-1.2771	-1.33001	1.86766e-06	-1.08556	-1.34502
11615662	chr16:11615662:T:C	4.22011e-07	-1.24744e-10	-1.27131	5.95316e-06	-1.24744e-10	-1.27135
11615780	chr16:11615780:C:G	3.20132e-07	-1.54761	-3.55028e-10	4.19528e-06	-1.62132	-3.55028e-10
11615803	chr16:11615803:C:T	8.11024e-07	-0.618044	-3.55028e-10	7.75775e-06	-1.00658	-3.55028e-10
11615841	chr16:11615841:G:A	4.41113e-07	-1.24744e-10	-1.22704	6.19104e-06	-1.24744e-10	-1.23217
11616209	chr16:11616209:C:A	4.57391e-07	-1.24744e-10	-1.1908	6.41813e-06	-1.24744e-10	-1.19615
11616409	chr16:11616409:T:G	3.90114e-07	-1.24744e-10	-1.3499	5.5309e-06	-1.24744e-10	-1.34492
11616423	chr16:11616423:G:A	4.22408e-07	-1.24744e-10	-1.27037	6.13107e-06	-1.24744e-10	-1.24191
11616805	chr16:11616805:A:G	2.52707e-07	-0.583255	-1.20086	3.50664e-06	-0.610188	-1.19043
11616972	chr16:11616972:C:A	1.37016e-07	-1.11347	-1.28277	2.6152e-06	-0.846854	-1.24708
11617139	chr16:11617139:G:C	3.94286e-07	-1.24744e-10	-1.33927	5.60115e-06	-1.24744e-10	-1.3323
11617371	chr16:11617371:A:C	4.56927e-07	-1.24744e-10	-1.19182	6.47908e-06	-1.24744e-10	-1.1867
11617537	chr16:11617537:T:C	6.85759e-07	-1.24744e-10	-0.785815	9.73674e-06	-1.24744e-10	-0.779369
11617538	chr16:11617538:T:A	3.944e-07	-1.24744e-10	-1.33897	5.56278e-06	-1.24744e-10	-1.33918
11618775	chr16:11618775:G:A	3.09854e-07	-1.58024	-3.55028e-10	4.3356e-06	-1.58842	-3.55028e-10
11618912	chr16:11618912:G:C	5.04091e-07	-1.24744e-10	-1.09359	6.99019e-06	-1.24744e-10	-1.11077
11619180	chr16:11619180:G:A	2.08892e-07	-0.836611	-1.13791	3.03746e-06	-0.82151	-1.12274
11619319	chr16:11619319:A:AC	3.86327e-07	-1.24744e-10	-1.35966	5.45469e-06	-1.24744e-10	-1.3588
11620393	chr16:11620393:C:T	1.89121e-06	0.228631	-3.55028e-10	6.28035e-06	-1.21785	-3.55028e-10
11620613	chr16:11620613:C:T	3.91958e-07	-1.24744e-10	-1.34519	5.51443e-06	-1.24744e-10	-1.34791
11620767	chr16:11620767:G:C	7.96572e-08	-1.61125	-1.32735	1.20172e-06	-1.52705	-1.34448
11620993	chr16:11620993:T:A	7.29612e-07	-1.24744e-10	-0.723829	1.0368e-05	-1.24744e-10	-0.716549
11621461	chr16:11621461:T:C	3.89427e-07	-1.24744e-10	-1.35167	5.47449e-06	-1.24744e-10	-1.35517
11621934	chr16:11621934:C:G	4.22625e-07	-1.24744e-10	-1.26986	5.9145e-06	-1.24744e-10	-1.27787
11621945	chr16:11621945:A:G	5.24954e-07	-1.24744e-10	-1.05303	7.40971e-06	-1.24744e-10	-1.05248
11622051	chr16:11622051:G:A	3.94511e-07	-1.24744e-10	-1.33869	5.54947e-06	-1.24744e-10	-1.34157
11622086	chr16:11622086:G:A	2.98858e-07	-1.61637	-3.55028e-10	4.33614e-06	-1.58829	-3.55028e-10
11622248	chr16:11622248:A:G	1.38061e-06	1.25026	-1.33632	1.20187e-05	0.780814	-1.34962
11622417	chr16:11622417:C:T	5.6126e-07	-1.24744e-10	-0.986157	7.90299e-06	-1.24744e-10	-0.988034
11622430	chr16:11622430:A:T	3.59563e-07	-1.48645	0.0549966	6.44899e-06	-1.18445	-0.00689951
11622451	chr16:11622451:A:G	3.88228e-07	-1.24744e-10	-1.35475	5.46326e-06	-1.24744e-10	-1.35723
11622677	chr16:11622677:C:A	4.63355e-07	-1.24744e-10	-1.17785	6.64202e-06	-1.24744e-10	-1.16186
11622878	chr16:11622878:G:A	4.69742e-07	-1.16416	-3.55028e-10	5.86809e-06	-1.28575	-3.55028e-10
11622908	chr16:11622908:G:A	8.39869e-07	-1.24744e-10	-0.583095	1.22851e-05	-1.24744e-10	-0.546891
11622975	chr16:11622975:T:G	1.06995e-07	-1.32731	-1.31625	1.54767e-06	-1.30822	-1.31031
11623801	chr16:11623801:T:C	8.34317e-08	-1.59933	-1.29298	1.27099e-06	-1.49465	-1.32083
11624132	chr16:11624132:T:C	1.13788e-07	-1.22791	-1.3541	1.5644e-06	-1.25489	-1.35288
11624228	chr16:11624228:T:C	1.60107e-07	-1.50576	-0.734739	3.01895e-06	-1.1901	-0.760269
11624405	chr16:11624405:T:C	9.62808e-08	-1.58936	-1.15971	1.45873e-06	-1.4722	-1.20551
11624456	chr16:11624456:T:C	1.3663e-07	-1.11833	-1.28074	2.01542e-06	-1.07216	-1.28228
11624538	chr16:11624538:G:T	3.05491e-07	-1.59442	-3.55028e-10	5.01582e-06	-1.44268	-3.55028e-10
11624579	chr16:11624579:G:C	3.97975e-07	-1.24744e-10	-1.32995	5.58477e-06	-1.24744e-10	-1.33523
11625898	chr16:11625898:C:T	3.99933e-07	-1.24744e-10	-1.32504	5.59677e-06	-1.24744e-10	-1.33309
11625911	chr16:11625911:C:T	4.0382e-07	-1.24744e-10	-1.31537	5.69186e-06	-1.24744e-10	-1.31624
11626131	chr16:11626131:C:G	7.41706e-07	-1.24744e-10	-0.707388	1.04613e-05	-1.24744e-10	-0.707591
11626210	chr16:11626210:T:C	1.63726e-07	-0.867546	-1.3506	1.11247e-06	-1.59024	-1.35846
11626274	chr16:11626274:G:A	3.86643e-07	-1.24744e-10	-1.35884	5.45862e-06	-1.24744e-10	-1.35808
11626330	chr16:11626330:C:T	3.86761e-07	-1.24744e-10	-1.35854	5.45273e-06	-1.24744e-10	-1.35916
11626408	chr16:11626408:A:ATCTCAGCTCACTGCAACCTCTGCC	1.32865e-06	-0.124425	-3.55028e-10	1.71811e-05	-0.211463	-3.55028e-10
11626578	chr16:11626578:T:G	8.35039e-07	-1.24744e-10	-0.588864	1.18382e-05	-1.24744e-10	-0.583943
11626924	chr16:11626924:C:G	3.52195e-06	0.850429	-3.55028e-10	3.57465e-05	0.521178	-3.55028e-10
11627118	chr16:11627118:A:G	4.00149e-07	-1.24744e-10	-1.3245	5.68028e-06	-1.24744e-10	-1.31828
11627307	chr16:11627307:C:A	6.38883e-07	-1.24744e-10	-0.856621	9.2723e-06	-1.24744e-10	-0.828243
11627473	chr16:11627473:A:G	3.9472e-07	-1.24744e-10	-1.33816	5.60506e-06	-1.24744e-10	-1.33161
11627610	chr16:11627610:G:A	4.29364e-07	-1.24744e-10	-1.25404	6.12072e-06	-1.24744e-10	-1.2436
11627647	chr16:11627647:C:T	3.0148e-07	-1.60764	-3.55028e-10	4.28474e-06	-1.60022	-3.55028e-10
11627969	chr16:11627969:G:A	4.48825e-07	-0.138589	-1.07112	3.57714e-06	-0.742124	-1.03859
11628852	chr16:11628852:T:C	1.36049e-07	-1.12375	-1.27958	2.41963e-06	-0.862496	-1.30916
11628873	chr16:11628873:G:A	1.90593e-07	-0.915741	-1.15046	1.26524e-06	-1.61956	-1.20045
11628966	chr16:11628966:G:A	4.01636e-07	-1.24744e-10	-1.32079	5.716e-06	-1.24744e-10	-1.31201
11629182	chr16:11629182:G:T	1.84677e-06	-1.24744e-10	0.204852	2.74487e-05	-1.24744e-10	0.257043
11629261	chr16:11629261:C:T	2.76258e-06	-1.24744e-10	0.60758	3.8893e-05	-1.24744e-10	0.60554
11629313	chr16:11629313:T:A	1.51638e-07	-0.944802	-1.35005	4.32692e-06	-0.238755	-1.35166
11629420	chr16:11629420:G:A	2.2005e-07	-0.772156	-1.15033	1.31609e-06	-1.58068	-1.19992
11629464	chr16:11629464:C:T	4.81679e-07	-1.24744e-10	-1.13906	6.76473e-06	-1.24744e-10	-1.14355
11629831	chr16:11629831:C:T	1.39632e-06	-1.24744e-10	-0.0747444	2.06615e-05	-1.24744e-10	-0.0270052
11629841	chr16:11629841:A:C	1.40938e-06	-1.24744e-10	-0.0654398	2.08604e-05	-1.24744e-10	-0.0174221
11630513	chr16:11630513:C:T	3.01359e-07	-1.60804	-3.55028e-10	4.49383e-06	-1.55257	-3.55028e-10
11630616	chr16:11630616:T:C	4.6994e-07	-1.24744e-10	-1.16374	6.7012e-06	-1.24744e-10	-1.15299
11630724	chr16:11630724:AC:A	4.54384e-07	-1.24744e-10	-1.1974	6.3319e-06	-1.24744e-10	-1.20967
11630886	chr16:11630886:G:A	4.75599e-07	-1.24744e-10	-1.15177	6.64138e-06	-1.24744e-10	-1.16195
11631000	chr16:11631000:T:C	1.05448e-06	-1.24744e-10	-0.355535	1.45872e-05	-1.24744e-10	-0.375133
11631065	chr16:11631065:A:G	4.17813e-07	-1.24744e-10	-1.28131	5.8008e-06	-1.24744e-10	-1.29728
11631655	chr16:11631655:G:A	1.05906e-06	0.737988	-1.0892	3.46948e-06	-0.715744	-1.09553
11631908	chr16:11631908:A:G	2.22921e-06	1.75159	-1.35853	1.41392e-05	0.952476	-1.3588
11632089	chr16:11632089:G:C	3.62913e-07	-0.881034	-0.541146	5.47511e-06	-0.850262	-0.5048
11632524	chr16:11632524:A:T	5.01929e-07	-1.24744e-10	-1.09788	7.01332e-06	-1.24744e-10	-1.10746
11632725	chr16:11632725:C:T	4.99208e-07	0.233671	-1.33699	1.89874e-06	-1.09414	-1.31995
11632824	chr16:11632824:CCTT:C	4.68459e-07	-1.24744e-10	-1.16689	6.5689e-06	-1.24744e-10	-1.17293
11633696	chr16:11633696:A:G	2.65367e-06	1.92591	-1.35855	5.89598e-06	0.0764709	-1.35748
11633718	chr16:11633718:G:A	1.50116e-06	1.35714	-1.35949	3.56901e-06	-0.42411	-1.35888
11634262	chr16:11634262:C:T	1.44206e-06	-0.0425139	-3.55028e-10	5.3352e-06	-1.38095	-3.55028e-10
11634344	chr16:11634344:A:G	6.83208e-07	-0.789542	-3.55028e-10	4.1953e-06	-1.62131	-3.55028e-10
11634587	chr16:11634587:C:T	6.41729e-07	-1.24744e-10	-0.852176	8.9673e-06	-1.24744e-10	-0.861691
11634873	chr16:11634873:A:C	8.10922e-08	-1.57597	-1.34479	1.17735e-06	-1.55324	-1.33877
11634906	chr16:11634906:C:T	4.03258e-07	-1.31677	-3.55028e-10	4.23502e-06	-1.61189	-3.55028e-10
11635014	chr16:11635014:T:G	7.09982e-07	-1.24744e-10	-0.751102	1.04754e-05	-1.24744e-10	-0.706247
11635073	chr16:11635073:A:G	6.23386e-07	-1.24744e-10	-0.881176	8.68562e-06	-1.24744e-10	-0.893606
11635743	chr16:11635743:C:T	6.62447e-07	-1.24744e-10	-0.820401	9.21936e-06	-1.24744e-10	-0.83397
11636021	chr16:11636021:C:A	6.21096e-07	-1.24744e-10	-0.884856	9.02766e-06	-1.24744e-10	-0.854982
11636294	chr16:11636294:T:C	5.59018e-07	-1.24744e-10	-0.99016	7.28958e-06	-1.24744e-10	-1.06883
11636445	chr16:11636445:G:A	4.35804e-07	-1.24744e-10	-1.23915	6.20058e-06	-1.24744e-10	-1.23063
11636830	chr16:11636830:G:A	3.9324e-07	-1.24744e-10	-1.34192	5.58317e-06	-1.24744e-10	-1.33552
11636986	chr16:11636986:C:T	7.36092e-07	-1.24744e-10	-0.714986	1.08687e-05	-1.24744e-10	-0.66939
11638182	chr16:11638182:T:C	1.7117e-06	-1.24744e-10	0.128903	2.63712e-05	-1.24744e-10	0.216999
11638202	chr16:11638202:C:T	1.8964e-07	-1.57713	-0.494082	3.069e-06	-1.52007	-0.413849
11638299	chr16:11638299:T:G	2.15599e-07	-1.58633	-0.356594	3.51255e-06	-1.53089	-0.268041
11638615	chr16:11638615:C:T	2.21974e-07	-1.62068	-0.293102	3.4895e-06	-1.60126	-0.204257
11638932	chr16:11638932:G:T	1.01613e-06	-1.24744e-10	-0.392583	1.49914e-05	-1.24744e-10	-0.347798
11639027	chr16:11639027:C:T	2.29551e-07	-1.56504	-0.315174	3.67071e-06	-1.49442	-0.260468
11639299	chr16:11639299:G:A	2.10971e-07	-1.58758	-0.377037	3.32855e-06	-1.53	-0.322736
11639302	chr16:11639302:G:A	1.11049e-06	-1.24744e-10	-0.303783	1.53568e-05	-1.24744e-10	-0.323718
11639603	chr16:11639603:T:C	7.13631e-07	-1.24744e-10	-0.745975	1.00302e-05	-1.24744e-10	-0.749679
11639927	chr16:11639927:A:G	2.82671e-07	-1.26331	-0.40875	3.38839e-06	-1.39335	-0.441569
11640461	chr16:11640461:T:C	8.11671e-08	-1.56086	-1.35898	1.16067e-06	-1.54674	-1.35954
11640786	chr16:11640786:G:T	4.3299e-07	0.0737142	-1.31934	1.49783e-06	-1.31839	-1.33287
11640946	chr16:11640946:G:A	3.98402e-07	-1.24744e-10	-1.32888	5.63697e-06	-1.24744e-10	-1.32593
11641443	chr16:11641443:G:A	3.87735e-07	-0.187023	-1.169	2.90923e-06	-0.862416	-1.12497
11641466	chr16:11641466:C:T	4.23041e-07	-1.24744e-10	-1.26887	6.03197e-06	-1.24744e-10	-1.2582
11641634	chr16:11641634:T:C	7.42353e-07	-1.24744e-10	-0.706516	1.02549e-05	-1.24744e-10	-0.727515
11641991	chr16:11641991:GC:G	8.82333e-07	-1.24744e-10	-0.533772	1.32862e-05	-1.24744e-10	-0.468546
11642019	chr16:11642019:G:A	1.17744e-06	-1.32261	1.07737	1.17468e-05	-1.61998	1.02829
11642318	chr16:11642318:T:C	8.60312e-08	-1.50923	-1.3524	1.24601e-06	-1.48695	-1.34837
11642679	chr16:11642679:C:T	3.09452e-07	-1.58154	-3.55028e-10	4.19813e-06	-1.62063	-3.55028e-10
11642971	chr16:11642971:C:T	4.62027e-07	-1.24744e-10	-1.18072	6.41348e-06	-1.24744e-10	-1.19687
11642979	chr16:11642979:C:T	3.15159e-07	-0.258855	-1.30441	1.32462e-06	-1.46011	-1.31404
11642991	chr16:11642991:T:A	1.04178e-07	-1.35782	-1.31242	1.55992e-06	-1.31477	-1.29587
11643022	chr16:11643022:T:C	1.10508e-07	-1.53463	-1.07662	1.6636e-06	-1.50204	-1.04425
11643052	chr16:11643052:C:T	1.09949e-07	-1.53943	-1.0769	1.65374e-06	-1.50768	-1.04455
11643153	chr16:11643153:C:G	8.46464e-07	-1.24744e-10	-0.575274	1.24273e-05	-1.24744e-10	-0.535381
11643177	chr16:11643177:A:G	8.43161e-07	-1.24744e-10	-0.579184	1.23776e-05	-1.24744e-10	-0.539389
11643234	chr16:11643234:C:T	1.25634e-07	-1.53498	-0.947991	1.89969e-06	-1.50158	-0.912008
11643248	chr16:11643248:T:C	8.38651e-08	-1.53377	-1.35336	1.21127e-06	-1.51386	-1.34975
11643302	chr16:11643302:T:C	8.56393e-08	-1.50811	-1.35809	1.23926e-06	-1.4847	-1.35606
11643307	chr16:11643307:G:A	7.88157e-07	-1.24744e-10	-0.646644	1.1541e-05	-1.24744e-10	-0.609371
11643671	chr16:11643671:TTTC:T	9.07348e-07	-1.24744e-10	-0.505816	1.33783e-05	-1.24744e-10	-0.461637
11643692	chr16:11643692:A:G	7.79356e-07	-1.24744e-10	-0.657874	1.08651e-05	-1.24744e-10	-0.669716
11643987	chr16:11643987:C:G	1.14475e-07	-1.51338	-1.06261	1.72929e-06	-1.47804	-1.02953
11644026	chr16:11644026:T:A	4.45714e-07	-1.24744e-10	-1.21666	6.25694e-06	-1.24744e-10	-1.22158
11644258	chr16:11644258:C:G	8.38477e-08	-1.53083	-1.35651	1.20996e-06	-1.51089	-1.3538
11644359	chr16:11644359:G:A	2.98031e-07	-1.61914	-3.55028e-10	4.28228e-06	-1.60079	-3.55028e-10
11644459	chr16:11644459:G:A	4.49751e-07	-1.24744e-10	-1.20765	6.45637e-06	-1.24744e-10	-1.19021
11644534	chr16:11644534:T:C	1.00006e-07	-1.38214	-1.32897	1.49704e-06	-1.34005	-1.31174
11644587	chr16:11644587:G:A	4.19307e-07	-1.24744e-10	-1.27774	5.85999e-06	-1.24744e-10	-1.28713
11644642	chr16:11644642:G:A	3.32056e-07	-0.215747	-1.29529	1.3555e-06	-1.4454	-1.3057
11644917	chr16:11644917:A:G	4.44096e-07	-1.24744e-10	-1.2203	6.36433e-06	-1.24744e-10	-1.20457
11645044	chr16:11645044:C:G	3.53737e-07	-0.120688	-1.3271	1.47857e-06	-1.34062	-1.32358
11645193	chr16:11645193:G:A	3.63056e-07	-0.0892076	-1.33258	1.49104e-06	-1.32652	-1.32929
11645340	chr16:11645340:T:C	1.10189e-06	0.0530677	-0.364628	5.66966e-06	-1.05354	-0.266606
11645410	chr16:11645410:C:T	5.13174e-07	-1.24744e-10	-1.07573	7.44623e-06	-1.24744e-10	-1.04757
11645599	chr16:11645599:G:A	8.24055e-08	-1.55341	-1.35128	1.18865e-06	-1.5353	-1.34715
11645995	chr16:11645995:A:C	3.87025e-07	-0.029719	-1.32813	1.53857e-06	-1.29988	-1.32453
11646194	chr16:11646194:C:T	7.78743e-07	-1.24744e-10	-0.65866	1.14006e-05	-1.24744e-10	-0.621607
11646280	chr16:11646280:C:T	4.05249e-07	0.047556	-1.3594	1.54056e-06	-1.26417	-1.35896
11646468	chr16:11646468:G:A	1.11484e-06	-1.24744e-10	-0.299879	1.55874e-05	-1.24744e-10	-0.30881
11646751	chr16:11646751:C:T	9.73862e-07	-0.091455	-0.343617	5.30065e-06	-1.1446	-0.242844
11646777	chr16:11646777:C:T	4.08964e-07	-1.24744e-10	-1.30272	5.70081e-06	-1.24744e-10	-1.31467
11646813	chr16:11646813:G:A	2.99282e-07	-1.61496	-3.55028e-10	4.57589e-06	-1.53447	-3.55028e-10
11647002	chr16:11647002:G:A	2.57968e-07	-0.493952	-1.26956	2.0965e-06	-1.07737	-1.23763
11647339	chr16:11647339:A:G	9.53997e-07	-1.24744e-10	-0.455681	1.40863e-05	-1.24744e-10	-0.410074
11647587	chr16:11647587:T:C	1.15736e-06	-1.24744e-10	-0.262448	1.70656e-05	-1.24744e-10	-0.218208
11647682	chr16:11647682:T:C	1.1542e-06	-1.24744e-10	-0.26518	1.70061e-05	-1.24744e-10	-0.221702
11647910	chr16:11647910:G:A	8.14017e-07	-0.136171	-0.478189	4.45619e-06	-1.15491	-0.406071
11647960	chr16:11647960:G:T	3.76489e-07	-1.36288	-0.0225707	3.94945e-06	-1.61482	-0.0668811
11648005	chr16:11648005:G:A	4.34602e-07	-1.24744e-10	-1.24191	6.2213e-06	-1.24744e-10	-1.2273
11648721	chr16:11648721:T:C	1.03109e-06	-1.24744e-10	-0.377966	1.37736e-05	-1.24744e-10	-0.43252
11648754	chr16:11648754:A:C	1.04949e-06	-1.24744e-10	-0.360278	1.54353e-05	-1.24744e-10	-0.318618
11649147	chr16:11649147:TCTC:T	2.99239e-07	-0.261396	-1.3537	1.26665e-06	-1.46202	-1.35688
11649228	chr16:11649228:G:C	6.22518e-07	-1.24744e-10	-0.88257	8.53085e-06	-1.24744e-10	-0.911585
11649451	chr16:11649451:A:G	1.20929e-07	-1.46897	-1.05217	1.47468e-06	-1.57675	-1.09008
11649476	chr16:11649476:T:C	8.31439e-08	-1.54565	-1.35012	1.19283e-06	-1.5262	-1.35275
11649507	chr16:11649507:C:G	8.15509e-08	-1.56505	-1.35006	1.16694e-06	-1.5482	-1.35269
11649534	chr16:11649534:G:C	4.01457e-07	-1.24744e-10	-1.32124	5.72398e-06	-1.24744e-10	-1.31061
11649676	chr16:11649676:G:C	8.52713e-07	-1.24744e-10	-0.567918	1.25287e-05	-1.24744e-10	-0.527256
11649787	chr16:11649787:T:C	9.54077e-07	-1.24744e-10	-0.455597	1.40876e-05	-1.24744e-10	-0.40998
11649825	chr16:11649825:T:C	3.01072e-07	-1.60899	-3.55028e-10	4.64193e-06	-1.52014	-3.55028e-10
11649839	chr16:11649839:G:A	5.25999e-07	-0.0286171	-1.02243	2.15817e-06	-1.28516	-1.00085
11649877	chr16:11649877:A:G	4.09283e-07	-1.24744e-10	-1.30194	5.72398e-06	-1.24744e-10	-1.31061
11649959	chr16:11649959:G:A	4.42468e-07	-1.24744e-10	-1.22397	6.33984e-06	-1.24744e-10	-1.20842
11650108	chr16:11650108:G:A	3.98636e-07	-1.24744e-10	-1.32829	5.67813e-06	-1.24744e-10	-1.31865
11650404	chr16:11650404:A:G	5.23753e-07	-1.24744e-10	-1.05532	7.49183e-06	-1.24744e-10	-1.04146
11650407	chr16:11650407:C:T	1.25837e-06	-1.24744e-10	-0.178766	1.72138e-05	-1.24744e-10	-0.209566
11650522	chr16:11650522:G:A	7.80494e-07	-1.24744e-10	-0.656414	1.14628e-05	-1.24744e-10	-0.616169
11650717	chr16:11650717:T:C	3.96231e-07	-1.24744e-10	-1.33434	5.63693e-06	-1.24744e-10	-1.32594
11650848	chr16:11650848:G:A	4.24751e-07	-0.130789	-1.13405	2.17659e-06	-1.1768	-1.10072
11650911	chr16:11650911:C:A	1.24064e-06	-1.24744e-10	-0.192962	1.83091e-05	-1.24744e-10	-0.147878
11651029	chr16:11651029:G:A	8.10655e-08	-1.57528	-1.3458	1.15902e-06	-1.55862	-1.34908
11651052	chr16:11651052:G:A	8.94525e-07	-1.24744e-10	-0.520049	1.31658e-05	-1.24744e-10	-0.477649
11651809	chr16:11651809:G:A	4.47078e-07	-0.359913	-0.853694	2.62137e-06	-1.27781	-0.813771
11651906	chr16:11651906:G:C	3.24857e-07	-0.175846	-1.35711	1.3875e-06	-1.37128	-1.35649
11651991	chr16:11651991:A:G	8.83687e-08	-1.50449	-1.33033	1.23312e-06	-1.50262	-1.34311
11652273	chr16:11652273:G:A	3.88372e-07	-1.35438	-3.55028e-10	7.46562e-06	-1.04497	-3.55028e-10
11652698	chr16:11652698:C:T	4.136e-07	-0.411981	-0.879461	2.36686e-06	-1.35296	-0.840749
11653205	chr16:11653205:A:G	8.3182e-08	-1.5572	-1.33811	1.16302e-06	-1.56164	-1.34261
11653223	chr16:11653223:A:C	4.04695e-07	-1.24744e-10	-1.31321	5.77433e-06	-1.24744e-10	-1.30185
11653941	chr16:11653941:C:A	1.00543e-06	-1.24744e-10	-0.40317	1.50618e-05	-1.24744e-10	-0.34311
11653957	chr16:11653957:A:G	1.27199e-06	-1.24744e-10	-0.168005	1.87685e-05	-1.24744e-10	-0.123093
11654112	chr16:11654112:C:T	3.99081e-07	-0.350586	-0.976591	2.32521e-06	-1.26949	-0.941978
11654205	chr16:11654205:A:G	1.12627e-07	-1.54032	-1.05194	1.69207e-06	-1.51668	-1.01265
11654261	chr16:11654261:C:T	3.82742e-07	-0.401825	-0.967155	2.28708e-06	-1.29585	-0.932145
11654765	chr16:11654765:G:T	4.56571e-07	-1.24744e-10	-1.1926	6.31426e-06	-1.24744e-10	-1.21247
11654981	chr16:11654981:T:C	8.29651e-08	-1.55113	-1.34679	1.16142e-06	-1.55544	-1.35019
11655205	chr16:11655205:C:G	3.86324e-07	-1.24744e-10	-1.35966	5.4525e-06	-1.24744e-10	-1.3592
11655343	chr16:11655343:T:G	4.08324e-07	-1.24744e-10	-1.30428	5.79012e-06	-1.24744e-10	-1.29912
11655575	chr16:11655575:T:C	1.50297e-06	-1.24744e-10	-0.00114171	2.22536e-05	-1.24744e-10	0.0472311
11655905	chr16:11655905:G:A	3.13912e-07	-0.251712	-1.31552	2.36987e-06	-0.896646	-1.29579
11656160	chr16:11656160:G:A	1.53458e-07	-1.08137	-1.20155	1.59321e-06	-1.41165	-1.17787
11656287	chr16:11656287:T:G	5.92506e-07	-1.24744e-10	-0.931981	8.22203e-06	-1.24744e-10	-0.948458
11656844	chr16:11656844:T:C	3.88339e-07	-1.24744e-10	-1.35446	5.48619e-06	-1.24744e-10	-1.35304
11656942	chr16:11656942:C:T	9.41579e-07	-1.24744e-10	-0.468783	1.38737e-05	-1.24744e-10	-0.425282
11657030	chr16:11657030:A:G	1.23666e-07	-1.44164	-1.05711	2.02544e-06	-1.36908	-0.980405
11657038	chr16:11657038:G:A	4.34876e-07	-1.24744e-10	-1.24128	6.22905e-06	-1.24744e-10	-1.22605
11657149	chr16:11657149:C:T	2.60823e-07	-0.510613	-1.24189	2.15547e-06	-1.08135	-1.20592
11657159	chr16:11657159:A:G	2.09835e-07	-0.620442	-1.34958	1.4212e-06	-1.35461	-1.34917
11657389	chr16:11657389:G:A	3.77631e-07	-1.38242	-3.55028e-10	4.21808e-06	-1.6159	-3.55028e-10
11657555	chr16:11657555:C:T	9.42934e-07	-1.24744e-10	-0.467345	1.38941e-05	-1.24744e-10	-0.423813
11657599	chr16:11657599:G:A	6.35617e-07	-1.24744e-10	-0.861745	9.22164e-06	-1.24744e-10	-0.833722
11658301	chr16:11658301:G:A	7.00662e-07	-1.24744e-10	-0.764316	1.02321e-05	-1.24744e-10	-0.729742
11658483	chr16:11658483:T:G	4.69615e-07	-1.24744e-10	-1.16443	6.78299e-06	-1.24744e-10	-1.14086
11658811	chr16:11658811:A:T	4.20202e-07	-1.24744e-10	-1.27561	5.97515e-06	-1.24744e-10	-1.26767
11659253	chr16:11659253:G:A	4.21721e-07	-1.24744e-10	-1.272	5.92543e-06	-1.24744e-10	-1.27602
11659521	chr16:11659521:G:C	2.66054e-07	-0.387084	-1.34556	1.22653e-06	-1.50014	-1.35095
11659663	chr16:11659663:G:A	1.10843e-07	-1.49865	-1.10958	1.86075e-06	-1.3951	-1.03919
11659922	chr16:11659922:G:A	4.02283e-07	-1.24744e-10	-1.31919	5.67326e-06	-1.24744e-10	-1.31951
11660115	chr16:11660115:C:T	1.07952e-07	-1.61484	-1.01982	1.99962e-06	-1.3266	-1.03571
11660317	chr16:11660317:G:T	7.26324e-07	-1.24744e-10	-0.728345	1.01843e-05	-1.24744e-10	-0.734429
11660465	chr16:11660465:A:C	4.1167e-07	-1.24744e-10	-1.29612	5.72658e-06	-1.24744e-10	-1.31016
11660553	chr16:11660553:C:T	9.27087e-08	-1.44407	-1.34281	1.46948e-06	-1.34498	-1.32539
11660598	chr16:11660598:G:A	3.16394e-07	-0.265689	-1.29366	2.48749e-06	-0.88864	-1.25536
11660700	chr16:11660700:T:C	3.99854e-07	-1.32524	-3.55028e-10	4.46075e-06	-1.55996	-3.55028e-10
11660779	chr16:11660779:G:T	1.99443e-07	-0.700781	-1.32003	1.41544e-06	-1.38984	-1.318
11660815	chr16:11660815:A:G	9.00467e-08	-1.4685	-1.34752	1.41132e-06	-1.37868	-1.33207
11660982	chr16:11660982:G:C	2.85651e-07	-0.312953	-1.34862	1.25179e-06	-1.47739	-1.35331
11661081	chr16:11661081:C:T	8.52938e-08	-1.61582	-1.25442	1.92547e-06	-1.14045	-1.25965
11661110	chr16:11661110:T:C	4.41811e-07	-1.24744e-10	-1.22546	6.33684e-06	-1.24744e-10	-1.2089
11661340	chr16:11661340:T:G	4.70103e-07	-1.24744e-10	-1.16339	6.51051e-06	-1.24744e-10	-1.18186
11661503	chr16:11661503:G:A	4.07985e-07	-1.24744e-10	-1.30511	5.82511e-06	-1.24744e-10	-1.2931
11661623	chr16:11661623:T:C	5.75362e-07	-1.24744e-10	-0.961342	8.40147e-06	-1.24744e-10	-0.926868
11661673	chr16:11661673:T:C	3.89104e-07	-1.24744e-10	-1.3525	5.49674e-06	-1.24744e-10	-1.35112
11661803	chr16:11661803:T:C	4.85236e-07	-1.24744e-10	-1.13171	7.02954e-06	-1.24744e-10	-1.10515
11661806	chr16:11661806:A:G	1.09181e-06	-1.24744e-10	-0.320753	1.61517e-05	-1.24744e-10	-0.273252
11661841	chr16:11661841:G:T	1.98895e-07	-0.745076	-1.27849	2.36394e-06	-0.922219	-1.27273
11661893	chr16:11661893:T:G	8.52662e-07	-1.24744e-10	-0.567978	1.2518e-05	-1.24744e-10	-0.528104
11661915	chr16:11661915:G:C	8.32523e-07	-1.24744e-10	-0.591881	1.12627e-05	-1.24744e-10	-0.633777
11661928	chr16:11661928:T:C	4.24458e-07	-1.24744e-10	-1.26553	6.06775e-06	-1.24744e-10	-1.25229
11662033	chr16:11662033:A:G	3.87983e-07	-1.24744e-10	-1.35538	5.49301e-06	-1.24744e-10	-1.3518
11662049	chr16:11662049:C:T	1.03951e-07	-1.60262	-1.06981	1.71024e-06	-1.40984	-1.1088
11662417	chr16:11662417:G:A	3.59526e-07	-0.157848	-1.27371	2.73246e-06	-0.81935	-1.23072
11662428	chr16:11662428:G:T	4.23126e-07	-1.24744e-10	-1.26867	5.87896e-06	-1.24744e-10	-1.28389
11662445	chr16:11662445:C:T	8.65219e-08	-1.59688	-1.25906	2.1449e-06	-1.02817	-1.26402
11662451	chr16:11662451:T:C	4.10197e-07	-1.24744e-10	-1.29971	5.85174e-06	-1.24744e-10	-1.28854
11662625	chr16:11662625:T:TC	4.89097e-07	-1.24744e-10	-1.12378	6.75688e-06	-1.24744e-10	-1.14471
11663224	chr16:11663224:C:G	4.08256e-07	-1.24744e-10	-1.30445	5.70605e-06	-1.24744e-10	-1.31375
11663235	chr16:11663235:T:C	1.75782e-07	-0.821617	-1.32548	1.11247e-06	-1.61379	-1.33491
11663414	chr16:11663414:T:C	3.97228e-07	-1.24744e-10	-1.33183	5.65385e-06	-1.24744e-10	-1.32294
11663595	chr16:11663595:G:A	6.7385e-07	-1.24744e-10	-0.803333	9.14567e-06	-1.24744e-10	-0.841994
11663703	chr16:11663703:T:C	8.91629e-08	-1.6191	-1.20678	1.91299e-06	-1.22497	-1.18164
11663814	chr16:11663814:G:A	1.17928e-06	-1.24744e-10	-0.24368	1.6348e-05	-1.24744e-10	-0.261167
11663986	chr16:11663986:C:T	9.01806e-08	-1.53862	-1.27591	2.59679e-06	-0.822163	-1.27884
11664097	chr16:11664097:A:G	8.49211e-07	-1.24744e-10	-0.572033	1.2466e-05	-1.24744e-10	-0.532273
11664110	chr16:11664110:A:C	1.0894e-06	-1.24744e-10	-0.322961	1.61309e-05	-1.24744e-10	-0.274539
11664545	chr16:11664545:G:A	9.30097e-07	-1.24744e-10	-0.481052	1.36828e-05	-1.24744e-10	-0.439135
11664684	chr16:11664684:G:C	9.24853e-08	-1.61246	-1.17683	2.11703e-06	-1.13987	-1.16539
11664822	chr16:11664822:T:C	3.86314e-07	-1.24744e-10	-1.35969	5.45454e-06	-1.24744e-10	-1.35883
11664900	chr16:11664900:G:A	4.61477e-07	-1.24744e-10	-1.18191	6.48336e-06	-1.24744e-10	-1.18604
11664936	chr16:11664936:TG:T	1.94323e-07	-1.16893	-0.877886	6.22341e-06	-0.453327	-0.773629
11665106	chr16:11665106:G:C	4.61017e-07	-1.24744e-10	-1.18291	6.47702e-06	-1.24744e-10	-1.18701
11665159	chr16:11665159:G:A	4.72699e-07	-1.24744e-10	-1.15788	6.63909e-06	-1.24744e-10	-1.1623
11665221	chr16:11665221:T:G	9.6967e-07	-1.24744e-10	-0.439386	1.32098e-05	-1.24744e-10	-0.474318
11665268	chr16:11665268:ACCCCAGCAAG:A	4.27175e-07	-1.24744e-10	-1.25915	6.14193e-06	-1.24744e-10	-1.24014
11665360	chr16:11665360:C:G	9.29702e-08	-1.47436	-1.3097	1.27878e-06	-1.5263	-1.28307
11665400	chr16:11665400:T:C	4.09893e-07	-1.24744e-10	-1.30045	5.77768e-06	-1.24744e-10	-1.30127
11665462	chr16:11665462:G:T	1.00635e-06	-1.24744e-10	-0.40226	1.49431e-05	-1.24744e-10	-0.351024
11665627	chr16:11665627:A:G	6.19774e-07	0.437222	-1.32421	1.15738e-06	-1.59125	-1.31787
11666003	chr16:11666003:C:G	3.87374e-07	-1.24744e-10	-1.35695	5.49064e-06	-1.24744e-10	-1.35223
11666062	chr16:11666062:C:T	3.87553e-07	-1.24744e-10	-1.35649	5.45199e-06	-1.24744e-10	-1.3593
11666088	chr16:11666088:A:T	1.28962e-06	-1.24744e-10	-0.154236	1.76947e-05	-1.24744e-10	-0.182012
11666330	chr16:11666330:T:C	0.0674734	11.5893	-0.878441	2.74276e-06	-0.967948	-1.07836
11666399	chr16:11666399:G:T	4.61632e-07	-1.24744e-10	-1.18157	6.3518e-06	-1.24744e-10	-1.20654
11666603	chr16:11666603:A:G	4.0849e-07	-1.24744e-10	-1.30387	5.75641e-06	-1.24744e-10	-1.30496
11666783	chr16:11666783:A:G	7.67018e-07	-1.24744e-10	-0.673832	1.0809e-05	-1.24744e-10	-0.674896
11666839	chr16:11666839:A:G	4.13889e-07	-1.24744e-10	-1.29074	5.77952e-06	-1.24744e-10	-1.30095
11667257	chr16:11667257:A:T	1.51886e-07	-1.35555	-0.937663	2.56017e-06	-1.08479	-1.03041
11667326	chr16:11667326:G:A	3.86315e-07	-1.24744e-10	-1.35969	5.45334e-06	-1.24744e-10	-1.35905
11667498	chr16:11667498:C:A	7.6627e-07	-1.24744e-10	-0.674807	1.07985e-05	-1.24744e-10	-0.675867
11667703	chr16:11667703:C:T	3.92185e-07	-1.24744e-10	-1.34461	5.45517e-06	-1.24744e-10	-1.35871
11667832	chr16:11667832:T:C	4.05071e-07	-1.24744e-10	-1.31228	5.62062e-06	-1.24744e-10	-1.32883
11668615	chr16:11668615:C:T	3.11892e-07	-1.57368	-3.55028e-10	4.1943e-06	-1.62155	-3.55028e-10
11668893	chr16:11668893:CA:C	2.13123e-06	0.348112	-3.55028e-10	1.00403e-05	-0.748669	-3.55028e-10
11669258	chr16:11669258:C:T	6.96333e-07	-1.24744e-10	-0.770514	8.904e-06	-1.24744e-10	-0.868774
11669339	chr16:11669339:C:T	4.12878e-07	-1.24744e-10	-1.29319	5.74537e-06	-1.24744e-10	-1.30688
11670226	chr16:11670226:A:G	0.0145089	10.416	-1.2421	1.12613e-06	-1.61343	-1.32306
11670284	chr16:11670284:T:C	4.18334e-07	-1.24744e-10	-1.28006	5.91028e-06	-1.24744e-10	-1.27858
11670473	chr16:11670473:G:C	0.00957683	9.57431	-0.815799	1.48803e-06	-1.57118	-1.08664
11670773	chr16:11670773:G:A	4.07604e-07	-1.24744e-10	-1.30605	5.68047e-06	-1.24744e-10	-1.31824
11670821	chr16:11670821:A:G	3.87405e-07	-1.24744e-10	-1.35687	5.45273e-06	-1.24744e-10	-1.35916
11670965	chr16:11670965:C:T	0.0263899	10.9879	-1.2157	1.24234e-06	-1.53226	-1.30602
11671064	chr16:11671064:C:T	0.0159218	10.4483	-1.18142	1.16919e-06	-1.61262	-1.28634
11671434	chr16:11671434:A:C	3.86324e-07	-1.24744e-10	-1.35966	5.45146e-06	-1.24744e-10	-1.35939
11671507	chr16:11671507:G:A	3.87574e-07	-1.24744e-10	-1.35644	5.45781e-06	-1.24744e-10	-1.35823
11671552	chr16:11671552:A:G	0.0165495	10.4764	-1.17083	1.17831e-06	-1.61178	-1.27941
11671662	chr16:11671662:T:C	0.0147908	10.3665	-1.17333	1.17283e-06	-1.61475	-1.2811
11672098	chr16:11672098:C:A	0.0109487	10.032	-1.13966	1.19221e-06	-1.62062	-1.25885
11672638	chr16:11672638:G:A	4.17856e-07	-1.24744e-10	-1.28121	5.80635e-06	-1.24744e-10	-1.29632
11672761	chr16:11672761:C:T	2.85337e-07	-0.771521	-0.891148	1.78882e-06	-1.60834	-0.865377
11673130	chr16:11673130:T:C	0.012345	10.1996	-1.1872	1.15847e-06	-1.61833	-1.28985
11673199	chr16:11673199:C:A	0.00354388	8.51234	-0.747951	1.68806e-06	-1.51367	-1.01803
11673449	chr16:11673449:A:T	1.2119e-07	-1.44833	-1.07065	1.98482e-06	-1.23619	-1.13355
11673542	chr16:11673542:T:C	5.13975e-07	-1.24744e-10	-1.07417	7.00935e-06	-1.24744e-10	-1.10803
11673687	chr16:11673687:T:C	3.87613e-07	-1.24744e-10	-1.35633	5.4758e-06	-1.24744e-10	-1.35494
11673689	chr16:11673689:A:T	3.87622e-07	-1.24744e-10	-1.35631	5.47595e-06	-1.24744e-10	-1.35491
11673753	chr16:11673753:C:T	1.30384e-07	-1.57429	-0.871566	1.89608e-06	-1.44457	-0.970911
11673891	chr16:11673891:C:T	3.86307e-07	-1.24744e-10	-1.35971	5.45367e-06	-1.24744e-10	-1.35899
11674080	chr16:11674080:A:G	4.11865e-07	-1.24744e-10	-1.29565	6.00067e-06	-1.24744e-10	-1.2634
11674115	chr16:11674115:G:A	2.97548e-07	-1.62076	-3.55028e-10	6.01298e-06	-1.26135	-3.55028e-10
11674122	chr16:11674122:G:T	0.0212145	10.6622	-1.10836	1.23534e-06	-1.6076	-1.23633
11674228	chr16:11674228:G:A	3.97289e-07	-1.24744e-10	-1.33168	5.48192e-06	-1.24744e-10	-1.35382
11674257	chr16:11674257:G:A	1.22562e-07	-1.47685	-1.03088	2.01603e-06	-1.32206	-1.03208
11674477	chr16:11674477:G:T	4.05771e-07	-1.24744e-10	-1.31055	5.69576e-06	-1.24744e-10	-1.31555
11674657	chr16:11674657:C:G	4.04178e-07	-1.24744e-10	-1.31449	5.71175e-06	-1.24744e-10	-1.31275
11674703	chr16:11674703:A:C	4.13271e-07	-1.24744e-10	-1.29224	5.79546e-06	-1.24744e-10	-1.2982
11674954	chr16:11674954:T:C	0.0615803	11.8857	-1.2662	1.23131e-06	-1.51307	-1.33412
11675118	chr16:11675118:C:A	4.13723e-07	-1.24744e-10	-1.29115	5.79567e-06	-1.24744e-10	-1.29816
11675130	chr16:11675130:C:T	7.83558e-07	-1.24744e-10	-0.652497	1.10416e-05	-1.24744e-10	-0.653602
11675151	chr16:11675151:C:T	7.82941e-07	-1.24744e-10	-0.653284	1.10329e-05	-1.24744e-10	-0.654391
11675316	chr16:11675316:A:G	4.67586e-07	-1.24744e-10	-1.16876	6.60802e-06	-1.24744e-10	-1.16699
11675320	chr16:11675320:C:T	0.00982015	10.1375	-1.35394	1.11337e-06	-1.61517	-1.33271
11675404	chr16:11675404:A:G	5.34572e-07	-1.03487	-3.55028e-10	4.4136e-06	-1.57058	-3.55028e-10
11675468	chr16:11675468:T:C	3.00231e-07	-1.61179	-3.55028e-10	7.77848e-06	-1.00391	-3.55028e-10
11675499	chr16:11675499:T:G	1.50163e-07	-1.58997	-0.714653	2.24517e-06	-1.41335	-0.83314
11675612	chr16:11675612:A:G	7.96246e-07	-1.24744e-10	-0.636433	1.12216e-05	-1.24744e-10	-0.637435
11675740	chr16:11675740:G:A	1.54921e-07	-1.51601	-0.757414	2.53348e-06	-1.26242	-0.863262
11675786	chr16:11675786:G:A	3.9243e-07	-1.24744e-10	-1.34398	5.52098e-06	-1.24744e-10	-1.34672
11676107	chr16:11676107:C:T	0.00715342	9.29947	-0.832713	1.47598e-06	-1.57258	-1.09337
11676641	chr16:11676641:A:G	7.85355e-07	-1.24744e-10	-0.650206	1.11729e-05	-1.24744e-10	-0.641781
11676921	chr16:11676921:A:G	0.0188387	10.7767	-1.3416	1.10869e-06	-1.59265	-1.35945
11677079	chr16:11677079:C:T	4.01137e-07	-1.24744e-10	-1.32204	5.6711e-06	-1.24744e-10	-1.31989
11677122	chr16:11677122:G:A	3.94569e-07	-1.33855	-3.55028e-10	8.49038e-06	-0.916341	-3.55028e-10
11677156	chr16:11677156:C:T	3.21206e-07	-1.54426	-3.55028e-10	4.47125e-06	-1.55761	-3.55028e-10
11677179	chr16:11677179:C:T	1.50021e-06	-1.24744e-10	-0.00298423	2.10397e-05	-1.24744e-10	-0.00886313
11677309	chr16:11677309:G:T	7.52721e-07	-1.24744e-10	-0.692647	9.2877e-06	-1.24744e-10	-0.826584
11677547	chr16:11677547:C:T	4.43314e-07	-1.24744e-10	-1.22206	6.11508e-06	-1.24744e-10	-1.24452
11677615	chr16:11677615:T:C	1.10304e-06	-0.310521	-3.55028e-10	5.68937e-06	-1.31667	-3.55028e-10
11677850	chr16:11677850:C:T	3.05661e-07	-0.237491	-1.35637	1.4873e-06	-1.29937	-1.35894
11678357	chr16:11678357:A:G	1.06475e-07	-1.61334	-1.03509	1.66933e-06	-1.45552	-1.08734
11678374	chr16:11678374:C:A	1.93964e-07	-1.48598	-0.562687	3.05161e-06	-1.27068	-0.668928
11678599	chr16:11678599:C:T	3.90616e-07	-1.24744e-10	-1.34862	5.51946e-06	-1.24744e-10	-1.34699
11678618	chr16:11678618:C:T	4.25167e-07	-1.24744e-10	-1.26386	5.96442e-06	-1.24744e-10	-1.26946
11679877	chr16:11679877:C:G	1.36913e-07	-1.42362	-0.973381	2.33519e-06	-1.23294	-0.974243
11679950	chr16:11679950:G:A	4.08182e-07	-1.24744e-10	-1.30463	5.77159e-06	-1.24744e-10	-1.30233
11680029	chr16:11680029:T:A	1.25243e-06	-1.24744e-10	-0.183499	1.60495e-05	-1.24744e-10	-0.2796
11680125	chr16:11680125:A:G	2.98468e-07	-0.278121	-1.33956	1.47608e-06	-1.30944	-1.35645
11680345	chr16:11680345:G:T	1.06406e-07	-1.51049	-1.13859	1.80212e-06	-1.27525	-1.19106
11680527	chr16:11680527:G:A	4.22371e-07	-1.24744e-10	-1.27046	5.9183e-06	-1.24744e-10	-1.27723
11680769	chr16:11680769:C:T	0.0114647	9.82191	-0.883469	1.41245e-06	-1.57733	-1.13262
11680774	chr16:11680774:G:A	3.87041e-07	-1.24744e-10	-1.35781	5.45468e-06	-1.24744e-10	-1.3588
11681094	chr16:11681094:T:C	0.020844	10.4728	-0.936589	1.31326e-06	-1.61096	-1.1718
11681644	chr16:11681644:C:G	3.9653e-07	-1.24744e-10	-1.33359	5.61196e-06	-1.24744e-10	-1.33038
11682016	chr16:11682016:T:A	4.08725e-07	-1.24744e-10	-1.3033	5.98692e-06	-1.24744e-10	-1.2657
11682614	chr16:11682614:T:A	8.29612e-07	-1.24744e-10	-0.595384	1.16888e-05	-1.24744e-10	-0.596645
11682983	chr16:11682983:C:T	4.13854e-07	-1.24744e-10	-1.29083	5.76957e-06	-1.24744e-10	-1.30268
11683368	chr16:11683368:C:T	3.95988e-07	-1.24744e-10	-1.33496	5.56688e-06	-1.24744e-10	-1.33844
11683650	chr16:11683650:A:G	4.78275e-07	-1.14615	-3.55028e-10	4.43118e-06	-1.56661	-3.55028e-10
11684669	chr16:11684669:A:G	3.87606e-07	-1.24744e-10	-1.35635	5.47741e-06	-1.24744e-10	-1.35464
11684671	chr16:11684671:CA:C	0.00191498	8.16342	-1.01454	1.40721e-06	-1.49745	-1.21621
11685015	chr16:11685015:G:C	4.32452e-07	-1.24687	-3.55028e-10	4.29018e-06	-1.59895	-3.55028e-10
11685324	chr16:11685324:C:T	4.93278e-07	-1.24744e-10	-1.11527	6.94455e-06	-1.24744e-10	-1.11732
11685385	chr16:11685385:T:C	1.20686e-07	-1.5562	-0.966944	1.82007e-06	-1.40143	-1.05497
11685425	chr16:11685425:C:T	3.15045e-07	-1.56363	-3.55028e-10	4.19763e-06	-1.62076	-3.55028e-10
11685469	chr16:11685469:C:T	9.96915e-08	-1.38873	-1.32553	1.70596e-06	-1.19588	-1.32526
11685475	chr16:11685475:C:A	9.62886e-07	-0.446407	-3.55028e-10	4.25275e-06	-1.60771	-3.55028e-10
11685653	chr16:11685653:A:C	0.0300805	10.8187	-0.915643	1.32512e-06	-1.61693	-1.15684
11685715	chr16:11685715:C:T	4.91784e-07	-1.24744e-10	-1.1183	6.92356e-06	-1.24744e-10	-1.12035
11686799	chr16:11686799:T:G	3.87163e-07	-1.24744e-10	-1.3575	5.46687e-06	-1.24744e-10	-1.35657
11686859	chr16:11686859:T:C	4.80366e-07	-1.24744e-10	-1.14179	6.21423e-06	-1.24744e-10	-1.22843
11686918	chr16:11686918:T:C	0.0502195	11.7693	-1.35371	1.15575e-06	-1.55527	-1.35526
11687356	chr16:11687356:CCTT:C	1.458e-07	-1.54	-0.794111	2.34578e-06	-1.29196	-0.910701
11687395	chr16:11687395:C:A	4.72899e-07	-1.24744e-10	-1.15746	6.65859e-06	-1.24744e-10	-1.15937
11687404	chr16:11687404:G:A	0.0301482	10.7813	-0.876048	1.36076e-06	-1.61674	-1.13049
11687505	chr16:11687505:C:G	3.86887e-07	-1.24744e-10	-1.35821	5.46216e-06	-1.24744e-10	-1.35743
11687598	chr16:11687598:C:T	4.72018e-07	-1.24744e-10	-1.15933	6.64647e-06	-1.24744e-10	-1.16119
11687726	chr16:11687726:A:C	0.00660633	9.38871	-1.00151	1.30834e-06	-1.57767	-1.20884
11687759	chr16:11687759:T:C	3.86551e-07	-1.24744e-10	-1.35908	5.45606e-06	-1.24744e-10	-1.35855
11687835	chr16:11687835:G:A	3.9012e-07	-1.24744e-10	-1.34989	5.515e-06	-1.24744e-10	-1.3478
11687839	chr16:11687839:C:T	9.00476e-07	-1.24744e-10	-0.513418	1.08449e-05	-1.24744e-10	-0.671577
11687934	chr16:11687934:G:A	3.87182e-07	-1.24744e-10	-1.35745	5.46321e-06	-1.24744e-10	-1.35724
11688081	chr16:11688081:T:G	7.8047e-07	-1.24744e-10	-0.656446	1.0997e-05	-1.24744e-10	-0.657652
11688671	chr16:11688671:A:G	3.86316e-07	-1.24744e-10	-1.35969	5.44982e-06	-1.24744e-10	-1.35969
11689075	chr16:11689075:A:T	4.85424e-07	-1.24744e-10	-1.13132	6.78995e-06	-1.24744e-10	-1.13983
11689206	chr16:11689206:A:G	1.27471e-07	-1.42885	-1.0396	6.51633e-06	-0.076229	-1.10473
11689242	chr16:11689242:T:C	1.40378e-07	-1.44068	-0.931331	6.99223e-06	-0.102683	-1.00779
11689467	chr16:11689467:A:G	1.42611e-07	-1.41157	-0.944651	7.45363e-06	-0.026658	-1.01992
11689794	chr16:11689794:A:T	3.86757e-07	-1.24744e-10	-1.35854	5.45331e-06	-1.24744e-10	-1.35905
11689881	chr16:11689881:G:A	8.40673e-07	-1.24744e-10	-0.582138	1.09462e-05	-1.24744e-10	-0.662283
11690273	chr16:11690273:G:T	0.0718304	12.1287	-1.35526	1.2845e-06	-1.45087	-1.35404
11690281	chr16:11690281:A:G	6.94847e-07	-1.24744e-10	-0.772651	9.79234e-06	-1.24744e-10	-0.773675
11690313	chr16:11690313:GC:G	3.86993e-07	-1.24744e-10	-1.35794	5.52732e-06	-1.24744e-10	-1.34557
11690473	chr16:11690473:A:T	4.12455e-07	-1.24744e-10	-1.29421	5.83466e-06	-1.24744e-10	-1.29146
11690498	chr16:11690498:A:G	4.86977e-07	-1.24744e-10	-1.12813	6.28206e-06	-1.24744e-10	-1.21758
11690708	chr16:11690708:G:A	7.99117e-07	-1.24744e-10	-0.632834	1.13744e-05	-1.24744e-10	-0.623913
11691011	chr16:11691011:T:C	4.83303e-07	-1.1357	-3.55028e-10	1.4903e-05	-0.353712	-3.55028e-10
11691024	chr16:11691024:G:A	0.0369217	11.0472	-0.939233	1.29846e-06	-1.62085	-1.17325
11691109	chr16:11691109:C:T	2.78379e-07	-1.31856	-0.368797	1.48463e-05	0.162904	-0.520428
11691224	chr16:11691224:T:G	4.02357e-07	-1.24744e-10	-1.319	5.69692e-06	-1.24744e-10	-1.31535
11692241	chr16:11692241:T:TA	2.39134e-07	-1.32455	-0.514764	1.34426e-05	0.205256	-0.662104
11692548	chr16:11692548:A:T	3.34471e-07	-1.2163	-0.287487	2.03954e-05	0.405777	-0.445744
11692562	chr16:11692562:G:A	3.87725e-07	-1.24744e-10	-1.35604	5.46389e-06	-1.24744e-10	-1.35711
11692697	chr16:11692697:A:G	0.0252501	10.3642	-0.636163	1.64529e-06	-1.61875	-0.938605
11692911	chr16:11692911:G:A	4.17884e-07	-1.24744e-10	-1.28114	5.73571e-06	-1.24744e-10	-1.30856
11693200	chr16:11693200:A:G	3.0827e-07	-1.58537	-3.55028e-10	7.93608e-06	-0.983856	-3.55028e-10
11693833	chr16:11693833:C:A	0.0752883	11.4382	-0.617689	1.56732e-06	-1.62161	-0.984295
11694236	chr16:11694236:G:A	0.0568812	11.6843	-1.14421	1.6853e-06	-1.53265	-1.00069
11694434	chr16:11694434:C:T	3.14082e-07	-1.14263	-0.424064	1.6761e-05	0.337043	-0.573265
11694575	chr16:11694575:G:A	0.0412575	10.7907	-0.571672	1.62822e-06	-1.6177	-0.950092
11694593	chr16:11694593:G:A	1.70105e-07	-1.39328	-0.786642	7.18945e-06	-0.170885	-0.911776
11694854	chr16:11694854:C:CAACTT	3.21908e-07	-1.14515	-0.396929	1.70479e-05	0.329036	-0.548285
11695038	chr16:11695038:T:C	8.5278e-07	-1.24744e-10	-0.56784	1.04052e-05	-1.24744e-10	-0.712973
11695056	chr16:11695056:G:A	1.50903e-07	-1.45994	-0.839763	7.17243e-06	-0.159143	-0.925887
11695334	chr16:11695334:C:T	0.0816969	12.0365	-1.13432	1.65289e-06	-1.50275	-1.05
11695616	chr16:11695616:C:T	3.17731e-07	-1.13816	-0.416979	1.70196e-05	0.345779	-0.566687
11695715	chr16:11695715:T:C	2.83445e-07	-1.16144	-0.507886	1.51079e-05	0.309803	-0.64986
11696224	chr16:11696224:G:C	2.81165e-07	-1.39566	-0.281743	1.35444e-05	-0.00712934	-0.442171
11696877	chr16:11696877:G:T	5.60755e-07	-1.24744e-10	-0.987057	7.93502e-06	-1.24744e-10	-0.983989
11697241	chr16:11697241:C:G	5.77982e-07	-0.956799	-3.55028e-10	4.52904e-06	-1.54477	-3.55028e-10
11697316	chr16:11697316:C:A	4.15566e-07	-1.24744e-10	-1.2867	5.70945e-06	-1.24744e-10	-1.31315
11697680	chr16:11697680:C:T	1.08325e-06	-1.24744e-10	-0.328621	1.29724e-05	-1.24744e-10	-0.492453
11697974	chr16:11697974:T:C	5.18674e-07	-1.24744e-10	-1.06507	7.33717e-06	-1.24744e-10	-1.06232
11698028	chr16:11698028:A:G	9.45803e-07	-1.24744e-10	-0.464307	1.30349e-05	-1.24744e-10	-0.487645
11698480	chr16:11698480:C:T	9.06218e-07	-0.507061	-3.55028e-10	4.43644e-06	-1.56542	-3.55028e-10
11698595	chr16:11698595:A:G	3.04641e-07	-1.59721	-3.55028e-10	5.00659e-06	-1.44452	-3.55028e-10
11698798	chr16:11698798:T:C	1.09844e-06	-0.314696	-3.55028e-10	5.47747e-06	-1.35463	-3.55028e-10
11698844	chr16:11698844:A:C	0.04252	11.1084	-0.859251	1.33358e-06	-1.62093	-1.14647
11699247	chr16:11699247:G:GT	0.0133544	10.3959	-1.30492	1.24906e-06	-1.59206	-1.24083
11699374	chr16:11699374:T:C	5.63058e-07	-1.24744e-10	-0.98296	7.80019e-06	-1.24744e-10	-1.00113
11699490	chr16:11699490:G:A	1.21497e-06	-1.24744e-10	-0.213868	1.43021e-05	-1.24744e-10	-0.394868
11699666	chr16:11699666:C:A	2.97257e-07	-1.62175	-3.55028e-10	6.10908e-06	-1.2455	-3.55028e-10
11699694	chr16:11699694:T:A	7.80364e-07	-1.24744e-10	-0.656581	1.09955e-05	-1.24744e-10	-0.65779
11699843	chr16:11699843:A:C	5.20354e-07	-1.24744e-10	-1.06183	7.21999e-06	-1.24744e-10	-1.07842
11700069	chr16:11700069:C:G	4.06664e-07	-1.30836	-3.55028e-10	7.88402e-06	-0.990436	-3.55028e-10
11700211	chr16:11700211:A:G	9.91545e-07	-1.24744e-10	-0.417077	1.36045e-05	-1.24744e-10	-0.444876
11700398	chr16:11700398:T:C	4.31117e-07	-1.24744e-10	-1.24996	6.05623e-06	-1.24744e-10	-1.25419
11701039	chr16:11701039:C:T	0.0033902	8.87125	-1.15119	1.23474e-06	-1.6206	-1.22382
11701097	chr16:11701097:TTTA:T	6.4816e-07	-0.842204	-3.55028e-10	4.75846e-06	-1.49535	-3.55028e-10
11701357	chr16:11701357:G:A	4.71352e-07	-1.24744e-10	-1.16074	7.28843e-06	-1.24744e-10	-1.06899
11701723	chr16:11701723:C:A	0.00275298	7.92283	-0.410977	2.08341e-06	-1.61245	-0.708818
11701747	chr16:11701747:C:T	4.47746e-07	-1.24744e-10	-1.21212	6.40091e-06	-1.24744e-10	-1.19884
11702029	chr16:11702029:A:G	7.26484e-07	-1.24744e-10	-0.728125	1.02388e-05	-1.24744e-10	-0.729088
11702097	chr16:11702097:T:C	9.36248e-08	-1.61734	-1.15971	1.69847e-06	-1.31642	-1.20912
11702187	chr16:11702187:T:C	4.51104e-07	-1.24744e-10	-1.20464	6.44038e-06	-1.24744e-10	-1.19269
11702295	chr16:11702295:G:C	9.31538e-08	-1.61329	-1.1688	1.63987e-06	-1.3438	-1.21685
11702523	chr16:11702523:C:T	3.88246e-07	-1.24744e-10	-1.3547	5.45037e-06	-1.24744e-10	-1.35959
11702524	chr16:11702524:C:T	7.42185e-07	-1.24744e-10	-0.706743	1.04622e-05	-1.24744e-10	-0.707511
11702934	chr16:11702934:T:C	3.87807e-07	-1.24744e-10	-1.35583	5.46318e-06	-1.24744e-10	-1.35724
11703012	chr16:11703012:G:A	7.77118e-08	-1.60365	-1.35968	1.389e-06	-1.38237	-1.34432
11703809	chr16:11703809:G:A	9.19269e-07	-1.24744e-10	-0.492763	1.29549e-05	-1.24744e-10	-0.493798
11703863	chr16:11703863:G:A	1.81755e-05	3.68989	-1.1984	4.30277e-06	-0.383796	-1.21222
11704902	chr16:11704902:C:T	0.00484445	9.39306	-1.31605	1.21718e-06	-1.6202	-1.23854
11705020	chr16:11705020:G:A	0.00205565	8.48562	-1.26586	1.28762e-06	-1.57868	-1.22379
11705511	chr16:11705511:C:A	2.72947e-05	4.01572	-1.11761	5.48047e-06	-0.219362	-1.13472
11705728	chr16:11705728:C:T	4.21395e-07	-1.27277	-3.55028e-10	2.67171e-05	0.230031	-3.55028e-10
11705848	chr16:11705848:A:C	3.91436e-07	-1.24744e-10	-1.34652	5.46622e-06	-1.24744e-10	-1.35669
11705884	chr16:11705884:G:A	3.87091e-07	-1.24744e-10	-1.35768	5.45091e-06	-1.24744e-10	-1.35949
11706160	chr16:11706160:G:A	5.61796e-07	0.237733	-1.22294	1.36272e-05	0.736541	-1.17975
11706165	chr16:11706165:C:T	4.18361e-07	-1.24744e-10	-1.28	5.85478e-06	-1.24744e-10	-1.28802
11706363	chr16:11706363:C:A	3.86963e-07	-1.24744e-10	-1.35801	5.47167e-06	-1.24744e-10	-1.35569
11706829	chr16:11706829:A:G	4.72222e-07	-1.15889	-3.55028e-10	5.21605e-06	-1.40353	-3.55028e-10
11706992	chr16:11706992:C:T	0.00267106	8.56868	-1.08703	1.61262e-06	-1.56648	-1.01093
11707036	chr16:11707036:T:C	6.40916e-07	-1.24744e-10	-0.853443	9.03391e-06	-1.24744e-10	-0.85429
11707060	chr16:11707060:C:T	5.84483e-07	-1.24744e-10	-0.945613	7.75279e-06	-1.24744e-10	-1.00722
11707492	chr16:11707492:A:G	3.94417e-07	-1.24744e-10	-1.33893	5.57792e-06	-1.24744e-10	-1.33646
11707817	chr16:11707817:C:A	9.46313e-08	-1.62131	-1.14505	1.82864e-06	-1.21593	-1.23578
11707953	chr16:11707953:G:A	6.02898e-07	-1.24744e-10	-0.914594	8.15107e-06	-1.24744e-10	-0.957125
11708623	chr16:11708623:T:C	3.33453e-07	-1.50684	-3.55028e-10	5.74915e-06	-1.30622	-3.55028e-10
11708971	chr16:11708971:T:A	4.4381e-07	-1.24744e-10	-1.22095	6.33192e-06	-1.24744e-10	-1.20967
11709554	chr16:11709554:C:T	5.43635e-07	-1.24744e-10	-1.01806	7.2538e-06	-1.24744e-10	-1.07375
11709591	chr16:11709591:T:C	0.00322855	8.80498	-1.13378	1.5484e-06	-1.54725	-1.0708
11709785	chr16:11709785:G:A	0.00296092	8.62253	-1.03786	1.67682e-06	-1.56431	-0.974063
11710529	chr16:11710529:C:A	0.00360679	8.78322	-1.00123	1.79169e-06	-1.55071	-0.921405
11710592	chr16:11710592:G:A	4.07672e-07	-1.24744e-10	-1.30588	5.79657e-06	-1.24744e-10	-1.29801
11710974	chr16:11710974:A:ACAG	8.87302e-08	-1.61983	-1.21091	1.67183e-06	-1.28849	-1.25286
11711035	chr16:11711035:G:A	3.35285e-07	-1.50136	-3.55028e-10	4.3127e-06	-1.59371	-3.55028e-10
11711140	chr16:11711140:T:C	6.55545e-07	-1.24744e-10	-0.830874	9.24079e-06	-1.24744e-10	-0.831648
11711176	chr16:11711176:T:C	8.89056e-08	-1.61863	-1.21014	1.64981e-06	-1.3024	-1.25221
11712010	chr16:11712010:T:C	8.86561e-08	-1.6178	-1.21378	1.63139e-06	-1.31048	-1.25536
11712156	chr16:11712156:A:G	0.000130123	5.41041	-0.950511	2.08523e-06	-1.18049	-1.13991
11712214	chr16:11712214:G:A	4.06502e-07	-1.24744e-10	-1.30875	5.80543e-06	-1.24744e-10	-1.29648
11712858	chr16:11712858:T:G	0.00193109	8.40505	-1.2478	1.33808e-06	-1.57031	-1.19373
11712922	chr16:11712922:C:T	0.00206566	8.4928	-1.26818	1.30967e-06	-1.57124	-1.21426
11713095	chr16:11713095:G:T	3.87387e-07	-1.24744e-10	-1.35692	5.45134e-06	-1.24744e-10	-1.35941
11713161	chr16:11713161:C:T	3.64199e-07	-1.41864	-3.55028e-10	6.73634e-06	-1.14776	-3.55028e-10
11713241	chr16:11713241:T:C	0.00294027	8.85955	-1.28188	1.33289e-06	-1.53189	-1.23603
11713662	chr16:11713662:C:T	4.44422e-07	-1.24744e-10	-1.21957	6.15677e-06	-1.24744e-10	-1.23772
11713886	chr16:11713886:G:A	4.17927e-07	-1.24744e-10	-1.28103	5.74061e-06	-1.24744e-10	-1.30771
11714024	chr16:11714024:G:A	6.38552e-07	-0.857139	-3.55028e-10	4.20383e-06	-1.61928	-3.55028e-10
11714358	chr16:11714358:T:G	4.03038e-07	-1.24744e-10	-1.31731	5.74691e-06	-1.24744e-10	-1.30661
11714503	chr16:11714503:G:A	4.55937e-07	-1.24744e-10	-1.19399	6.34343e-06	-1.24744e-10	-1.20786
11714726	chr16:11714726:A:T	3.94334e-07	-1.24744e-10	-1.33914	5.75412e-06	-1.24744e-10	-1.30536
11714871	chr16:11714871:G:A	3.94194e-07	-1.24744e-10	-1.3395	5.75096e-06	-1.24744e-10	-1.30591
11714913	chr16:11714913:A:C	0.00275433	8.81893	-1.30659	1.28633e-06	-1.53552	-1.26796
11714950	chr16:11714950:T:C	0.00337867	8.99247	-1.27582	1.36151e-06	-1.51793	-1.22876
11715127	chr16:11715127:C:G	3.27699e-07	-1.52425	-3.55028e-10	5.86044e-06	-1.28705	-3.55028e-10
11715184	chr16:11715184:G:A	3.23143e-07	-1.53825	-3.55028e-10	5.70899e-06	-1.31323	-3.55028e-10
11715562	chr16:11715562:A:T	6.44325e-07	-1.24744e-10	-0.848138	8.54195e-06	-1.24744e-10	-0.910285
11715865	chr16:11715865:T:G	0.00299497	8.88967	-1.29357	1.31578e-06	-1.52977	-1.25107
11716084	chr16:11716084:A:G	0.0010488	7.87826	-1.33145	1.09639e-06	-1.60451	-1.35874
11716526	chr16:11716526:T:C	0.000811449	7.61951	-1.32928	1.20142e-06	-1.5981	-1.27368
11716805	chr16:11716805:T:C	6.55909e-07	-1.24744e-10	-0.830319	9.2459e-06	-1.24744e-10	-0.831095
11717190	chr16:11717190:C:T	6.22322e-07	-1.24744e-10	-0.882884	8.21645e-06	-1.24744e-10	-0.949136
11717283	chr16:11717283:G:A	2.97453e-07	-1.62109	-3.55028e-10	5.42392e-06	-1.36446	-3.55028e-10
11717311	chr16:11717311:G:A	0.0018693	8.14975	-1.02501	1.26612e-06	-1.61916	-1.20015
11717587	chr16:11717587:C:T	5.29385e-07	-1.04463	-3.55028e-10	4.40959e-06	-1.57149	-3.55028e-10
11717872	chr16:11717872:G:C	9.18338e-08	-1.61674	-1.17962	1.58658e-06	-1.32948	-1.26421
11717933	chr16:11717933:C:T	0.00502341	9.2717	-1.15842	1.17906e-06	-1.60414	-1.28641
11718163	chr16:11718163:GA:G	1.65636e-06	-1.24744e-10	0.0960386	2.23126e-05	-1.24744e-10	0.0498778
11718219	chr16:11718219:T:G	3.91816e-07	-1.24744e-10	-1.34555	5.54299e-06	-1.24744e-10	-1.34274
11718435	chr16:11718435:C:T	0.00599524	9.63327	-1.34313	1.08316e-06	-1.61573	-1.35967
11718693	chr16:11718693:A:T	3.98396e-07	-1.24744e-10	-1.32889	5.86572e-06	-1.24744e-10	-1.28615
11719358	chr16:11719358:C:T	3.0196e-07	-1.60605	-3.55028e-10	5.19836e-06	-1.40693	-3.55028e-10
11719880	chr16:11719880:C:T	4.04333e-07	-1.24744e-10	-1.3141	5.9947e-06	-1.24744e-10	-1.2644
11720043	chr16:11720043:G:A	0.00225895	8.54511	-1.23104	1.38079e-06	-1.55775	-1.17487
11720240	chr16:11720240:A:G	5.26722e-07	-1.24744e-10	-1.04967	6.92018e-06	-1.24744e-10	-1.12083
11720515	chr16:11720515:A:G	6.29672e-07	-1.24744e-10	-0.871142	8.3603e-06	-1.24744e-10	-0.931781
11720706	chr16:11720706:C:T	0.00347581	9.0244	-1.2794	1.35945e-06	-1.51534	-1.23286
11720748	chr16:11720748:T:G	6.09006e-07	-1.24744e-10	-0.904513	8.10434e-06	-1.24744e-10	-0.962876
11721165	chr16:11721165:C:T	9.09349e-08	-1.61978	-1.18641	1.7004e-06	-1.29212	-1.23229
11721322	chr16:11721322:C:T	0.00104069	7.86771	-1.32866	1.09653e-06	-1.60478	-1.35835
11721362	chr16:11721362:A:G	4.18318e-07	-1.24744e-10	-1.2801	5.92262e-06	-1.24744e-10	-1.2765
11721438	chr16:11721438:A:T	5.75214e-07	-1.24744e-10	-0.9616	7.32459e-06	-1.24744e-10	-1.06404
11722757	chr16:11722757:T:C	5.93825e-07	-1.24744e-10	-0.929757	8.82036e-06	-1.24744e-10	-0.878213
11722999	chr16:11722999:G:T	0.00298642	8.86136	-1.26812	1.35632e-06	-1.53167	-1.21883
11723121	chr16:11723121:G:A	4.03162e-07	-1.24744e-10	-1.317	5.94998e-06	-1.24744e-10	-1.27189
11723149	chr16:11723149:T:A	3.99128e-07	-1.24744e-10	-1.32706	5.88242e-06	-1.24744e-10	-1.28331
11723193	chr16:11723193:G:A	1.4152e-07	-1.62171	-0.742189	2.56181e-06	-1.26334	-0.851225
11723251	chr16:11723251:G:A	0.00112375	7.96668	-1.35084	1.0925e-06	-1.60909	-1.35772
11724851	chr16:11724851:T:C	4.96181e-07	-1.1094	-3.55028e-10	4.34871e-06	-1.58539	-3.55028e-10
11724982	chr16:11724982:T:C	3.88387e-07	-1.24744e-10	-1.35434	5.46181e-06	-1.24744e-10	-1.35749
11725392	chr16:11725392:C:A	9.4854e-08	-1.61465	-1.14936	1.68305e-06	-1.33428	-1.20039
11725474	chr16:11725474:G:A	0.00230734	8.5959	-1.26064	1.33264e-06	-1.5585	-1.20961
11725570	chr16:11725570:C:T	4.16019e-07	-1.24744e-10	-1.28561	5.68774e-06	-1.24744e-10	-1.31696
11725713	chr16:11725713:C:A	0.000924419	7.76348	-1.3429	1.10203e-06	-1.59962	-1.35851
11726147	chr16:11726147:G:C	0.00162105	8.23235	-1.2501	1.31567e-06	-1.58393	-1.197
11726222	chr16:11726222:AGC:A	0.00167327	8.24472	-1.23078	1.34843e-06	-1.58302	-1.17331
11726311	chr16:11726311:G:A	3.88438e-07	-1.24744e-10	-1.35421	5.48953e-06	-1.24744e-10	-1.35243
11726400	chr16:11726400:G:A	0.00188853	8.38245	-1.24749	1.33321e-06	-1.57419	-1.19349
11726864	chr16:11726864:G:A	4.74331e-07	-1.24744e-10	-1.15444	6.58905e-06	-1.24744e-10	-1.16987
11727032	chr16:11727032:G:A	4.62138e-07	-1.18048	-3.55028e-10	4.90693e-06	-1.46463	-3.55028e-10
11727072	chr16:11727072:T:C	4.18968e-07	-1.24744e-10	-1.27855	6.29654e-06	-1.24744e-10	-1.21527
11727598	chr16:11727598:G:A	8.51575e-05	4.73467	-0.698756	2.4592e-06	-1.21788	-0.937554
11728210	chr16:11728210:T:C	1.14185e-05	3.16266	-1.13602	3.67797e-06	-0.601805	-1.15111
11728292	chr16:11728292:A:G	3.86356e-07	-1.24744e-10	-1.35958	5.45683e-06	-1.24744e-10	-1.35841
11728538	chr16:11728538:A:C	3.00915e-07	-1.60951	-3.55028e-10	1.15641e-05	-0.60737	-3.55028e-10
11729514	chr16:11729514:T:C	1.29709e-06	-1.24744e-10	-0.148466	1.99772e-05	-1.24744e-10	-0.0606846
11729965	chr16:11729965:C:T	4.09797e-07	-1.24744e-10	-1.30068	6.10941e-06	-1.24744e-10	-1.24544
11730196	chr16:11730196:C:G	4.01566e-07	-1.24744e-10	-1.32097	5.72411e-06	-1.24744e-10	-1.31059
11730200	chr16:11730200:T:G	0.0017951	8.12794	-1.04371	1.63188e-06	-1.58975	-0.975791
11730476	chr16:11730476:T:G	3.88954e-07	-1.24744e-10	-1.35288	5.52861e-06	-1.24744e-10	-1.34534
11730904	chr16:11730904:C:A	3.86656e-07	-1.24744e-10	-1.35881	5.45006e-06	-1.24744e-10	-1.35965
11731047	chr16:11731047:C:G	0.00109659	7.94405	-1.35268	1.14872e-06	-1.60635	-1.31028
11731256	chr16:11731256:A:G	2.68784e-07	-1.5873	-0.135134	4.21649e-06	-1.36023	-0.256038
11731437	chr16:11731437:G:A	6.20202e-07	-0.886297	-3.55028e-10	4.28984e-06	-1.59903	-3.55028e-10
11731963	chr16:11731963:C:CAGAAAAAGG	3.93812e-07	-1.24744e-10	-1.34047	5.75705e-06	-1.24744e-10	-1.30485
11732157	chr16:11732157:C:T	0.000851626	7.68684	-1.34828	1.10964e-06	-1.59256	-1.35868
11732292	chr16:11732292:T:C	0.00187348	8.44554	-1.31857	1.07766e-06	-1.62173	-1.35875
11732729	chr16:11732729:G:A	4.18911e-07	-1.24744e-10	-1.27868	5.82669e-06	-1.24744e-10	-1.29283
11732818	chr16:11732818:G:C	3.90513e-07	-1.24744e-10	-1.34888	5.52251e-06	-1.24744e-10	-1.34644
11732985	chr16:11732985:T:C	0.000379512	6.88922	-1.35892	1.16894e-06	-1.55174	-1.34743
11733034	chr16:11733034:G:A	4.2283e-07	-1.26937	-3.55028e-10	1.11178e-05	-0.646728	-3.55028e-10
11733449	chr16:11733449:T:C	0.00030942	6.68483	-1.35872	1.21232e-06	-1.53214	-1.33059
11733687	chr16:11733687:G:A	0.00122433	7.94585	-1.24429	1.30879e-06	-1.59199	-1.19418
11734162	chr16:11734162:A:G	1.431e-06	0.737767	-0.787982	1.61256e-05	0.328326	-0.603195
11734209	chr16:11734209:T:C	6.86136e-07	-1.24744e-10	-0.785266	9.06278e-06	-1.24744e-10	-0.851099
11734550	chr16:11734550:C:A	9.1182e-08	-1.62143	-1.18206	1.76943e-06	-1.25607	-1.22855
11734711	chr16:11734711:G:A	9.49925e-08	-1.61863	-1.14391	1.48841e-06	-1.51251	-1.14506
11734882	chr16:11734882:A:G	7.6005e-07	-1.24744e-10	-0.682958	9.98317e-06	-1.24744e-10	-0.754374
11735385	chr16:11735385:G:A	3.89521e-07	-1.24744e-10	-1.35142	5.50693e-06	-1.24744e-10	-1.34927
11736919	chr16:11736919:G:A	3.8638e-07	-1.24744e-10	-1.35952	5.50008e-06	-1.24744e-10	-1.35051
11737082	chr16:11737082:T:C	3.86428e-07	-1.24744e-10	-1.3594	5.5043e-06	-1.24744e-10	-1.34975
11737175	chr16:11737175:G:A	3.9414e-07	-1.24744e-10	-1.33964	5.53465e-06	-1.24744e-10	-1.34425
11737334	chr16:11737334:T:A	3.63784e-07	-0.264729	-1.15505	5.28105e-06	-0.271129	-1.12002
11737590	chr16:11737590:G:A	3.88211e-07	-1.24744e-10	-1.35479	5.48577e-06	-1.24744e-10	-1.35312
11738353	chr16:11738353:A:G	0.000102571	5.43537	-1.21341	1.36121e-06	-1.46407	-1.28283
11739515	chr16:11739515:C:T	3.34726e-07	-1.50303	-3.55028e-10	4.23553e-06	-1.61177	-3.55028e-10
11739556	chr16:11739556:C:G	3.98715e-07	-1.24744e-10	-1.32809	5.87258e-06	-1.24744e-10	-1.28498
11739661	chr16:11739661:T:C	9.01788e-08	-1.59984	-1.21471	2.1507e-06	-1.03346	-1.25602
11739762	chr16:11739762:C:T	5.48812e-07	-1.24744e-10	-1.00859	7.31514e-06	-1.24744e-10	-1.06533
11739864	chr16:11739864:T:A	1.14162e-07	-1.59384	-0.984881	2.73984e-06	-1.0021	-1.04527
11740600	chr16:11740600:A:C	9.5393e-07	-1.24744e-10	-0.455751	1.16276e-05	-1.24744e-10	-0.601897
11740931	chr16:11740931:G:A	4.65123e-07	-1.24744e-10	-1.17404	6.70766e-06	-1.24744e-10	-1.15202
11740965	chr16:11740965:T:C	0.000164389	5.76572	-1.07206	1.59586e-06	-1.60139	-0.986478
11741011	chr16:11741011:T:TA	0.000206497	5.97432	-1.05262	1.61636e-06	-1.61062	-0.964482
11741042	chr16:11741042:A:G	1.10341e-07	-1.60935	-1.00341	2.46961e-06	-1.08904	-1.06217
11741075	chr16:11741075:T:C	8.85475e-08	-1.60873	-1.22408	2.02303e-06	-1.08679	-1.26388
11741291	chr16:11741291:T:C	3.11662e-07	-1.57442	-3.55028e-10	4.20364e-06	-1.61932	-3.55028e-10
11741403	chr16:11741403:C:G	1.32875e-07	-1.58405	-0.842886	2.03717e-06	-1.42695	-0.916763
11741469	chr16:11741469:G:C	1.17933e-06	-1.24744e-10	-0.24364	1.80997e-05	-1.24744e-10	-0.159381
11741969	chr16:11741969:T:C	4.1112e-07	-1.24744e-10	-1.29746	5.82332e-06	-1.24744e-10	-1.2934
11741985	chr16:11741985:T:C	4.06166e-07	-1.24744e-10	-1.30958	6.03511e-06	-1.24744e-10	-1.25768
11742000	chr16:11742000:C:A	5.85447e-07	-1.24744e-10	-0.943966	7.76499e-06	-1.24744e-10	-1.00565
11742007	chr16:11742007:G:T	5.64672e-07	-1.24744e-10	-0.980097	7.51158e-06	-1.24744e-10	-1.03883
11742090	chr16:11742090:C:A	1.60292e-05	3.11241	-0.746588	5.33115e-06	-0.398439	-0.983268
11742493	chr16:11742493:G:C	9.15721e-07	-1.24744e-10	-0.496629	1.39143e-05	-1.24744e-10	-0.422361
11742542	chr16:11742542:C:G	6.35041e-06	2.7085	-1.26857	5.45205e-06	-0.0645562	-1.29473
11743682	chr16:11743682:T:C	4.33623e-07	-1.24744e-10	-1.24417	6.19225e-06	-1.24744e-10	-1.23198
11743826	chr16:11743826:A:G	1.11585e-07	-1.2889	-1.31265	1.34796e-05	0.850787	-1.30489
11744137	chr16:11744137:G:A	4.48075e-07	-1.24744e-10	-1.21138	6.23812e-06	-1.24744e-10	-1.2246
11744609	chr16:11744609:C:T	1.35536e-07	-1.6184	-0.788702	2.78711e-06	-1.16549	-0.864782
11744706	chr16:11744706:G:T	5.10347e-07	-1.24744e-10	-1.08125	7.19103e-06	-1.24744e-10	-1.08244
11744773	chr16:11744773:T:C	6.60266e-07	-1.24744e-10	-0.823699	9.54253e-06	-1.24744e-10	-0.799517
11745587	chr16:11745587:C:G	6.38939e-07	-1.24744e-10	-0.856533	8.64292e-06	-1.24744e-10	-0.898534
11745915	chr16:11745915:TG:T	1.26996e-07	-1.6003	-0.87189	1.94163e-06	-1.45363	-0.938113
11745953	chr16:11745953:C:T	5.81525e-05	4.71496	-1.06048	2.01709e-06	-1.351	-1.00262
11746044	chr16:11746044:A:G	3.14375e-07	-1.56575	-3.55028e-10	5.76455e-06	-1.30355	-3.55028e-10
11746126	chr16:11746126:C:G	1.34384e-07	-1.60142	-0.814222	2.05732e-06	-1.44944	-0.884426
11746528	chr16:11746528:C:G	1.3603e-07	-1.5603	-0.843171	1.85695e-06	-1.52561	-0.910727
11747018	chr16:11747018:G:A	3.92995e-07	-1.24744e-10	-1.34255	5.46362e-06	-1.24744e-10	-1.35716
11747557	chr16:11747557:A:G	4.85076e-07	-1.24744e-10	-1.13204	7.53776e-06	-1.24744e-10	-1.03535
11747683	chr16:11747683:A:G	5.52815e-05	4.94747	-1.34362	1.62464e-06	-1.28181	-1.28818
11747689	chr16:11747689:G:T	3.8825e-07	-1.24744e-10	-1.35469	5.6056e-06	-1.24744e-10	-1.33151
11747704	chr16:11747704:G:T	3.88848e-07	-1.24744e-10	-1.35315	5.44972e-06	-1.24744e-10	-1.35971
11748662	chr16:11748662:G:A	6.90695e-07	-0.778643	-3.55028e-10	4.91987e-06	-1.46199	-3.55028e-10
11749061	chr16:11749061:C:T	1.05032e-07	-1.35826	-1.30382	0.000209569	3.6294	-1.33962
11749104	chr16:11749104:T:C	1.87428e-07	-0.998149	-1.0848	3.24055e-06	-0.757647	-1.12188
11749340	chr16:11749340:T:C	9.63682e-07	-1.24744e-10	-0.445581	1.30976e-05	-1.24744e-10	-0.482845
11749724	chr16:11749724:T:C	2.7634e-07	-0.644198	-1.05051	5.00373e-06	-0.354425	-1.09067
11750017	chr16:11750017:C:T	4.9181e-07	-1.24744e-10	-1.11825	6.59017e-06	-1.24744e-10	-1.1697
11750136	chr16:11750136:G:T	1.08359e-07	-1.42514	-1.20575	0.000329086	4.01983	-1.27879
11750142	chr16:11750142:A:C	4.83053e-07	-1.24744e-10	-1.13622	7.11511e-06	-1.24744e-10	-1.09305
11750244	chr16:11750244:C:A	9.0927e-07	-1.24744e-10	-0.503699	1.23749e-05	-1.24744e-10	-0.539608
11750434	chr16:11750434:C:T	2.81284e-07	-0.342638	-1.33434	7.48316e-06	0.291218	-1.33384
11750719	chr16:11750719:CAATT:C	5.26589e-07	-1.24744e-10	-1.04992	7.09355e-06	-1.24744e-10	-1.09609
11752207	chr16:11752207:G:A	6.16443e-07	-1.24744e-10	-0.892375	8.14368e-06	-1.24744e-10	-0.958032
11752375	chr16:11752375:A:G	8.03285e-06	1.97479	-0.299833	2.76932e-06	-1.50174	-0.534934
11752652	chr16:11752652:T:G	1.18721e-07	-1.23039	-1.30918	0.000166796	3.41692	-1.35543
11753333	chr16:11753333:A:G	2.39585e-06	1.60456	-1.13941	6.19449e-06	-0.107739	-1.12388
11753337	chr16:11753337:A:G	7.39769e-07	-1.24744e-10	-0.710003	1.01268e-05	-1.24744e-10	-0.740091
11753427	chr16:11753427:T:G	4.19491e-07	-1.24744e-10	-1.2773	6.0444e-06	-1.24744e-10	-1.25614
11753475	chr16:11753475:G:A	3.8679e-07	-1.24744e-10	-1.35846	5.46383e-06	-1.24744e-10	-1.35712
11753582	chr16:11753582:C:G	4.67453e-07	-1.24744e-10	-1.16904	6.70989e-06	-1.24744e-10	-1.15169
11753860	chr16:11753860:A:G	3.92348e-07	-1.24744e-10	-1.34419	5.45761e-06	-1.24744e-10	-1.35826
11754034	chr16:11754034:T:C	6.26125e-07	-1.24744e-10	-0.876792	9.19876e-06	-1.24744e-10	-0.836206
11754094	chr16:11754094:T:C	5.28413e-07	-1.24744e-10	-1.04646	7.44068e-06	-1.24744e-10	-1.04831
11754098	chr16:11754098:G:A	9.73282e-07	-1.24744e-10	-0.435668	1.32236e-05	-1.24744e-10	-0.473274
11754551	chr16:11754551:C:G	9.67817e-07	-1.24744e-10	-0.441298	1.31515e-05	-1.24744e-10	-0.478739
11754877	chr16:11754877:G:A	6.0053e-07	-0.91853	-3.55028e-10	1.33959e-05	-0.460329	-3.55028e-10
11754924	chr16:11754924:T:G	3.61303e-06	1.89392	-1.01796	8.33253e-06	0.0637093	-0.998817
11754962	chr16:11754962:G:A	8.52905e-06	2.22637	-0.491474	2.25078e-06	-1.54125	-0.702752
11755386	chr16:11755386:G:A	1.61347e-07	-0.957551	-1.27523	5.34701e-06	-0.103458	-1.27528
11755430	chr16:11755430:T:C	3.94655e-07	-1.24744e-10	-1.33833	5.46913e-06	-1.24744e-10	-1.35616
11755497	chr16:11755497:T:C	6.87347e-07	-0.783502	-3.55028e-10	7.7562e-06	-1.00678	-3.55028e-10
11755941	chr16:11755941:A:G	4.60768e-07	-1.24744e-10	-1.18345	6.07688e-06	-1.24744e-10	-1.25078
11756147	chr16:11756147:A:G	9.33111e-06	2.20992	-0.385151	2.47285e-06	-1.5405	-0.609404
11756154	chr16:11756154:T:C	6.50911e-06	1.46462	-3.55028e-10	1.88188e-05	-0.120418	-3.55028e-10
11756211	chr16:11756211:G:C	9.68983e-07	-1.24744e-10	-0.440095	1.31671e-05	-1.24744e-10	-0.477552
11756710	chr16:11756710:G:A	4.22955e-07	-1.24744e-10	-1.26908	6.0709e-06	-1.24744e-10	-1.25177
11756992	chr16:11756992:T:TA	3.60152e-06	1.85029	-0.977524	1.54626e-06	-1.46833	-1.1511
11757356	chr16:11757356:C:T	6.64014e-07	-1.24744e-10	-0.818038	9.31391e-06	-1.24744e-10	-0.823766
11757523	chr16:11757523:G:C	1.39001e-07	-1.03018	-1.35168	4.66903e-05	2.14349	-1.35523
11757533	chr16:11757533:A:G	8.25004e-07	-1.24744e-10	-0.600953	1.13685e-05	-1.24744e-10	-0.624431
11757858	chr16:11757858:C:T	4.47298e-07	-1.24744e-10	-1.21312	6.11275e-06	-1.24744e-10	-1.2449
11757869	chr16:11757869:T:A	1.38094e-07	-1.07013	-1.31828	4.93225e-05	2.20064	-1.35754
11758171	chr16:11758171:T:G	2.42359e-06	0.476663	-3.55028e-10	2.57735e-05	0.194073	-3.55028e-10
11758239	chr16:11758239:C:T	3.55467e-07	-1.44291	-3.55028e-10	4.4502e-06	-1.56233	-3.55028e-10
11758498	chr16:11758498:A:C	1.21717e-05	3.00649	-0.915968	1.42775e-06	-1.61803	-1.08115
11758563	chr16:11758563:A:T	5.06918e-07	-1.24744e-10	-1.08799	7.07781e-06	-1.24744e-10	-1.09831
11758950	chr16:11758950:G:T	2.06981e-06	1.64846	-1.32959	6.19538e-06	0.0939381	-1.32541
11759086	chr16:11759086:A:G	9.70035e-07	-1.24744e-10	-0.439009	1.31811e-05	-1.24744e-10	-0.476489
11759382	chr16:11759382:T:C	1.96695e-06	1.44103	-1.17313	6.4009e-06	-0.0408128	-1.15802
11759834	chr16:11759834:C:T	2.17387e-06	1.18921	-0.821286	1.8932e-06	-1.3848	-1.03221
11759840	chr16:11759840:C:T	2.50122e-07	-0.471298	-1.32309	6.19608e-06	0.127008	-1.35837
11759879	chr16:11759879:A:G	1.95106e-06	1.32767	-1.06788	1.50691e-06	-1.43084	-1.21438
11759911	chr16:11759911:G:A	1.55354e-07	-1.5863	-0.684336	2.01111e-06	-1.61909	-0.737496
11760116	chr16:11760116:A:T	2.61373e-06	1.48474	-0.932547	1.54194e-06	-1.50997	-1.11226
11760356	chr16:11760356:A:G	4.6997e-07	-1.24744e-10	-1.16367	6.90481e-06	-1.24744e-10	-1.12306
11760363	chr16:11760363:CA:C	3.86348e-07	-1.24744e-10	-1.3596	5.45235e-06	-1.24744e-10	-1.35923
11760794	chr16:11760794:T:C	2.97332e-07	-1.62149	-3.55028e-10	4.36232e-06	-1.58227	-3.55028e-10
11761763	chr16:11761763:T:A	9.68854e-07	-1.24744e-10	-0.440228	1.31654e-05	-1.24744e-10	-0.477681
11762282	chr16:11762282:T:C	4.26903e-07	-0.646212	-0.613572	9.05194e-05	2.08803	-0.637743
11764098	chr16:11764098:A:G	8.41386e-07	-1.24744e-10	-0.581291	1.1469e-05	-1.24744e-10	-0.615627
11764172	chr16:11764172:C:T	7.99665e-07	-1.24744e-10	-0.632149	1.09159e-05	-1.24744e-10	-0.665051
11764634	chr16:11764634:T:A	3.62316e-07	-0.311193	-1.11263	1.66122e-06	-1.35169	-1.19604
11764706	chr16:11764706:A:C	4.07218e-07	-1.24744e-10	-1.30699	5.57828e-06	-1.24744e-10	-1.33639
11764967	chr16:11764967:CT:C	8.5698e-07	-1.24744e-10	-0.562927	1.1679e-05	-1.24744e-10	-0.597485
11765272	chr16:11765272:C:A	3.98974e-07	-1.24744e-10	-1.32744	5.58562e-06	-1.24744e-10	-1.33508
11765326	chr16:11765326:G:C	4.84936e-07	-1.24744e-10	-1.13233	6.33367e-06	-1.24744e-10	-1.2094
11765485	chr16:11765485:A:G	1.63376e-06	1.44201	-1.35971	1.39641e-06	-1.36871	-1.35265
11765624	chr16:11765624:C:T	4.20441e-07	-1.24744e-10	-1.27504	5.99934e-06	-1.24744e-10	-1.26362
11765712	chr16:11765712:T:C	4.92627e-07	-1.24744e-10	-1.11659	6.87946e-06	-1.24744e-10	-1.12674
11765875	chr16:11765875:A:G	3.30608e-07	-1.51541	-3.55028e-10	4.23932e-06	-1.61087	-3.55028e-10
11766331	chr16:11766331:G:A	3.88613e-07	-1.24744e-10	-1.35376	5.57533e-06	-1.24744e-10	-1.33692
11766438	chr16:11766438:G:A	5.85352e-07	-1.24744e-10	-0.944128	7.84188e-06	-1.24744e-10	-0.995796
11766941	chr16:11766941:T:C	3.86633e-07	-1.24744e-10	-1.35887	5.45226e-06	-1.24744e-10	-1.35924
11767007	chr16:11767007:GTAA:G	3.90598e-07	-1.24744e-10	-1.34866	5.62711e-06	-1.24744e-10	-1.32768
11767898	chr16:11767898:G:A	6.92611e-07	-1.24744e-10	-0.775873	9.49818e-06	-1.24744e-10	-0.804174
11768132	chr16:11768132:C:A	4.05433e-07	-1.24744e-10	-1.31139	5.56211e-06	-1.24744e-10	-1.3393
11768577	chr16:11768577:T:C	3.38809e-07	-0.590839	-0.900065	8.37952e-06	-0.0412247	-0.888259
11768868	chr16:11768868:G:A	1.01158e-06	-1.24744e-10	-0.397073	1.3734e-05	-1.24744e-10	-0.435403
11769317	chr16:11769317:C:T	4.0453e-07	-1.24744e-10	-1.31361	5.55463e-06	-1.24744e-10	-1.34064
11769338	chr16:11769338:G:A	3.41573e-07	-1.48278	-3.55028e-10	5.35226e-06	-1.37776	-3.55028e-10
11769604	chr16:11769604:A:G	3.91238e-07	-1.24744e-10	-1.34703	5.45641e-06	-1.24744e-10	-1.35848
11770137	chr16:11770137:G:A	2.23134e-07	-1.19775	-0.710816	6.46042e-06	-0.422995	-0.766585
11770176	chr16:11770176:G:A	1.87535e-07	-0.753876	-1.3285	1.38681e-05	0.836661	-1.26234
11770283	chr16:11770283:A:G	2.41887e-07	-0.471593	-1.35628	0.000562126	4.63271	-1.35626
11770602	chr16:11770602:C:T	4.6298e-07	-1.17866	-3.55028e-10	5.82341e-06	-1.29339	-3.55028e-10
11770770	chr16:11770770:A:G	3.95994e-07	-1.24744e-10	-1.33494	5.47766e-06	-1.24744e-10	-1.3546
11771119	chr16:11771119:C:T	3.86401e-07	-1.24744e-10	-1.35947	5.47785e-06	-1.24744e-10	-1.35456
11771154	chr16:11771154:A:G	4.75797e-07	-1.24744e-10	-1.15135	6.26285e-06	-1.24744e-10	-1.22064
11771630	chr16:11771630:A:G	4.69861e-07	-1.24744e-10	-1.1639	6.17313e-06	-1.24744e-10	-1.23507
11772069	chr16:11772069:A:G	4.44483e-07	-1.24744e-10	-1.21943	5.91165e-06	-1.24744e-10	-1.27835
11772527	chr16:11772527:C:T	6.15336e-07	-1.24744e-10	-0.894173	8.45798e-06	-1.24744e-10	-0.920165
11772847	chr16:11772847:C:G	8.8261e-08	-1.54393	-1.29211	0.0728929	9.32676	-1.18529
11772998	chr16:11772998:C:T	3.92044e-07	-1.24744e-10	-1.34497	5.55901e-06	-1.24744e-10	-1.33986
11773184	chr16:11773184:A:T	9.88678e-07	-0.419973	-3.55028e-10	5.25148e-06	-1.39677	-3.55028e-10
11773268	chr16:11773268:C:T	3.88295e-07	-1.24744e-10	-1.35458	5.49515e-06	-1.24744e-10	-1.35141
11773331	chr16:11773331:A:G	5.86081e-07	-1.24744e-10	-0.942884	8.06743e-06	-1.24744e-10	-0.967439
11773467	chr16:11773467:A:G	4.05081e-07	-1.24744e-10	-1.31226	5.92877e-06	-1.24744e-10	-1.27546
11773622	chr16:11773622:C:T	6.86692e-07	0.542218	-1.32667	2.98221e-06	-0.638302	-1.32431
11774173	chr16:11774173:T:C	3.92299e-07	-1.24744e-10	-1.34432	5.45762e-06	-1.24744e-10	-1.35826
11774281	chr16:11774281:T:C	5.3437e-07	-1.03525	-3.55028e-10	2.08134e-05	-0.0196758	-3.55028e-10
11775611	chr16:11775611:A:C	4.20188e-07	-1.24744e-10	-1.27564	5.99834e-06	-1.24744e-10	-1.26379
11775641	chr16:11775641:C:T	9.98588e-07	-1.24744e-10	-0.409999	1.35634e-05	-1.24744e-10	-0.447901
11775875	chr16:11775875:A:T	4.04515e-07	-1.24744e-10	-1.31365	5.92384e-06	-1.24744e-10	-1.27629
11775880	chr16:11775880:A:C	2.62676e-06	-1.24744e-10	0.557166	3.38597e-05	-1.24744e-10	0.466951
11776601	chr16:11776601:AG:A	2.98204e-07	-1.61856	-3.55028e-10	5.20608e-06	-1.40545	-3.55028e-10
11776638	chr16:11776638:T:A	1.20344e-06	0.772915	-0.996314	2.14099e-06	-1.1528	-1.14121
11777007	chr16:11777007:T:C	1.67076e-07	-0.887357	-1.31054	3.38486e-06	-0.51229	-1.32367
11777229	chr16:11777229:C:T	9.16079e-07	0.658022	-1.15426	4.04114e-06	-0.524451	-1.1343
11777406	chr16:11777406:C:T	8.70172e-07	0.808181	-1.35583	2.52165e-06	-0.771571	-1.35879
11777449	chr16:11777449:AG:A	4.0563e-07	-1.24744e-10	-1.3109	5.94582e-06	-1.24744e-10	-1.27259
11777912	chr16:11777912:G:A	9.71934e-07	0.658864	-1.09592	4.292e-06	-0.52496	-1.07356
11778058	chr16:11778058:A:G	4.01531e-07	-1.24744e-10	-1.32106	5.70992e-06	-1.24744e-10	-1.31307
11778452	chr16:11778452:A:C	1.78828e-07	-0.972555	-1.15736	3.69397e-06	-0.56096	-1.18761
11778544	chr16:11778544:T:C	3.94014e-07	-1.24744e-10	-1.33996	5.70637e-06	-1.24744e-10	-1.31369
11778648	chr16:11778648:A:C	5.89672e-07	0.40889	-1.34567	2.75241e-06	-0.717794	-1.325
11779302	chr16:11779302:T:C	1.64354e-07	-0.975948	-1.23837	3.39234e-06	-0.572449	-1.26131
11779544	chr16:11779544:T:G	1.97845e-06	-1.24744e-10	0.273726	2.56968e-05	-1.24744e-10	0.191092
11779547	chr16:11779547:T:C	9.92163e-07	-1.24744e-10	-0.416454	1.34797e-05	-1.24744e-10	-0.45409
11779787	chr16:11779787:T:G	4.19787e-07	-1.24744e-10	-1.27659	5.93434e-06	-1.24744e-10	-1.27452
11779876	chr16:11779876:TA:T	8.46963e-07	0.545071	-1.11976	3.38161e-06	-0.628851	-1.20807
11779977	chr16:11779977:T:C	2.98725e-07	-1.61682	-3.55028e-10	4.28331e-06	-1.60055	-3.55028e-10
11780191	chr16:11780191:G:A	3.87854e-07	-1.24744e-10	-1.35571	5.45458e-06	-1.24744e-10	-1.35882
11780380	chr16:11780380:G:A	1.04496e-06	-1.24744e-10	-0.364612	1.41925e-05	-1.24744e-10	-0.402562
11780872	chr16:11780872:T:C	8.11021e-08	-1.56325	-1.35738	0.0517681	9.11621	-1.31695
11780888	chr16:11780888:G:C	6.84746e-07	-1.24744e-10	-0.787293	9.38305e-06	-1.24744e-10	-0.81637
11781046	chr16:11781046:G:A	3.86517e-07	-1.24744e-10	-1.35917	5.48679e-06	-1.24744e-10	-1.35293
11781182	chr16:11781182:C:A	3.45727e-07	-1.47069	-3.55028e-10	4.20005e-06	-1.62018	-3.55028e-10
11781632	chr16:11781632:G:A	3.09901e-07	-1.58009	-3.55028e-10	4.198e-06	-1.62067	-3.55028e-10
11781867	chr16:11781867:G:A	4.13887e-07	-1.24744e-10	-1.29075	5.85658e-06	-1.24744e-10	-1.28771
11781901	chr16:11781901:T:C	4.73742e-07	-1.24744e-10	-1.15568	6.51619e-06	-1.24744e-10	-1.18099
11782131	chr16:11782131:G:C	3.92043e-07	-1.24744e-10	-1.34497	5.53759e-06	-1.24744e-10	-1.34372
11782676	chr16:11782676:C:T	3.9669e-07	-1.24744e-10	-1.33319	5.72395e-06	-1.24744e-10	-1.31062
11783499	chr16:11783499:A:G	6.35698e-07	0.478423	-1.34004	1.98418e-06	-1.01336	-1.35671
11784088	chr16:11784088:T:C	3.98758e-07	-1.24744e-10	-1.32799	5.80522e-06	-1.24744e-10	-1.29652
11784177	chr16:11784177:G:T	2.77939e-06	0.645007	-0.0313603	1.10151e-05	-0.662432	0.00642815
11784220	chr16:11784220:A:C	5.03718e-07	-1.24744e-10	-1.09432	6.78953e-06	-1.24744e-10	-1.13989
11784537	chr16:11784537:A:G	1.37464e-07	-1.0502	-1.34278	2.83434e-06	-0.662989	-1.35048
11784546	chr16:11784546:CCCT:C	5.68347e-07	-1.24744e-10	-0.97361	7.53397e-06	-1.24744e-10	-1.03585
11784702	chr16:11784702:A:G	1.41253e-07	-1.08756	-1.27823	2.68852e-06	-0.77696	-1.28933
11784901	chr16:11784901:G:A	4.73466e-07	-0.511645	-0.644616	1.2408e-05	0.0917155	-0.628651
11785705	chr16:11785705:C:T	5.88909e-07	-0.93807	-3.55028e-10	2.67078e-05	0.229681	-3.55028e-10
11785706	chr16:11785706:G:A	7.64168e-07	0.0141777	-0.691732	4.47682e-06	-0.900457	-0.655905
11786033	chr16:11786033:G:T	6.23658e-07	-1.24744e-10	-0.88074	8.22978e-06	-1.24744e-10	-0.947516
11786551	chr16:11786551:G:A	1.38916e-07	-1.05637	-1.32611	2.82945e-06	-0.678313	-1.33688
11786798	chr16:11786798:C:G	1.51574e-07	-1.59318	-0.702084	2.42136e-06	-1.40658	-0.764361
11787144	chr16:11787144:AC:A	1.70484e-06	0.0506895	0.074193	9.87347e-06	-0.879826	0.114402
11787275	chr16:11787275:C:G	1.48086e-07	-1.14536	-1.17319	2.75941e-06	-0.849372	-1.19088
11787684	chr16:11787684:G:A	1.52019e-07	-0.984794	-1.30754	3.15261e-06	-0.585229	-1.32181
11787997	chr16:11787997:A:G	4.59507e-07	-1.24744e-10	-1.18619	6.33112e-06	-1.24744e-10	-1.2098
11788341	chr16:11788341:T:A	2.98979e-07	-1.61597	-3.55028e-10	4.29849e-06	-1.59701	-3.55028e-10
11788513	chr16:11788513:A:G	1.46675e-07	-1.14666	-1.18146	2.73521e-06	-0.849514	-1.19955
11788528	chr16:11788528:C:T	3.92026e-07	-1.24744e-10	-1.34501	5.52778e-06	-1.24744e-10	-1.34549
11788573	chr16:11788573:TC:T	9.18285e-07	0.557451	-1.05129	4.2026e-06	-0.589102	-1.03047
11788636	chr16:11788636:C:T	4.28853e-07	-1.24744e-10	-1.25523	5.96801e-06	-1.24744e-10	-1.26886
11788750	chr16:11788750:G:A	7.26567e-07	0.610309	-1.33832	2.80363e-06	-0.667553	-1.35681
11788767	chr16:11788767:G:C	7.57389e-07	0.661909	-1.34837	2.702e-06	-0.701771	-1.35951
11788814	chr16:11788814:A:T	7.28451e-07	-1.24744e-10	-0.725421	9.86917e-06	-1.24744e-10	-0.76586
11788848	chr16:11788848:G:A	4.64614e-07	-1.24744e-10	-1.17513	6.33547e-06	-1.24744e-10	-1.20911
11788965	chr16:11788965:A:G	4.24478e-07	-1.24744e-10	-1.26548	6.00715e-06	-1.24744e-10	-1.26232
11789197	chr16:11789197:A:C	1.91775e-07	-0.811877	-1.24814	3.82904e-06	-0.449524	-1.26314
11789517	chr16:11789517:G:A	1.37854e-06	0.466678	-0.554242	6.54844e-06	-0.651624	-0.524424
11789662	chr16:11789662:C:T	6.43097e-07	0.467981	-1.31803	3.19795e-06	-0.545061	-1.3477
11790382	chr16:11790382:C:T	8.11594e-08	-1.56022	-1.35971	0.0547589	9.19097	-1.33555
11790748	chr16:11790748:C:T	4.74936e-07	-1.24744e-10	-1.15316	6.52946e-06	-1.24744e-10	-1.17895
11790978	chr16:11790978:G:C	1.0199e-06	-1.24744e-10	-0.388883	1.38499e-05	-1.24744e-10	-0.426998
11791538	chr16:11791538:G:C	3.99417e-07	-1.24744e-10	-1.32634	5.56942e-06	-1.24744e-10	-1.33798
11791587	chr16:11791587:C:A	1.53203e-05	2.32355	-0.00295886	7.70705e-05	1.24642	0.0430271
11791652	chr16:11791652:T:C	9.62547e-07	-1.24744e-10	-0.446759	1.5204e-05	-1.24744e-10	-0.333717
11791754	chr16:11791754:A:G	5.71903e-07	-0.293764	-0.673608	1.53921e-05	0.336572	-0.657993
11791864	chr16:11791864:C:A	4.43883e-07	-1.24744e-10	-1.22078	6.35358e-06	-1.24744e-10	-1.20626
11792045	chr16:11792045:C:T	5.07601e-07	-1.24744e-10	-1.08665	6.837e-06	-1.24744e-10	-1.13293
11793313	chr16:11793313:G:A	7.77871e-08	-1.60704	-1.35533	0.00104911	5.25358	-1.35316
11793466	chr16:11793466:G:C	9.27561e-07	-1.24744e-10	-0.483783	1.26097e-05	-1.24744e-10	-0.520812
11793674	chr16:11793674:A:T	7.7893e-08	-1.60142	-1.35958	0.627254	11.6217	-1.32782
11793773	chr16:11793773:A:G	7.97154e-08	-1.58071	-1.35717	0.000108612	2.97081	-1.3383
11793792	chr16:11793792:T:C	1.06786e-07	-1.3263	-1.31922	1.55471e-06	-1.33297	-1.28102
11794084	chr16:11794084:C:T	3.88498e-07	-1.24744e-10	-1.35405	5.4711e-06	-1.24744e-10	-1.3558
11794298	chr16:11794298:C:A	4.81531e-07	-1.24744e-10	-1.13937	6.72275e-06	-1.24744e-10	-1.14978
11794781	chr16:11794781:C:T	1.01765e-06	-1.24744e-10	-0.391088	1.38229e-05	-1.24744e-10	-0.428951
11795063	chr16:11795063:C:T	1.06276e-07	-1.57928	-1.07102	0.00033209	3.65324	-0.903113
11795236	chr16:11795236:G:C	4.39247e-07	-0.370534	-0.860746	3.91083e-06	-0.872337	-0.819187
11795265	chr16:11795265:C:T	3.98203e-07	-1.24744e-10	-1.32938	5.6149e-06	-1.24744e-10	-1.32985
11795501	chr16:11795501:A:G	4.38315e-07	-1.24744e-10	-1.2334	6.12135e-06	-1.24744e-10	-1.24349
11796651	chr16:11796651:C:A	5.13324e-07	-1.24744e-10	-1.07544	6.90347e-06	-1.24744e-10	-1.12325
11796697	chr16:11796697:T:G	7.39518e-07	-1.24744e-10	-0.710343	9.64141e-06	-1.24744e-10	-0.789207
11796778	chr16:11796778:G:A	1.46963e-07	-1.05941	-1.26675	2.62909e-06	-0.812021	-1.27662
11796805	chr16:11796805:A:C	4.84486e-07	-1.24744e-10	-1.13325	7.32926e-06	-1.24744e-10	-1.0634
11796830	chr16:11796830:T:C	6.74391e-07	-1.24744e-10	-0.802531	9.63387e-06	-1.24744e-10	-0.789989
11796858	chr16:11796858:G:A	4.45955e-07	-1.24744e-10	-1.21612	6.31997e-06	-1.24744e-10	-1.21156
11797267	chr16:11797267:T:A	5.11195e-07	-1.24744e-10	-1.07959	6.91832e-06	-1.24744e-10	-1.1211
11797529	chr16:11797529:C:G	4.38946e-07	-1.24744e-10	-1.23197	6.12937e-06	-1.24744e-10	-1.24218
11797899	chr16:11797899:T:C	5.20508e-07	-1.06154	-3.55028e-10	5.94615e-06	-1.27253	-3.55028e-10
11798117	chr16:11798117:G:A	4.82146e-07	-1.24744e-10	-1.13809	6.52195e-06	-1.24744e-10	-1.1801
11798420	chr16:11798420:G:C	6.26574e-07	-1.24744e-10	-0.876075	8.26528e-06	-1.24744e-10	-0.943211
11798481	chr16:11798481:T:C	2.94527e-06	-1.24744e-10	0.671615	4.13403e-05	-1.24744e-10	0.666562
11798957	chr16:11798957:G:A	5.73221e-07	-1.24744e-10	-0.96507	7.80366e-06	-1.24744e-10	-1.00068
11799515	chr16:11799515:C:G	9.97675e-07	-1.24744e-10	-0.410914	1.52373e-05	-1.24744e-10	-0.331526
11799527	chr16:11799527:G:T	1.40821e-06	-1.24744e-10	-0.0662659	1.8958e-05	-1.24744e-10	-0.113047
11799663	chr16:11799663:C:G	2.3601e-07	-0.495776	-1.35669	2.04303e-06	-0.983072	-1.35777
11799874	chr16:11799874:T:C	9.04752e-07	-1.24744e-10	-0.50868	1.39168e-05	-1.24744e-10	-0.422176
11800064	chr16:11800064:G:T	8.78572e-08	-1.58179	-1.25884	0.000203232	3.58651	-1.32744
11800119	chr16:11800119:G:A	4.30339e-07	-1.24744e-10	-1.25177	5.92038e-06	-1.24744e-10	-1.27687
11800358	chr16:11800358:T:C	2.50838e-07	-0.44362	-1.34791	4.40576e-06	-0.212702	-1.35966
11800360	chr16:11800360:T:C	2.5092e-07	-0.445965	-1.34524	4.4156e-06	-0.210441	-1.35969
11800426	chr16:11800426:C:T	5.75429e-07	-1.24744e-10	-0.961226	8.30193e-06	-1.24744e-10	-0.938787
11800496	chr16:11800496:T:C	5.55421e-07	-1.24744e-10	-0.996616	8.00573e-06	-1.24744e-10	-0.975117
11800815	chr16:11800815:G:A	4.46925e-07	-1.24744e-10	-1.21395	6.39031e-06	-1.24744e-10	-1.20049
11800859	chr16:11800859:T:C	2.06133e-07	-0.643037	-1.34478	5.46302e-06	0.00238908	-1.35966
11800860	chr16:11800860:A:G	8.62451e-08	-1.58776	-1.27139	0.000213013	3.64043	-1.33435
11801041	chr16:11801041:T:C	1.40614e-06	-1.24744e-10	-0.067739	1.89307e-05	-1.24744e-10	-0.11449
11801255	chr16:11801255:G:A	9.98229e-08	-1.61224	-1.1007	1.96138e-06	-1.23874	-1.14288
11801310	chr16:11801310:A:C	3.40171e-07	-1.48689	-3.55028e-10	5.4796e-06	-1.35424	-3.55028e-10
11801523	chr16:11801523:T:G	3.02638e-07	-0.403971	-1.19983	2.1055e-06	-1.02949	-1.28124
11801693	chr16:11801693:C:G	8.81094e-08	-1.57708	-1.26069	0.000193509	3.53852	-1.32847
11801707	chr16:11801707:C:G	8.05903e-08	-1.58127	-1.3457	0.0251999	8.43789	-1.35857
11801842	chr16:11801842:G:C	6.09802e-07	-1.24744e-10	-0.903207	8.05721e-06	-1.24744e-10	-0.968708
11801988	chr16:11801988:C:T	1.44782e-06	-1.24744e-10	-0.0385241	1.94828e-05	-1.24744e-10	-0.0857429
11802159	chr16:11802159:G:A	8.6222e-08	-1.58196	-1.27746	0.000202439	3.59272	-1.33755
11802165	chr16:11802165:A:G	7.84073e-07	-0.651839	-3.55028e-10	1.29932e-05	-0.490847	-3.55028e-10
11802389	chr16:11802389:G:T	8.63702e-08	-1.57487	-1.28283	0.000186588	3.51394	-1.34032
11802707	chr16:11802707:AT:A	9.08381e-07	-1.24744e-10	-0.504677	1.3976e-05	-1.24744e-10	-0.417933
11803284	chr16:11803284:G:A	2.7823e-07	-0.328775	-1.35912	4.00528e-06	-0.332028	-1.33563
11804164	chr16:11804164:C:T	3.81043e-07	-0.435848	-0.937581	3.60906e-06	-0.894806	-0.877021
11804357	chr16:11804357:G:A	1.03231e-06	-1.24744e-10	-0.376783	1.41975e-05	-1.24744e-10	-0.402209
11804487	chr16:11804487:G:A	4.88551e-07	-1.24744e-10	-1.1249	7.16733e-06	-1.24744e-10	-1.08574
11804531	chr16:11804531:G:A	2.70306e-07	-0.377614	-1.33917	2.29062e-06	-0.884385	-1.34207
11804573	chr16:11804573:G:C	4.15696e-07	-1.24744e-10	-1.28639	6.00139e-06	-1.24744e-10	-1.26328
11804608	chr16:11804608:G:A	8.40821e-08	-1.59725	-1.2873	0.000245292	3.78952	-1.34234
11804817	chr16:11804817:G:C	1.34905e-06	-1.24744e-10	-0.109184	1.82354e-05	-1.24744e-10	-0.15191
11804833	chr16:11804833:C:T	4.61493e-07	-1.24744e-10	-1.18188	6.30279e-06	-1.24744e-10	-1.21428
11805062	chr16:11805062:C:T	8.34601e-07	-1.24744e-10	-0.589387	1.26495e-05	-1.24744e-10	-0.517661
11805158	chr16:11805158:C:T	8.68793e-07	-1.24744e-10	-0.549237	1.333e-05	-1.24744e-10	-0.465258
11805343	chr16:11805343:C:CT	6.41153e-07	-1.24744e-10	-0.853074	8.67637e-06	-1.24744e-10	-0.894671
11805378	chr16:11805378:A:G	8.40508e-08	-1.59766	-1.28726	0.000247039	3.79673	-1.34246
11805539	chr16:11805539:C:T	8.74972e-07	-1.24744e-10	-0.542149	1.2157e-05	-1.24744e-10	-0.557372
11805635	chr16:11805635:T:C	5.46275e-07	-1.24744e-10	-1.01322	7.88348e-06	-1.24744e-10	-0.990505
11805688	chr16:11805688:A:G	8.7939e-07	0.10139	-0.638503	4.55336e-06	-0.685068	-0.854342
11805706	chr16:11805706:A:G	5.33373e-07	-1.24744e-10	-1.03712	7.59495e-06	-1.24744e-10	-1.02779
11805976	chr16:11805976:G:A	3.18519e-07	-1.55266	-3.55028e-10	4.20474e-06	-1.61906	-3.55028e-10
11806063	chr16:11806063:C:T	3.75164e-07	-0.220154	-1.16882	3.02351e-06	-0.766436	-1.18242
11806532	chr16:11806532:T:TAGTC	5.12999e-07	-1.24744e-10	-1.07607	7.39405e-06	-1.24744e-10	-1.0546
11806608	chr16:11806608:C:T	4.02107e-07	-1.24744e-10	-1.31962	5.55243e-06	-1.24744e-10	-1.34104
11806800	chr16:11806800:T:A	2.54345e-07	-0.418088	-1.35956	4.42099e-06	-0.224066	-1.34484
11806964	chr16:11806964:C:G	8.43894e-08	-1.55138	-1.32952	0.0359921	8.79502	-1.35924
11806966	chr16:11806966:T:C	2.31573e-07	-0.594985	-1.27646	5.47235e-06	-0.0183801	-1.33719
11807283	chr16:11807283:C:T	3.37467e-07	-1.49487	-3.55028e-10	4.65532e-06	-1.51726	-3.55028e-10
11807701	chr16:11807701:A:G	1.0568e-07	-1.6007	-1.05522	2.57015e-05	1.35136	-1.16009
11807811	chr16:11807811:G:A	3.56657e-07	-0.0889087	-1.35066	2.73152e-06	-0.697977	-1.35244
11807966	chr16:11807966:C:T	4.66562e-07	-1.24744e-10	-1.17095	6.50305e-06	-1.24744e-10	-1.183
11808105	chr16:11808105:A:G	9.92551e-07	-0.311382	-0.104681	1.04039e-05	-0.314887	-0.398209
11808109	chr16:11808109:G:A	4.51172e-07	-1.24744e-10	-1.20449	6.29617e-06	-1.24744e-10	-1.21533
11808199	chr16:11808199:G:A	4.83463e-07	-0.164342	-0.971024	4.04576e-06	-0.721784	-0.935821
11808583	chr16:11808583:T:C	4.54955e-07	-1.24744e-10	-1.19614	6.22311e-06	-1.24744e-10	-1.227
11808848	chr16:11808848:C:T	2.51962e-06	0.515522	-3.55028e-10	7.37795e-06	-1.05678	-3.55028e-10
11808896	chr16:11808896:G:C	4.58655e-07	-1.24744e-10	-1.18804	6.38287e-06	-1.24744e-10	-1.20166
11809277	chr16:11809277:GATA:G	4.5104e-07	-1.24744e-10	-1.20478	6.39272e-06	-1.24744e-10	-1.20012
11809323	chr16:11809323:C:T	3.44495e-07	-1.47426	-3.55028e-10	9.60939e-06	-0.792534	-3.55028e-10
11809998	chr16:11809998:C:T	4.37891e-07	-0.151144	-1.08323	3.76648e-06	-0.679269	-1.04987
11810031	chr16:11810031:T:A	4.58099e-06	1.11333	-3.55028e-10	1.4011e-05	-0.41543	-3.55028e-10
11810236	chr16:11810236:G:A	3.04224e-07	-0.243541	-1.35504	2.48386e-06	-0.789042	-1.35642
11810536	chr16:11810536:G:T	7.98203e-08	-1.59012	-1.34644	0.0202916	8.221	-1.35831
11810559	chr16:11810559:C:T	1.19066e-07	-1.27259	-1.26408	1.98892e-06	-1.11416	-1.25352
11810572	chr16:11810572:A:T	7.85372e-08	-1.60264	-1.35013	0.0161984	7.99411	-1.35672
11810664	chr16:11810664:G:A	4.40512e-07	-1.24744e-10	-1.2284	6.04246e-06	-1.24744e-10	-1.25646
11811261	chr16:11811261:C:T	5.27339e-07	-0.0611708	-0.987327	4.5502e-06	-0.592367	-0.947736
11811418	chr16:11811418:G:T	9.19127e-08	-1.54754	-1.24797	0.000134877	3.17068	-1.32159
11811976	chr16:11811976:G:A	4.1288e-07	-1.24744e-10	-1.29318	5.97323e-06	-1.24744e-10	-1.26799
11812106	chr16:11812106:C:T	4.90318e-07	-1.58317	0.461878	7.28371e-06	-1.42327	0.353636
11812564	chr16:11812564:C:T	5.08291e-07	-1.08529	-3.55028e-10	4.71729e-06	-1.50404	-3.55028e-10
11812591	chr16:11812591:G:A	7.7274e-08	-1.60941	-1.35958	1.42242e-06	-1.34485	-1.35806
11812701	chr16:11812701:G:A	7.93165e-08	-1.59233	-1.35057	0.00020962	3.64732	-1.3573
11812716	chr16:11812716:G:A	4.70355e-07	-1.24744e-10	-1.16285	6.73891e-06	-1.24744e-10	-1.14738
11812858	chr16:11812858:G:A	8.17753e-08	-1.57179	-1.34058	0.00010427	2.95139	-1.35968
11812867	chr16:11812867:A:T	4.90474e-07	-1.24744e-10	-1.12097	7.1408e-06	-1.24744e-10	-1.08945
11812991	chr16:11812991:G:A	8.35072e-08	-1.60064	-1.29077	0.000239622	3.76942	-1.34564
11813117	chr16:11813117:G:A	4.14718e-07	-1.24744e-10	-1.28874	5.68206e-06	-1.24744e-10	-1.31796
11813231	chr16:11813231:C:A	9.13072e-08	-1.57078	-1.23133	0.000174449	3.42033	-1.31398
11813245	chr16:11813245:C:T	8.25205e-08	-1.55931	-1.34398	0.000149058	3.30841	-1.35935
11813261	chr16:11813261:C:T	3.24055e-07	-1.57171	0.036281	4.5038e-06	-1.44878	-0.101571
11813334	chr16:11813334:C:T	3.98189e-07	-1.24744e-10	-1.32942	5.51809e-06	-1.24744e-10	-1.34724
11814002	chr16:11814002:A:C	8.10993e-08	-1.59772	-1.32295	0.000223827	3.7131	-1.3575
11814138	chr16:11814138:A:C	4.14876e-07	-1.24744e-10	-1.28836	5.6823e-06	-1.24744e-10	-1.31792
11814156	chr16:11814156:T:C	4.278e-07	-1.24744e-10	-1.25769	6.10822e-06	-1.24744e-10	-1.24564
11814159	chr16:11814159:A:G	2.60342e-06	-1.24744e-10	0.548238	3.65363e-05	-1.24744e-10	0.54303
11814165	chr16:11814165:G:C	1.13839e-07	-1.36366	-1.2179	3.32686e-06	-0.565406	-1.28784
11814312	chr16:11814312:T:C	6.51629e-07	-1.24744e-10	-0.836866	9.29461e-06	-1.24744e-10	-0.82584
11814608	chr16:11814608:C:T	3.15091e-07	-1.58701	0.0235281	4.73858e-06	-1.42542	-0.0741221
11814919	chr16:11814919:T:C	7.6374e-08	-1.6213	-1.3594	3.50363e-05	1.85645	-1.35534
11815228	chr16:11815228:C:T	3.45962e-07	-1.47001	-3.55028e-10	4.54985e-06	-1.54018	-3.55028e-10
11815994	chr16:11815994:A:G	3.93731e-07	-1.24744e-10	-1.34067	5.59105e-06	-1.24744e-10	-1.33411
11816256	chr16:11816256:A:T	8.29838e-08	-1.61313	-1.28456	1.58195e-06	-1.35395	-1.24266
11816316	chr16:11816316:T:C	4.66986e-07	-1.24744e-10	-1.17004	6.48062e-06	-1.24744e-10	-1.18646
11816339	chr16:11816339:T:A	8.73947e-08	-1.54215	-1.30376	0.00716847	7.16115	-1.33898
11816390	chr16:11816390:C:T	1.65642e-07	-1.32959	-0.876921	3.19038e-06	-1.08197	-0.813166
11816431	chr16:11816431:T:G	1.02296e-07	-1.38476	-1.30371	0.000548806	4.57857	-1.3261
11817107	chr16:11817107:G:A	4.01439e-07	-1.24744e-10	-1.32129	5.63216e-06	-1.24744e-10	-1.32678
11817142	chr16:11817142:G:C	4.28781e-07	-1.24744e-10	-1.2554	6.11548e-06	-1.24744e-10	-1.24445
11817179	chr16:11817179:G:A	3.94064e-07	-1.24744e-10	-1.33983	5.54482e-06	-1.24744e-10	-1.34241
11817399	chr16:11817399:C:T	1.25463e-06	0.723797	-0.905541	1.06887e-05	0.282459	-0.96855
11817584	chr16:11817584:T:C	4.47655e-07	-1.24744e-10	-1.21232	6.21449e-06	-1.24744e-10	-1.22839
11817598	chr16:11817598:G:GT	9.37249e-08	-1.4434	-1.33258	1.0937e-06	-1.62123	-1.34448
11817862	chr16:11817862:C:T	4.85485e-07	-1.13119	-3.55028e-10	7.76727e-06	-1.00536	-3.55028e-10
11818057	chr16:11818057:C:A	8.49759e-08	-1.57268	-1.3013	0.00493637	6.78765	-1.33854
11818096	chr16:11818096:G:C	5.26897e-07	-1.24744e-10	-1.04934	7.67807e-06	-1.24744e-10	-1.01691
11818111	chr16:11818111:G:A	1.7388e-07	-0.799181	-1.3588	2.42465e-06	-0.821918	-1.34767
11818120	chr16:11818120:G:A	3.89483e-07	-1.24744e-10	-1.35152	5.54281e-06	-1.24744e-10	-1.34277
11818300	chr16:11818300:C:T	5.03628e-06	1.20808	-3.55028e-10	0.000277975	2.57226	-3.55028e-10
11818661	chr16:11818661:T:G	5.72177e-07	-1.24744e-10	-0.966893	7.6391e-06	-1.24744e-10	-1.022
11819619	chr16:11819619:C:T	8.52569e-08	-1.58228	-1.28839	0.00435771	6.65332	-1.32889
11819636	chr16:11819636:C:T	3.86313e-07	-1.24744e-10	-1.35969	5.45509e-06	-1.24744e-10	-1.35873
11819733	chr16:11819733:T:C	7.67317e-07	-0.673441	-3.55028e-10	5.62832e-06	-1.32746	-3.55028e-10
11820250	chr16:11820250:A:G	2.63289e-06	-1.24744e-10	0.559495	3.71843e-05	-1.24744e-10	0.560613
11820416	chr16:11820416:T:C	4.15542e-07	-1.24744e-10	-1.28676	5.8187e-06	-1.24744e-10	-1.2942
11820568	chr16:11820568:ATTG:A	4.62448e-07	-1.24744e-10	-1.17981	6.33961e-06	-1.24744e-10	-1.20846
11820773	chr16:11820773:A:G	1.47298e-07	-1.22878	-1.0951	1.88358e-06	-1.29524	-1.12686
11820774	chr16:11820774:T:G	1.4958e-07	-1.21575	-1.09277	1.91281e-06	-1.28206	-1.12465
11820811	chr16:11820811:C:T	4.96139e-07	-1.24744e-10	-1.10949	6.94776e-06	-1.24744e-10	-1.11686
11820816	chr16:11820816:G:A	2.14815e-07	-1.4345	-0.512066	6.13066e-06	-0.775625	-0.466348
11821088	chr16:11821088:A:G	4.2662e-07	-1.24744e-10	-1.26045	6.05374e-06	-1.24744e-10	-1.2546
11821166	chr16:11821166:T:G	4.98969e-07	-1.24744e-10	-1.1038	7.03483e-06	-1.24744e-10	-1.1044
11821250	chr16:11821250:TG:T	4.10315e-07	-1.24744e-10	-1.29942	5.78695e-06	-1.24744e-10	-1.29967
11821403	chr16:11821403:T:C	1.41303e-06	-1.24744e-10	-0.0628529	1.99571e-05	-1.24744e-10	-0.0616902
11821492	chr16:11821492:T:C	8.01896e-07	-1.24744e-10	-0.629362	1.08657e-05	-1.24744e-10	-0.669668
11821591	chr16:11821591:A:G	3.92765e-07	-1.24744e-10	-1.34313	5.52456e-06	-1.24744e-10	-1.34607
11822505	chr16:11822505:A:T	4.91819e-07	-1.24744e-10	-1.11823	7.26827e-06	-1.24744e-10	-1.07176
11822837	chr16:11822837:G:A	4.51307e-07	-1.24744e-10	-1.20419	6.48738e-06	-1.24744e-10	-1.18542
11822907	chr16:11822907:G:T	7.72926e-08	-1.6103	-1.35844	1.07758e-06	-1.62158	-1.35898
11822956	chr16:11822956:A:G	8.2321e-07	-1.24744e-10	-0.60313	1.18282e-05	-1.24744e-10	-0.584784
11822993	chr16:11822993:T:C	7.91626e-08	-1.60056	-1.34428	1.11745e-06	-1.60648	-1.33774
11823167	chr16:11823167:G:T	5.40957e-07	-1.24744e-10	-1.023	7.93648e-06	-1.24744e-10	-0.983805
11823489	chr16:11823489:C:T	2.98918e-07	-0.351313	-1.26486	6.25672e-06	0.0410765	-1.26269
11823592	chr16:11823592:C:G	3.35017e-07	-0.270244	-1.23192	7.07755e-06	0.13101	-1.22936
11824039	chr16:11824039:G:A	3.95317e-07	-1.24744e-10	-1.33665	5.55981e-06	-1.24744e-10	-1.33971
11824163	chr16:11824163:G:C	3.77219e-07	-0.339759	-1.04376	7.60879e-06	0.00506318	-1.03103
11824268	chr16:11824268:G:A	4.07749e-07	-1.24744e-10	-1.30569	5.81334e-06	-1.24744e-10	-1.29512
11824530	chr16:11824530:G:C	8.99258e-07	-1.24744e-10	-0.514772	1.29402e-05	-1.24744e-10	-0.494935
11824571	chr16:11824571:C:T	4.19844e-06	-1.24744e-10	1.02613	6.29385e-05	-1.24744e-10	1.08688
11824650	chr16:11824650:G:C	7.86888e-07	-1.24744e-10	-0.648256	1.12869e-05	-1.24744e-10	-0.631632
11824737	chr16:11824737:G:A	7.60635e-07	-1.24744e-10	-0.682188	1.029e-05	-1.24744e-10	-0.724102
11825070	chr16:11825070:C:T	4.76103e-07	-1.24744e-10	-1.15071	6.42793e-06	-1.24744e-10	-1.19462
11825154	chr16:11825154:C:A	1.31284e-06	-0.425969	0.289575	2.0445e-05	-0.401106	0.363571
11825236	chr16:11825236:C:T	2.27624e-07	-0.749468	-1.13918	1.58863e-05	0.807006	-1.09682
11825296	chr16:11825296:T:A	8.58547e-08	-1.57084	-1.29284	1.19947e-06	-1.59193	-1.28146
11825640	chr16:11825640:G:A	3.24454e-07	-1.42211	-0.112084	4.18898e-06	-1.5467	-0.0761146
11825718	chr16:11825718:G:A	5.93195e-07	-1.24744e-10	-0.930818	8.91227e-06	-1.24744e-10	-0.867846
11826089	chr16:11826089:C:G	2.67937e-07	-0.390788	-1.3348	5.50678e-06	-0.0116254	-1.33767
11826102	chr16:11826102:C:A	2.55358e-07	-0.430246	-1.34343	5.20336e-06	-0.0601874	-1.34578
11826180	chr16:11826180:A:G	3.08984e-07	-0.337839	-1.24521	6.19796e-06	0.0138073	-1.24486
11826290	chr16:11826290:G:A	7.74309e-08	-1.61558	-1.35138	1.08454e-06	-1.62014	-1.35398
11826444	chr16:11826444:T:C	1.16026e-06	-1.24744e-10	-0.259939	1.69115e-05	-1.24744e-10	-0.227278
11826469	chr16:11826469:G:C	4.18886e-06	-1.24744e-10	1.02384	6.27914e-05	-1.24744e-10	1.08454
11826742	chr16:11826742:C:T	3.53517e-06	-1.24744e-10	0.854175	5.2919e-05	-1.24744e-10	0.913487
11827239	chr16:11827239:G:T	3.24556e-07	-1.53388	-3.55028e-10	6.89033e-06	-1.12516	-3.55028e-10
11827406	chr16:11827406:T:C	3.61931e-07	-0.251661	-1.17323	2.30915e-05	1.28728	-1.20308
11827495	chr16:11827495:C:A	3.82711e-07	-0.246194	-1.12287	2.43091e-05	1.29227	-1.15669
11827572	chr16:11827572:G:A	3.87414e-07	-1.24744e-10	-1.35685	5.49343e-06	-1.24744e-10	-1.35172
11827577	chr16:11827577:T:C	5.4501e-07	-1.24744e-10	-1.01554	7.57616e-06	-1.24744e-10	-1.03027
11827600	chr16:11827600:T:C	6.64038e-07	-1.24744e-10	-0.818002	9.01674e-06	-1.24744e-10	-0.856192
11827864	chr16:11827864:A:T	3.00956e-07	-1.60938	-3.55028e-10	4.20634e-06	-1.61868	-3.55028e-10
11828576	chr16:11828576:G:A	1.90535e-06	-1.24744e-10	0.236078	2.78786e-05	-1.24744e-10	0.272584
11828617	chr16:11828617:A:G	7.69705e-07	-1.24744e-10	-0.670334	1.04105e-05	-1.24744e-10	-0.712462
11829153	chr16:11829153:T:C	7.89055e-07	-1.24744e-10	-0.645505	1.13138e-05	-1.24744e-10	-0.629255
11829236	chr16:11829236:C:T	7.94793e-08	-1.58683	-1.35402	1.08436e-06	-1.61819	-1.3561
11829496	chr16:11829496:A:C	6.03055e-07	-1.24744e-10	-0.914333	8.38928e-06	-1.24744e-10	-0.92832
11829804	chr16:11829804:C:T	4.24372e-07	-0.105717	-1.16001	2.63498e-05	1.40683	-1.19064
11829821	chr16:11829821:C:T	5.68079e-07	-1.24744e-10	-0.97408	7.90893e-06	-1.24744e-10	-0.987282
11829845	chr16:11829845:C:T	3.95044e-07	-1.24744e-10	-1.33734	5.54064e-06	-1.24744e-10	-1.34317
11829850	chr16:11829850:C:A	5.71972e-07	-1.24744e-10	-0.967252	7.94346e-06	-1.24744e-10	-0.982926
11829940	chr16:11829940:G:A	4.04431e-07	-0.0437661	-1.27009	2.63565e-05	1.50833	-1.29189
11830020	chr16:11830020:C:T	4.06165e-07	-1.24744e-10	-1.30958	5.80163e-06	-1.24744e-10	-1.29714
11830183	chr16:11830183:G:A	2.96874e-07	-1.10763	-0.515406	6.09452e-06	-0.764585	-0.483299
11830194	chr16:11830194:C:T	6.21181e-07	-1.24744e-10	-0.884719	9.35166e-06	-1.24744e-10	-0.819721
11830276	chr16:11830276:G:A	5.2485e-07	-1.24744e-10	-1.05323	7.36872e-06	-1.24744e-10	-1.05803
11830384	chr16:11830384:G:A	6.01163e-07	-0.917476	-3.55028e-10	8.50502e-06	-0.914618	-3.55028e-10
11830580	chr16:11830580:G:A	1.15857e-06	-1.24744e-10	-0.261398	1.65925e-05	-1.24744e-10	-0.246326
11831407	chr16:11831407:TTAAC:T	1.9292e-06	-1.24744e-10	0.24852	2.8215e-05	-1.24744e-10	0.284579
11832634	chr16:11832634:C:T	4.29533e-07	-1.24744e-10	-1.25364	6.13305e-06	-1.24744e-10	-1.24158
11832662	chr16:11832662:C:T	1.2485e-07	-1.62173	-0.8675	1.79344e-06	-1.60004	-0.871097
11833086	chr16:11833086:T:C	3.59328e-07	-1.4321	-3.55028e-10	4.28456e-06	-1.60026	-3.55028e-10
11833454	chr16:11833454:C:T	7.84111e-07	-1.24744e-10	-0.651791	1.06e-05	-1.24744e-10	-0.694422
11833509	chr16:11833509:C:T	3.90607e-07	-0.299502	-1.04914	2.51264e-05	1.2665	-1.09786
11833524	chr16:11833524:G:A	3.10352e-07	-1.57864	-3.55028e-10	4.29878e-06	-1.59694	-3.55028e-10
11833649	chr16:11833649:T:C	1.24546e-06	-1.24744e-10	-0.18908	1.81484e-05	-1.24744e-10	-0.156693
11833652	chr16:11833652:C:A	5.12256e-07	-1.24744e-10	-1.07752	7.14829e-06	-1.24744e-10	-1.0884
11834061	chr16:11834061:A:T	4.44686e-07	-0.24329	-0.975683	4.03725e-05	1.56254	-0.919664
11834442	chr16:11834442:C:T	7.438e-07	-1.24744e-10	-0.704569	1.06661e-05	-1.24744e-10	-0.688207
11835125	chr16:11835125:C:T	4.64824e-07	-1.24744e-10	-1.17468	6.49759e-06	-1.24744e-10	-1.18384
11835192	chr16:11835192:T:C	7.41323e-07	-1.24744e-10	-0.707905	1.06302e-05	-1.24744e-10	-0.691575
11835199	chr16:11835199:T:C	6.44908e-07	-0.847234	-3.55028e-10	9.61495e-06	-0.791955	-3.55028e-10
11835407	chr16:11835407:TC:T	1.35689e-07	-1.6213	-0.784683	1.93268e-06	-1.60806	-0.788302
11835648	chr16:11835648:C:A	4.69512e-07	-1.24744e-10	-1.16465	7.02964e-06	-1.24744e-10	-1.10514
11835762	chr16:11835762:G:A	4.70405e-07	-1.24744e-10	-1.16275	7.04439e-06	-1.24744e-10	-1.10304
11835796	chr16:11835796:C:T	3.97452e-07	-1.24744e-10	-1.33127	5.61164e-06	-1.24744e-10	-1.33043
11835890	chr16:11835890:T:TA	4.9329e-06	1.18734	-3.55028e-10	2.42427e-05	0.132841	-3.55028e-10
11836031	chr16:11836031:T:C	1.06246e-06	-1.24744e-10	-0.348003	1.51775e-05	-1.24744e-10	-0.335462
11836057	chr16:11836057:C:T	3.70261e-07	-0.133526	-1.26861	8.63315e-06	0.389521	-1.28919
11836411	chr16:11836411:C:T	5.13818e-07	-1.24744e-10	-1.07447	7.2721e-06	-1.24744e-10	-1.07123
11836480	chr16:11836480:C:A	3.76756e-07	-0.0680735	-1.31667	1.05728e-05	0.599032	-1.29602
11836522	chr16:11836522:A:G	3.91802e-07	-1.24744e-10	-1.34558	5.50171e-06	-1.24744e-10	-1.35022
11836590	chr16:11836590:T:C	7.41175e-07	-1.24744e-10	-0.708104	1.06277e-05	-1.24744e-10	-0.691814
11836693	chr16:11836693:A:C	5.95662e-07	-1.24744e-10	-0.926669	8.77667e-06	-1.24744e-10	-0.883178
11837304	chr16:11837304:A:C	7.57513e-07	-1.24744e-10	-0.6863	1.02567e-05	-1.24744e-10	-0.727347
11837376	chr16:11837376:T:TTTTTGAGACTGAGTCTTGCTCTGTCATCAGGCTGGAGTGCAGTGGCTCACTGC	5.90576e-07	-1.24744e-10	-0.935243	8.12284e-06	-1.24744e-10	-0.960595
11838564	chr16:11838564:T:C	2.56817e-07	-0.410823	-1.35715	2.26509e-05	1.41169	-1.34676
11838792	chr16:11838792:G:A	7.68289e-07	-1.24744e-10	-0.672175	1.03831e-05	-1.24744e-10	-0.715094
11838983	chr16:11838983:C:T	3.31999e-06	-1.24744e-10	0.791377	4.96498e-05	-1.24744e-10	0.849719
11839122	chr16:11839122:T:G	1.36026e-07	-1.62057	-0.782927	1.9297e-06	-1.61141	-0.786503
11839821	chr16:11839821:G:C	4.17383e-07	-1.24744e-10	-1.28234	5.87312e-06	-1.24744e-10	-1.28489
11839903	chr16:11839903:G:A	7.58281e-07	-1.24744e-10	-0.685288	1.02669e-05	-1.24744e-10	-0.726347
11840345	chr16:11840345:C:CA	5.29302e-07	-1.24744e-10	-1.04478	8.07516e-06	-1.24744e-10	-0.966482
11840593	chr16:11840593:A:T	5.95934e-07	-1.24744e-10	-0.926212	8.27063e-06	-1.24744e-10	-0.942564
11840766	chr16:11840766:G:A	2.79989e-07	-0.321932	-1.35966	2.58379e-05	1.55134	-1.35478
11840856	chr16:11840856:G:A	6.61133e-07	-1.24744e-10	-0.822386	8.98755e-06	-1.24744e-10	-0.859435
11841207	chr16:11841207:C:T	7.59856e-07	-1.24744e-10	-0.683212	1.02877e-05	-1.24744e-10	-0.724323
11841579	chr16:11841579:C:T	2.82468e-07	-0.314298	-1.35848	2.57906e-05	1.54479	-1.35006
11842333	chr16:11842333:AAAAAAAACAAAAC:A	5.53031e-07	-1.24744e-10	-1.00093	7.83095e-06	-1.24744e-10	-0.997191
11842460	chr16:11842460:C:T	5.64874e-07	-0.346424	-0.633314	3.55361e-05	1.22423	-0.708961
11843250	chr16:11843250:T:C	1.18285e-07	-1.62018	-0.92306	1.67688e-06	-1.6123	-0.926041
11843270	chr16:11843270:T:C	7.55608e-07	-1.24744e-10	-0.688818	1.02313e-05	-1.24744e-10	-0.729826
```
