## Supplementary material for "Characterization of shared and ancestry-specific signals driving complex traits using multi-ancestry fine-mapping": susiex_nc3.cs80.cs

```
CS_ID	SNP	BP	REF_ALLELE	ALT_ALLELE	REF_FRQ	BETA	SE	-LOG10P	CS_PIP	OVRL_PIP
1	chr16:11695334:C:T	11695334	T,T	C,C	1,1	inf,-inf	inf,inf	5.93405,0.336383	0.083075	0.0830764
1	chr16:11693833:C:A	11693833	A,A	C,C	1,1	inf,inf	inf,inf	4.81639,0.653222	0.0730927	0.073094
1	chr16:11690273:G:T	11690273	T,T	G,G	1,1	inf,inf	inf,inf	6.15491,0.020551	0.0707838	0.0707849
1	chr16:11666330:T:C	11666330	C,C	T,T	1,1	inf,inf	inf,inf	5.95091,0.512522	0.0693719	0.0693742
1	chr16:11674954:T:C	11674954	C,C	T,T	1,1	inf,inf	inf,inf	5.71665,0.175541	0.0639582	0.0639593
1	chr16:11694236:G:A	11694236	A,A	G,G	1,1	inf,-inf	inf,inf	5.81143,0.331363	0.0575696	0.0575711
1	chr16:11686918:T:C	11686918	C,C	T,T	1,1	inf,inf	inf,inf	5.53627,0.0252718	0.0513927	0.0513937
1	chr16:11698844:A:C	11698844	C,C	A,A	1,1	inf,inf	inf,inf	4.78042,0.494456	0.0411197	0.0411208
1	chr16:11694575:G:A	11694575	A,A	G,G	1,1	inf,inf	inf,inf	4.61981,0.683027	0.0394421	0.0394435
1	chr16:11691024:G:A	11691024	A,A	G,G	1,1	inf,inf	inf,inf	4.7027,0.444313	0.0348505	0.0348517
1	chr16:11685653:A:C	11685653	C,C	A,A	1,1	inf,inf	inf,inf	4.59587,0.459488	0.0284533	0.0284544
1	chr16:11687404:G:A	11687404	A,A	G,G	1,1	inf,inf	inf,inf	4.5916,0.48816	0.0283712	0.0283724
1	chr16:11670965:C:T	11670965	T,T	C,C	1,1	inf,inf	inf,inf	5.34805,0.22858	0.0276024	0.0276035
1	chr16:11692697:A:G	11692697	G,G	A,A	1,1	inf,inf	inf,inf	4.61651,0.666288	0.0260619	0.0260635
1	chr16:11674122:G:T	11674122	T,T	G,G	1,1	inf,inf	inf,inf	5.09904,0.325396	0.0225422	0.0225433
1	chr16:11681094:T:C	11681094	C,C	T,T	1,1	inf,inf	inf,inf	4.5149,0.445264	0.0209845	0.0209857
1	chr16:11676921:A:G	11676921	G,G	A,A	1,1	inf,inf	inf,inf	5.23477,0.0635322	0.0194946	0.0194956
1	chr16:11671552:A:G	11671552	G,G	A,A	1,1	inf,inf	inf,inf	5.02815,0.270138	0.0175018	0.0175029
1	chr16:11671064:C:T	11671064	T,T	C,C	1,1	inf,inf	inf,inf	5.01573,0.260444	0.0168314	0.0168325
1	chr16:11671662:T:C	11671662	C,C	T,T	1,1	inf,inf	inf,inf	4.98175,0.267824	0.0156532	0.0156543
2	chr16:11793674:A:T	11793674	T,T	A,A	1,1	-inf,-inf	inf,inf	5.09302,0.0810252	0.684772	0.684772
2	chr16:11772847:C:G	11772847	G,G	C,C	1,1	inf,inf	inf,inf	4.81014,0.237035	0.0674519	0.067452
2	chr16:11790382:C:T	11790382	T,T	C,C	1,1	inf,inf	inf,inf	4.74916,0.0649823	0.0501478	0.0501479
```
