## Supplementary material for "Characterization of shared and ancestry-specific signals driving complex traits using multi-ancestry fine-mapping": susiex_nc3.cs80.snp

```
BP	SNP	PIP(CS1)	LogBF(CS1,Pop1)	LogBF(CS1,Pop2)	PIP(CS2)	LogBF(CS2,Pop1)	LogBF(CS2,Pop2)
10843977	chr16:10843977:G:C	5.96737e-07	-1.24744e-10	-1.07662	6.76265e-06	-1.24744e-10	-1.08843
10844113	chr16:10844113:C:G	5.12287e-07	-1.24744e-10	-1.22921	5.87745e-06	-1.24744e-10	-1.22873
10844177	chr16:10844177:C:T	1.00601e-07	-1.6142	-1.24274	1.22272e-06	-1.55673	-1.24204
10844245	chr16:10844245:G:A	1.72986e-07	-1.62077	-0.694118	2.24094e-06	-1.49652	-0.69643
10844682	chr16:10844682:C:T	5.38827e-07	-1.24744e-10	-1.1787	6.17266e-06	-1.24744e-10	-1.17972
10844877	chr16:10844877:G:C	3.79241e-07	-1.52993	-3.55028e-10	1.00781e-05	-0.689488	-3.55028e-10
10845152	chr16:10845152:T:C	1.81328e-07	-1.60434	-0.663449	2.05635e-06	-1.62086	-0.658057
10845274	chr16:10845274:A:T	5.25954e-07	-1.24744e-10	-1.20288	6.01856e-06	-1.24744e-10	-1.205
10845292	chr16:10845292:C:T	8.68712e-07	-1.24744e-10	-0.701086	9.76312e-06	-1.24744e-10	-0.721236
10845404	chr16:10845404:G:A	1.39101e-06	-1.24744e-10	-0.230314	1.55899e-05	-1.24744e-10	-0.253228
10845631	chr16:10845631:A:G	1.60424e-07	-1.61723	-0.773046	1.90002e-06	-1.60745	-0.750537
10846093	chr16:10846093:G:A	4.57171e-07	-1.24744e-10	-1.34304	5.22434e-06	-1.24744e-10	-1.34652
10846209	chr16:10846209:A:G	3.63245e-06	-1.24744e-10	0.729564	3.74073e-05	-1.24744e-10	0.622018
10846459	chr16:10846459:G:T	4.74085e-07	-1.24744e-10	-1.30671	5.42496e-06	-1.24744e-10	-1.30884
10846490	chr16:10846490:A:G	2.35862e-06	0.297733	-3.55028e-10	3.782e-05	0.632989	-3.55028e-10
10846711	chr16:10846711:T:C	9.71659e-07	-1.24744e-10	-0.589094	1.09109e-05	-1.24744e-10	-0.610089
10846742	chr16:10846742:G:T	6.71048e-07	-1.24744e-10	-0.959257	7.59077e-06	-1.24744e-10	-0.972915
10846752	chr16:10846752:G:A	6.10875e-07	-1.24744e-10	-1.05321	6.91858e-06	-1.24744e-10	-1.06564
10846828	chr16:10846828:T:A	4.50648e-07	-1.24744e-10	-1.35741	5.17341e-06	-1.24744e-10	-1.35632
10847267	chr16:10847267:G:T	4.56074e-07	-1.24744e-10	-1.34544	5.2392e-06	-1.24744e-10	-1.34368
10847993	chr16:10847993:C:T	1.48418e-06	-0.165481	-3.55028e-10	1.30602e-05	-0.430278	-3.55028e-10
10848195	chr16:10848195:C:T	6.12983e-07	-1.24744e-10	-1.04976	6.94255e-06	-1.24744e-10	-1.06218
10848443	chr16:10848443:G:A	4.98338e-07	-1.24744e-10	-1.25682	5.69777e-06	-1.24744e-10	-1.25977
10848520	chr16:10848520:G:C	5.57324e-07	-1.24744e-10	-1.14495	6.38001e-06	-1.24744e-10	-1.14668
10848954	chr16:10848954:T:C	9.99876e-08	-1.60811	-1.25494	1.37841e-06	-1.42312	-1.2558
10849124	chr16:10849124:G:A	1.42754e-06	-1.24744e-10	-0.204389	1.4865e-05	-1.24744e-10	-0.300842
10849220	chr16:10849220:A:T	4.55088e-07	-1.24744e-10	-1.34761	5.23077e-06	-1.24744e-10	-1.34529
10849255	chr16:10849255:G:T	9.9424e-08	-1.61214	-1.25656	1.35019e-06	-1.44222	-1.25738
10849259	chr16:10849259:C:T	3.10952e-06	-1.24744e-10	0.574126	3.49086e-05	-1.24744e-10	0.552885
10849411	chr16:10849411:A:G	6.35533e-07	-1.24744e-10	-1.01363	7.19236e-06	-1.24744e-10	-1.02683
10849412	chr16:10849412:C:T	4.49635e-07	-1.24744e-10	-1.35966	5.15537e-06	-1.24744e-10	-1.35981
10849467	chr16:10849467:A:G	4.55531e-07	-1.24744e-10	-1.34664	5.21455e-06	-1.24744e-10	-1.3484
10849595	chr16:10849595:T:G	3.30785e-06	-1.24744e-10	0.635956	3.5494e-05	-1.24744e-10	0.569516
10849602	chr16:10849602:G:A	6.08371e-07	-1.24744e-10	-1.05731	6.88967e-06	-1.24744e-10	-1.06983
10849630	chr16:10849630:T:C	5.80762e-07	-1.24744e-10	-1.10376	6.62255e-06	-1.24744e-10	-1.10937
10849991	chr16:10849991:T:G	1.69536e-06	-1.24744e-10	-0.0324453	1.75465e-05	-1.24744e-10	-0.134995
10850190	chr16:10850190:G:A	1.52939e-06	-1.24744e-10	-0.135476	1.533e-05	-1.24744e-10	-0.270036
10850256	chr16:10850256:T:C	4.49597e-07	-1.24744e-10	-1.35975	5.15561e-06	-1.24744e-10	-1.35976
10850460	chr16:10850460:G:T	5.89576e-07	-1.24744e-10	-1.08869	6.68342e-06	-1.24744e-10	-1.10022
10850469	chr16:10850469:T:A	4.61478e-07	-1.24744e-10	-1.33366	5.32128e-06	-1.24744e-10	-1.32813
10850645	chr16:10850645:G:A	4.80346e-07	-1.24744e-10	-1.29359	5.53241e-06	-1.24744e-10	-1.28923
10850651	chr16:10850651:A:G	4.50703e-07	-1.24744e-10	-1.35729	5.16441e-06	-1.24744e-10	-1.35806
10851262	chr16:10851262:C:T	6.38166e-07	-1.24744e-10	-1.0095	7.22193e-06	-1.24744e-10	-1.02273
10851399	chr16:10851399:A:G	2.87056e-06	-1.24744e-10	0.494165	3.09433e-05	-1.24744e-10	0.43231
10851424	chr16:10851424:C:T	4.60674e-07	-1.24744e-10	-1.33541	5.31094e-06	-1.24744e-10	-1.33008
10851426	chr16:10851426:A:T	4.49584e-07	-1.24744e-10	-1.35977	5.15529e-06	-1.24744e-10	-1.35982
10851497	chr16:10851497:T:C	1.05942e-06	-1.24744e-10	-0.502622	1.15621e-05	-1.24744e-10	-0.552118
10851649	chr16:10851649:C:T	9.0657e-08	-1.62025	-1.34076	1.0629e-06	-1.5982	-1.34064
10851839	chr16:10851839:A:G	1.04112e-06	-0.520042	-3.55028e-10	9.7263e-06	-0.725015	-3.55028e-10
10851843	chr16:10851843:A:G	8.08786e-07	-1.24744e-10	-0.772564	9.10771e-06	-1.24744e-10	-0.790727
10851861	chr16:10851861:C:G	4.55868e-07	-1.24744e-10	-1.34589	5.21816e-06	-1.24744e-10	-1.3477
10851963	chr16:10851963:A:T	4.95542e-07	-0.471382	-0.791065	1.20802e-05	0.285098	-0.793378
10852024	chr16:10852024:T:A	7.83597e-07	-1.24744e-10	-0.804203	8.73736e-06	-1.24744e-10	-0.83224
10852032	chr16:10852032:G:C	4.59884e-07	-1.33713	-3.55028e-10	5.9352e-06	-1.21895	-3.55028e-10
10852123	chr16:10852123:TTTTTGTTTTG:T	1.17276e-07	-1.6154	-1.08816	1.39542e-06	-1.59857	-1.06808
10852134	chr16:10852134:AAATAACTG:A	1.15361e-07	-1.61422	-1.10581	1.37314e-06	-1.59637	-1.08638
10852178	chr16:10852178:G:T	4.62452e-07	-1.33155	-3.55028e-10	5.97769e-06	-1.21181	-3.55028e-10
10852659	chr16:10852659:G:A	2.37675e-06	-1.24744e-10	0.305391	2.5149e-05	-1.24744e-10	0.224969
10852663	chr16:10852663:A:G	1.16802e-07	-1.58119	-1.12643	1.3886e-06	-1.54222	-1.12933
10852793	chr16:10852793:C:T	6.46517e-07	-1.24744e-10	-0.996499	7.36961e-06	-1.24744e-10	-1.00248
10852887	chr16:10852887:C:T	6.47469e-07	-1.24744e-10	-0.995028	7.38038e-06	-1.24744e-10	-1.00102
10853005	chr16:10853005:A:G	6.46517e-07	-1.24744e-10	-0.996499	7.36961e-06	-1.24744e-10	-1.00248
10853883	chr16:10853883:T:C	2.08374e-07	-1.52912	-0.599646	3.13045e-06	-1.2748	-0.583875
10854095	chr16:10854095:C:A	3.51332e-06	-1.24744e-10	0.696219	3.9418e-05	-1.24744e-10	0.674375
10854462	chr16:10854462:GC:G	4.85973e-07	-1.24744e-10	-1.28195	5.51094e-06	-1.24744e-10	-1.29311
10854465	chr16:10854465:G:A	4.50862e-07	-1.24744e-10	-1.35694	5.16773e-06	-1.24744e-10	-1.35742
10854473	chr16:10854473:G:A	7.37299e-07	-1.24744e-10	-0.865105	8.08479e-06	-1.24744e-10	-0.909865
10854599	chr16:10854599:CA:C	6.38737e-07	-1.24744e-10	-1.0086	7.05813e-06	-1.24744e-10	-1.04567
10854789	chr16:10854789:C:T	3.56966e-07	-1.59046	-3.55028e-10	4.19883e-06	-1.56504	-3.55028e-10
10854790	chr16:10854790:G:A	4.49656e-07	-1.24744e-10	-1.35962	5.15935e-06	-1.24744e-10	-1.35904
10854854	chr16:10854854:G:A	4.52106e-07	-1.24744e-10	-1.35418	5.19373e-06	-1.24744e-10	-1.3524
10854913	chr16:10854913:T:C	7.3362e-07	-1.24744e-10	-0.870107	8.01705e-06	-1.24744e-10	-0.918278
10854923	chr16:10854923:G:A	4.52376e-07	-1.24744e-10	-1.35358	5.1849e-06	-1.24744e-10	-1.3541
10854935	chr16:10854935:C:T	7.66108e-07	-1.24744e-10	-0.826775	8.36473e-06	-1.24744e-10	-0.875825
10855406	chr16:10855406:T:C	1.09435e-06	-1.24744e-10	-0.470186	1.17916e-05	-1.24744e-10	-0.532464
10855673	chr16:10855673:G:C	6.62033e-07	-1.24744e-10	-0.972784	7.36509e-06	-1.24744e-10	-1.0031
10855720	chr16:10855720:A:G	3.07324e-06	0.562388	-3.55028e-10	4.81387e-05	0.874237	-3.55028e-10
10855846	chr16:10855846:G:A	4.49569e-07	-1.24744e-10	-1.35981	5.15677e-06	-1.24744e-10	-1.35954
10855865	chr16:10855865:C:T	4.50583e-07	-1.24744e-10	-1.35756	5.15912e-06	-1.24744e-10	-1.35908
10855937	chr16:10855937:A:G	4.49716e-07	-1.24744e-10	-1.35948	5.15531e-06	-1.24744e-10	-1.35982
10855943	chr16:10855943:T:A	3.57429e-07	-1.58916	-3.55028e-10	4.02048e-06	-1.60845	-3.55028e-10
10855961	chr16:10855961:C:T	4.76227e-07	-1.24744e-10	-1.3022	5.4658e-06	-1.24744e-10	-1.30134
10855976	chr16:10855976:C:G	9.36855e-07	-1.24744e-10	-0.62557	1.01559e-05	-1.24744e-10	-0.681791
10855986	chr16:10855986:A:C	4.5012e-07	-1.24744e-10	-1.35858	5.15642e-06	-1.24744e-10	-1.35961
10856214	chr16:10856214:A:G	1.02371e-07	-1.53102	-1.30848	1.28833e-06	-1.44434	-1.30216
10856247	chr16:10856247:T:C	1.03706e-06	-1.24744e-10	-0.523958	1.11204e-05	-1.24744e-10	-0.591067
10856470	chr16:10856470:T:C	1.09283e-06	-1.24744e-10	-0.471576	1.23653e-05	-1.24744e-10	-0.484953
10856568	chr16:10856568:A:G	6.97763e-07	-1.24744e-10	-0.920219	7.72698e-06	-1.24744e-10	-0.95513
10856669	chr16:10856669:A:T	6.20937e-07	-1.24744e-10	-1.03687	6.95166e-06	-1.24744e-10	-1.06087
10857241	chr16:10857241:A:G	4.5156e-07	-1.24744e-10	-1.35539	5.1818e-06	-1.24744e-10	-1.3547
10857411	chr16:10857411:T:C	4.49879e-07	-1.24744e-10	-1.35912	5.15547e-06	-1.24744e-10	-1.35979
10857455	chr16:10857455:G:A	5.24152e-07	-1.24744e-10	-1.20632	5.97211e-06	-1.24744e-10	-1.21275
10857751	chr16:10857751:G:C	1.397e-06	-1.24744e-10	-0.226015	1.61419e-05	-1.24744e-10	-0.218432
10857807	chr16:10857807:G:A	4.50389e-07	-1.24744e-10	-1.35799	5.17324e-06	-1.24744e-10	-1.35635
10857917	chr16:10857917:C:T	9.31873e-07	-1.24744e-10	-0.630901	1.04498e-05	-1.24744e-10	-0.653268
10858191	chr16:10858191:T:G	9.24428e-08	-1.60988	-1.33163	1.04697e-06	-1.62057	-1.33337
10858341	chr16:10858341:C:T	7.04435e-07	-1.24744e-10	-0.910703	7.93974e-06	-1.24744e-10	-0.927968
10858444	chr16:10858444:AG:A	4.53661e-07	-1.35075	-3.55028e-10	4.81184e-06	-1.42877	-3.55028e-10
10858590	chr16:10858590:T:C	1.16826e-06	-1.24744e-10	-0.40483	1.22653e-05	-1.24744e-10	-0.493071
10858921	chr16:10858921:C:T	5.37608e-07	-1.24744e-10	-1.18097	6.11793e-06	-1.24744e-10	-1.18862
10858932	chr16:10858932:C:A	1.29964e-06	-1.24744e-10	-0.298252	1.36124e-05	-1.24744e-10	-0.388867
10859262	chr16:10859262:G:A	6.86252e-07	-1.62125	0.684398	9.48662e-06	-1.29477	0.544805
10859677	chr16:10859677:G:A	4.50029e-07	-1.24744e-10	-1.35879	5.15664e-06	-1.24744e-10	-1.35956
10859742	chr16:10859742:G:A	1.04367e-07	-1.61729	-1.2029	1.2312e-06	-1.59562	-1.19623
10860051	chr16:10860051:G:A	4.57691e-07	-1.24744e-10	-1.3419	5.24131e-06	-1.24744e-10	-1.34328
10860291	chr16:10860291:A:ATTT	4.49563e-07	-1.24744e-10	-1.35982	5.15531e-06	-1.24744e-10	-1.35982
10860649	chr16:10860649:T:C	5.18101e-07	-1.24744e-10	-1.21793	5.86028e-06	-1.24744e-10	-1.23165
10860706	chr16:10860706:T:A	9.10904e-08	-1.61776	-1.33849	1.04471e-06	-1.62172	-1.33439
10860861	chr16:10860861:T:C	5.11102e-07	-1.24744e-10	-1.23153	5.76589e-06	-1.24744e-10	-1.24789
10860932	chr16:10860932:C:T	1.21829e-06	-1.24744e-10	-0.362894	1.2404e-05	-1.24744e-10	-0.48183
10861199	chr16:10861199:C:T	9.61271e-08	-1.55193	-1.3505	1.03625e-06	-1.61386	-1.35037
10861374	chr16:10861374:GT:G	9.59251e-08	-1.55414	-1.35039	1.03802e-06	-1.61227	-1.35027
10861426	chr16:10861426:T:C	8.50314e-07	-1.24744e-10	-0.722493	9.21082e-06	-1.24744e-10	-0.77947
10861514	chr16:10861514:G:A	6.0807e-07	-1.24744e-10	-1.05781	6.88777e-06	-1.24744e-10	-1.0701
10861534	chr16:10861534:A:G	4.49768e-07	-1.24744e-10	-1.35937	5.15543e-06	-1.24744e-10	-1.3598
10861599	chr16:10861599:A:G	5.66266e-07	-1.24744e-10	-1.12903	6.33186e-06	-1.24744e-10	-1.15425
10862331	chr16:10862331:C:G	5.57395e-07	-1.24744e-10	-1.14482	6.23568e-06	-1.24744e-10	-1.16956
10862970	chr16:10862970:C:T	4.63394e-07	-1.24744e-10	-1.32952	5.32055e-06	-1.24744e-10	-1.32827
10863262	chr16:10863262:A:G	4.49655e-07	-1.24744e-10	-1.35962	5.15541e-06	-1.24744e-10	-1.3598
10863322	chr16:10863322:A:G	6.02087e-07	-1.24744e-10	-1.0677	6.68924e-06	-1.24744e-10	-1.09935
10863713	chr16:10863713:A:G	8.26484e-07	-1.24744e-10	-0.750918	8.97999e-06	-1.24744e-10	-0.80485
10863820	chr16:10863820:A:G	5.73849e-07	-1.24744e-10	-1.11573	6.39487e-06	-1.24744e-10	-1.14435
10863824	chr16:10863824:T:C	1.16967e-07	-1.5589	-1.1473	1.46311e-06	-1.48469	-1.13459
10863826	chr16:10863826:T:G	5.60592e-07	-1.24744e-10	-1.1391	6.372e-06	-1.24744e-10	-1.14794
10863929	chr16:10863929:T:A	4.81529e-07	-1.24744e-10	-1.29113	5.51423e-06	-1.24744e-10	-1.29252
10863965	chr16:10863965:G:C	4.50333e-07	-1.24744e-10	-1.35811	5.15862e-06	-1.24744e-10	-1.35918
10864017	chr16:10864017:G:A	4.94427e-07	-1.24744e-10	-1.2647	5.60716e-06	-1.24744e-10	-1.2758
10864183	chr16:10864183:G:A	4.69725e-07	-1.24744e-10	-1.31595	5.40154e-06	-1.24744e-10	-1.31316
10865071	chr16:10865071:G:A	9.98353e-08	-1.5629	-1.30167	1.19676e-06	-1.522	-1.29823
10865102	chr16:10865102:G:A	4.5008e-07	-1.24744e-10	-1.35867	5.15969e-06	-1.24744e-10	-1.35897
10865148	chr16:10865148:C:T	4.64868e-07	-1.24744e-10	-1.32634	5.29783e-06	-1.24744e-10	-1.33255
10865688	chr16:10865688:G:A	1.32057e-06	-1.24744e-10	-0.28228	1.52243e-05	-1.24744e-10	-0.276958
10866117	chr16:10866117:G:A	4.71207e-07	-1.24744e-10	-1.3128	5.42537e-06	-1.24744e-10	-1.30876
10866133	chr16:10866133:A:G	5.78304e-07	-1.24744e-10	-1.108	6.49129e-06	-1.24744e-10	-1.12939
10866388	chr16:10866388:G:A	1.07288e-06	-1.24744e-10	-0.489995	1.1977e-05	-1.24744e-10	-0.516863
10866621	chr16:10866621:G:T	6.26203e-07	-1.24744e-10	-1.02842	7.12652e-06	-1.24744e-10	-1.03603
10866923	chr16:10866923:G:A	3.70875e-07	-1.55223	-3.55028e-10	6.98592e-06	-1.05595	-3.55028e-10
10866984	chr16:10866984:G:A	4.52964e-07	-1.24744e-10	-1.35229	5.20142e-06	-1.24744e-10	-1.35092
10867069	chr16:10867069:C:G	4.55053e-07	-1.24744e-10	-1.34769	5.22921e-06	-1.24744e-10	-1.34559
10867076	chr16:10867076:C:G	1.14045e-06	-1.24744e-10	-0.428916	1.16487e-05	-1.24744e-10	-0.544652
10867356	chr16:10867356:G:T	5.24143e-07	-1.24744e-10	-1.20633	5.97751e-06	-1.24744e-10	-1.21184
10867662	chr16:10867662:T:C	2.8082e-06	-1.24744e-10	0.472201	2.7236e-05	-1.24744e-10	0.304692
10867743	chr16:10867743:C:T	4.65944e-07	-1.24744e-10	-1.32403	5.32502e-06	-1.24744e-10	-1.32743
10867869	chr16:10867869:C:T	3.62634e-07	-1.5747	-3.55028e-10	4.42301e-06	-1.51303	-3.55028e-10
10867976	chr16:10867976:G:A	4.83961e-07	-1.24744e-10	-1.28609	5.52989e-06	-1.24744e-10	-1.28968
10868259	chr16:10868259:C:CTGCCCAGGGGTGACGCAACT	5.47327e-07	-1.24744e-10	-1.16305	6.20743e-06	-1.24744e-10	-1.1741
10869341	chr16:10869341:C:A	5.37589e-07	-1.24744e-10	-1.181	6.09567e-06	-1.24744e-10	-1.19227
10869354	chr16:10869354:C:T	5.21075e-07	-1.24744e-10	-1.2122	5.92016e-06	-1.24744e-10	-1.22149
10869476	chr16:10869476:C:T	4.79103e-07	-1.24744e-10	-1.29618	5.44728e-06	-1.24744e-10	-1.30473
10870261	chr16:10870261:G:T	1.22941e-07	-1.54168	-1.11471	1.36138e-06	-1.59165	-1.0997
10871258	chr16:10871258:T:C	4.77378e-07	-1.24744e-10	-1.29979	5.48524e-06	-1.24744e-10	-1.29779
10871269	chr16:10871269:G:A	1.37506e-07	-1.56343	-0.981002	1.54947e-06	-1.60238	-0.959558
10871294	chr16:10871294:T:C	9.30186e-07	-1.24744e-10	-0.632714	1.04088e-05	-1.24744e-10	-0.657197
10871471	chr16:10871471:T:C	4.5144e-07	-1.24744e-10	-1.35566	5.17388e-06	-1.24744e-10	-1.35623
10871744	chr16:10871744:G:T	1.04141e-07	-1.56064	-1.26171	1.15967e-06	-1.60175	-1.24997
10871989	chr16:10871989:A:C	5.37142e-07	-1.24744e-10	-1.18184	6.19374e-06	-1.24744e-10	-1.17631
10872274	chr16:10872274:C:T	4.49687e-07	-1.24744e-10	-1.35955	5.15581e-06	-1.24744e-10	-1.35972
10872668	chr16:10872668:C:T	4.53493e-07	-1.24744e-10	-1.35112	5.19816e-06	-1.24744e-10	-1.35154
10872806	chr16:10872806:C:A	4.95101e-07	-1.24744e-10	-1.26334	5.69573e-06	-1.24744e-10	-1.26013
10873183	chr16:10873183:C:T	7.5242e-07	-1.24744e-10	-0.844803	8.63421e-06	-1.24744e-10	-0.844117
10873184	chr16:10873184:G:A	4.49819e-07	-1.24744e-10	-1.35925	5.15764e-06	-1.24744e-10	-1.35937
10873227	chr16:10873227:G:A	1.56122e-07	-1.38083	-1.03663	2.00155e-06	-1.2648	-1.04113
10873274	chr16:10873274:T:C	1.94985e-06	-1.24744e-10	0.10741	2.28779e-05	-1.24744e-10	0.130323
10873942	chr16:10873942:T:A	4.50248e-07	-1.24744e-10	-1.3583	5.16195e-06	-1.24744e-10	-1.35853
10873953	chr16:10873953:G:A	1.49368e-06	-1.24744e-10	-0.159102	1.74236e-05	-1.24744e-10	-0.142023
10874479	chr16:10874479:T:C	4.98154e-07	-1.24744e-10	-1.25719	5.73065e-06	-1.24744e-10	-1.25402
10874615	chr16:10874615:C:T	1.84792e-07	-1.36677	-0.882097	1.65211e-06	-1.57218	-0.925619
10874622	chr16:10874622:G:A	4.88074e-07	-1.24744e-10	-1.27763	5.5949e-06	-1.24744e-10	-1.27799
10874684	chr16:10874684:G:C	1.5308e-06	-1.24744e-10	-0.134552	1.79173e-05	-1.24744e-10	-0.11408
10874873	chr16:10874873:G:A	4.51291e-07	-1.24744e-10	-1.35599	5.1799e-06	-1.24744e-10	-1.35506
10875023	chr16:10875023:CA:C	4.73106e-07	-1.24744e-10	-1.30878	5.44436e-06	-1.24744e-10	-1.30527
10875026	chr16:10875026:T:A	4.95477e-07	-1.24744e-10	-1.26258	5.69264e-06	-1.24744e-10	-1.26067
10875425	chr16:10875425:A:T	9.39269e-08	-1.56896	-1.35662	1.14056e-06	-1.51092	-1.35741
10876316	chr16:10876316:T:C	5.29413e-07	-1.24744e-10	-1.19633	6.04431e-06	-1.24744e-10	-1.20073
10876408	chr16:10876408:A:C	4.55923e-07	-1.24744e-10	-1.34577	5.21998e-06	-1.24744e-10	-1.34736
10876478	chr16:10876478:A:G	1.18873e-06	-1.24744e-10	-0.387459	1.31469e-05	-1.24744e-10	-0.423665
10876619	chr16:10876619:A:G	8.98895e-08	-1.61145	-1.35807	1.06716e-06	-1.57763	-1.35722
10877129	chr16:10877129:T:A	4.78807e-07	-1.24744e-10	-1.2968	5.509e-06	-1.24744e-10	-1.29347
10877285	chr16:10877285:G:A	4.53177e-07	-1.24744e-10	-1.35181	5.19226e-06	-1.24744e-10	-1.35268
10877446	chr16:10877446:T:C	1.30385e-06	-1.24744e-10	-0.295025	1.45099e-05	-1.24744e-10	-0.325018
10877615	chr16:10877615:G:A	4.88313e-07	-1.24744e-10	-1.27714	5.59921e-06	-1.24744e-10	-1.27722
10877617	chr16:10877617:A:G	9.10467e-08	-1.60173	-1.355	1.08984e-06	-1.56009	-1.35372
10877849	chr16:10877849:G:A	2.27429e-06	0.261323	-3.55028e-10	3.5583e-05	0.572019	-3.55028e-10
10877856	chr16:10877856:G:A	4.81294e-07	-1.24744e-10	-1.29162	5.53073e-06	-1.24744e-10	-1.28953
10878024	chr16:10878024:G:A	6.06061e-07	-1.24744e-10	-1.06112	6.98265e-06	-1.24744e-10	-1.05642
10878181	chr16:10878181:G:A	4.81808e-06	-1.24744e-10	1.01203	5.7052e-05	-1.24744e-10	1.04411
10879382	chr16:10879382:C:T	3.46044e-07	-1.62153	-3.55028e-10	3.97072e-06	-1.6209	-3.55028e-10
10879745	chr16:10879745:G:A	2.45985e-06	-1.24744e-10	0.339759	2.63561e-05	-1.24744e-10	0.271852
10879755	chr16:10879755:G:A	2.41599e-06	-1.24744e-10	0.321765	2.36025e-05	-1.24744e-10	0.161505
10879821	chr16:10879821:C:G	4.58184e-07	-1.24744e-10	-1.34083	5.25763e-06	-1.24744e-10	-1.34017
10880135	chr16:10880135:C:T	5.2837e-07	-1.24744e-10	-1.1983	6.07744e-06	-1.24744e-10	-1.19526
10880196	chr16:10880196:G:A	1.22086e-06	-1.24744e-10	-0.360785	1.35016e-05	-1.24744e-10	-0.397041
10880238	chr16:10880238:C:T	6.0618e-07	-1.24744e-10	-1.06092	6.98383e-06	-1.24744e-10	-1.05625
10880364	chr16:10880364:T:C	5.16275e-07	-1.22146	-3.55028e-10	5.38631e-06	-1.31599	-3.55028e-10
10880426	chr16:10880426:T:C	5.27448e-07	-1.24744e-10	-1.20005	6.08454e-06	-1.24744e-10	-1.1941
10880498	chr16:10880498:G:A	1.79217e-06	-1.24744e-10	0.0230865	1.92487e-05	-1.24744e-10	-0.042406
10880566	chr16:10880566:G:C	9.14136e-08	-1.61123	-1.34147	1.08389e-06	-1.57969	-1.3396
10880958	chr16:10880958:A:C	7.37962e-07	-1.24744e-10	-0.864207	8.44505e-06	-1.24744e-10	-0.866269
10881042	chr16:10881042:G:A	3.45741e-06	-1.24744e-10	0.680176	3.38889e-05	-1.24744e-10	0.52324
10881043	chr16:10881043:G:A	9.66627e-08	-1.60655	-1.29032	1.15713e-06	-1.56754	-1.28636
10881454	chr16:10881454:T:G	1.08369e-06	-1.24744e-10	-0.479973	1.18963e-05	-1.24744e-10	-0.523623
10882575	chr16:10882575:T:C	8.65456e-07	-1.24744e-10	-0.704842	9.66774e-06	-1.24744e-10	-0.731054
10882696	chr16:10882696:G:A	1.04522e-07	-1.48044	-1.33827	1.08428e-06	-1.59174	-1.3272
10882709	chr16:10882709:G:A	1.76686e-07	-1.5892	-0.70452	2.03532e-06	-1.56695	-0.72224
10883759	chr16:10883759:A:T	4.60164e-07	-1.24744e-10	-1.33652	5.28238e-06	-1.24744e-10	-1.33547
10883987	chr16:10883987:C:G	1.82683e-06	-1.24744e-10	0.0422385	1.84574e-05	-1.24744e-10	-0.0843847
10884309	chr16:10884309:G:A	4.64067e-07	-1.24744e-10	-1.32807	5.32947e-06	-1.24744e-10	-1.3266
10884569	chr16:10884569:C:A	8.28748e-07	-1.24744e-10	-0.748182	9.44952e-06	-1.24744e-10	-0.753884
10884627	chr16:10884627:C:T	6.13756e-07	-1.24744e-10	-1.0485	7.06456e-06	-1.24744e-10	-1.04476
10884913	chr16:10884913:G:A	5.62462e-07	-1.24744e-10	-1.13577	6.49938e-06	-1.24744e-10	-1.12814
10885482	chr16:10885482:C:T	4.62694e-07	-1.24744e-10	-1.33103	5.3245e-06	-1.24744e-10	-1.32753
10885543	chr16:10885543:T:C	8.49585e-07	-1.24744e-10	-0.72335	9.69199e-06	-1.24744e-10	-0.728549
10885583	chr16:10885583:C:T	2.2574e-07	-0.843107	-1.20561	1.35674e-06	-1.48684	-1.20793
10885976	chr16:10885976:A:G	4.84413e-07	-1.24744e-10	-1.28516	5.58015e-06	-1.24744e-10	-1.28063
10886351	chr16:10886351:G:A	2.53186e-06	-1.24744e-10	0.36861	2.98314e-05	-1.24744e-10	0.395713
10886463	chr16:10886463:T:C	4.54071e-07	-1.24744e-10	-1.34984	5.20048e-06	-1.24744e-10	-1.3511
10886481	chr16:10886481:A:G	6.11373e-07	-1.24744e-10	-1.05239	6.88904e-06	-1.24744e-10	-1.06992
10886581	chr16:10886581:A:T	8.47334e-07	-1.24744e-10	-0.726004	9.67833e-06	-1.24744e-10	-0.729959
10887536	chr16:10887536:C:T	4.76217e-07	-1.24744e-10	-1.30223	5.448e-06	-1.24744e-10	-1.3046
10887577	chr16:10887577:C:A	5.56878e-07	-1.24744e-10	-1.14575	6.42602e-06	-1.24744e-10	-1.13949
10887939	chr16:10887939:G:A	5.08696e-07	-1.23625	-3.55028e-10	6.53235e-06	-1.12308	-3.55028e-10
10888002	chr16:10888002:C:T	1.07308e-06	-1.24744e-10	-0.489808	1.22537e-05	-1.24744e-10	-0.494019
10888059	chr16:10888059:G:A	2.14318e-07	-1.50056	-0.600073	2.46986e-06	-1.46416	-0.631525
10888298	chr16:10888298:T:G	1.02446e-06	-1.24744e-10	-0.536178	1.15106e-05	-1.24744e-10	-0.556578
10888488	chr16:10888488:G:C	2.77579e-07	-1.50199	-0.340009	3.1802e-06	-1.46687	-0.37604
10888748	chr16:10888748:G:A	4.49576e-07	-1.24744e-10	-1.35979	5.1554e-06	-1.24744e-10	-1.3598
10888750	chr16:10888750:G:A	1.07854e-07	-1.4992	-1.28812	1.35556e-06	-1.40426	-1.29137
10888837	chr16:10888837:C:G	4.91926e-07	-1.24744e-10	-1.26977	5.6154e-06	-1.24744e-10	-1.27434
10888883	chr16:10888883:G:A	5.21971e-07	-1.24744e-10	-1.21049	6.00518e-06	-1.24744e-10	-1.20723
10889076	chr16:10889076:G:A	1.02369e-07	-1.62175	-1.21777	1.19754e-06	-1.5781	-1.24148
10889221	chr16:10889221:T:G	6.42783e-07	-1.24744e-10	-1.00229	7.31408e-06	-1.24744e-10	-1.01005
10889251	chr16:10889251:T:G	4.54089e-07	-1.24744e-10	-1.34981	5.21212e-06	-1.24744e-10	-1.34886
10889559	chr16:10889559:G:A	4.54929e-07	-1.24744e-10	-1.34796	5.22221e-06	-1.24744e-10	-1.34693
10889568	chr16:10889568:G:A	7.8943e-07	-1.24744e-10	-0.796788	9.13339e-06	-1.24744e-10	-0.787911
10890224	chr16:10890224:T:C	2.8997e-06	-1.24744e-10	0.504263	3.12783e-05	-1.24744e-10	0.443076
10890609	chr16:10890609:C:T	9.94247e-08	-1.53337	-1.33533	1.28795e-06	-1.40859	-1.33821
10890625	chr16:10890625:G:A	1.08079e-06	-1.24744e-10	-0.482648	1.25951e-05	-1.24744e-10	-0.466538
10890808	chr16:10890808:C:G	3.04808e-06	-1.24744e-10	0.554168	3.02558e-05	-1.24744e-10	0.40984
10890890	chr16:10890890:A:G	4.66507e-06	-1.24744e-10	0.97976	5.00525e-05	-1.24744e-10	0.913225
10891361	chr16:10891361:G:T	4.68578e-07	-1.24744e-10	-1.31839	5.36082e-06	-1.24744e-10	-1.32073
10891748	chr16:10891748:G:A	4.59457e-07	-1.24744e-10	-1.33805	5.27339e-06	-1.24744e-10	-1.33717
10891915	chr16:10891915:A:G	4.66947e-06	-1.24744e-10	0.980703	5.01117e-05	-1.24744e-10	0.914407
10892739	chr16:10892739:C:T	2.25822e-06	-1.24744e-10	0.254235	2.22142e-05	-1.24744e-10	0.100881
10893164	chr16:10893164:G:A	7.92702e-07	-1.24744e-10	-0.792651	9.16862e-06	-1.24744e-10	-0.784061
10893362	chr16:10893362:G:A	5.41554e-07	-1.24744e-10	-1.17366	6.17987e-06	-1.24744e-10	-1.17855
10893987	chr16:10893987:A:G	6.41616e-07	-1.24744e-10	-1.00411	7.39187e-06	-1.24744e-10	-0.999468
10894292	chr16:10894292:G:A	1.61079e-07	-1.37437	-1.01183	2.81312e-06	-0.92253	-1.04302
10894526	chr16:10894526:T:C	4.97754e-07	-1.24744e-10	-1.25799	5.75183e-06	-1.24744e-10	-1.25033
10894539	chr16:10894539:G:T	9.20381e-08	-1.58882	-1.35707	1.14988e-06	-1.50367	-1.35652
10894623	chr16:10894623:A:G	5.29955e-07	-1.24744e-10	-1.19531	6.05378e-06	-1.24744e-10	-1.19917
10895101	chr16:10895101:T:C	9.48887e-08	-1.61834	-1.29706	1.09259e-06	-1.59839	-1.3129
10895146	chr16:10895146:A:G	7.7128e-07	-1.54237	0.72232	8.12466e-06	-1.57801	0.673061
10895184	chr16:10895184:C:T	5.25892e-07	-1.24744e-10	-1.203	6.0267e-06	-1.24744e-10	-1.20365
10895513	chr16:10895513:C:T	5.80675e-07	-1.10391	-3.55028e-10	6.96146e-06	-1.05946	-3.55028e-10
10895694	chr16:10895694:C:T	6.86248e-07	-1.24744e-10	-0.936859	7.73446e-06	-1.24744e-10	-0.954163
10895897	chr16:10895897:G:A	6.72421e-07	-1.24744e-10	-0.957214	7.82095e-06	-1.24744e-10	-0.943043
10895913	chr16:10895913:C:T	1.32884e-07	-1.3745	-1.20412	1.55345e-06	-1.35398	-1.20539
10895985	chr16:10895985:G:A	6.75193e-07	-1.24744e-10	-0.953099	7.80062e-06	-1.24744e-10	-0.945645
10896160	chr16:10896160:CAT:C	4.02917e-07	-1.46937	-3.55028e-10	4.44078e-06	-1.50902	-3.55028e-10
10897592	chr16:10897592:G:T	1.06769e-06	-1.24744e-10	-0.494845	1.17843e-05	-1.24744e-10	-0.53308
10897682	chr16:10897682:G:A	2.37119e-06	-1.24744e-10	0.303049	2.3231e-05	-1.24744e-10	0.145638
10897764	chr16:10897764:T:A	1.97801e-06	-1.24744e-10	0.121749	1.95241e-05	-1.24744e-10	-0.0282011
10898114	chr16:10898114:C:T	4.57947e-07	-1.24744e-10	-1.34134	5.2609e-06	-1.24744e-10	-1.33955
10898366	chr16:10898366:A:G	4.68736e-07	-1.24744e-10	-1.31806	5.35727e-06	-1.24744e-10	-1.32139
10898936	chr16:10898936:C:A	4.69585e-07	-1.24744e-10	-1.31625	5.36964e-06	-1.24744e-10	-1.31909
10899138	chr16:10899138:G:C	4.56893e-07	-1.24744e-10	-1.34365	5.24384e-06	-1.24744e-10	-1.3428
10899203	chr16:10899203:A:G	4.80238e-07	-1.24744e-10	-1.29382	5.45008e-06	-1.24744e-10	-1.30422
10899361	chr16:10899361:C:T	4.92394e-07	-1.24744e-10	-1.26882	5.62593e-06	-1.24744e-10	-1.27246
10899410	chr16:10899410:AC:A	6.06893e-07	-1.24744e-10	-1.05975	6.63679e-06	-1.24744e-10	-1.10722
10899631	chr16:10899631:G:A	1.38172e-06	-1.24744e-10	-0.237016	1.46051e-05	-1.24744e-10	-0.318481
10899855	chr16:10899855:G:A	5.69589e-07	-1.12318	-3.55028e-10	7.99972e-06	-0.920442	-3.55028e-10
10899909	chr16:10899909:G:A	1.45579e-07	-1.42108	-1.0663	1.7329e-06	-1.39304	-1.05702
10900210	chr16:10900210:T:A	6.87003e-07	-1.24744e-10	-0.93576	7.79547e-06	-1.24744e-10	-0.946305
10900279	chr16:10900279:T:C	4.49877e-07	-1.24744e-10	-1.35913	5.16889e-06	-1.24744e-10	-1.35719
10900352	chr16:10900352:G:A	4.53774e-07	-1.24744e-10	-1.3505	5.19256e-06	-1.24744e-10	-1.35262
10900465	chr16:10900465:C:T	8.19624e-07	-1.24744e-10	-0.759253	9.50554e-06	-1.24744e-10	-0.747974
10900635	chr16:10900635:G:A	6.71953e-07	-1.24744e-10	-0.957909	7.6069e-06	-1.24744e-10	-0.970792
10900756	chr16:10900756:G:A	4.61519e-07	-1.24744e-10	-1.33358	5.3128e-06	-1.24744e-10	-1.32973
10900902	chr16:10900902:A:T	2.49469e-06	-1.24744e-10	0.353821	2.80401e-05	-1.24744e-10	0.333789
10900946	chr16:10900946:T:C	1.6836e-07	-1.0137	-1.32829	1.50974e-06	-1.26462	-1.32329
10901378	chr16:10901378:C:T	1.66146e-07	-1.08184	-1.27338	2.00953e-06	-1.03757	-1.26438
10901609	chr16:10901609:G:C	8.69588e-07	-1.24744e-10	-0.700078	9.79842e-06	-1.24744e-10	-0.717628
10902076	chr16:10902076:G:A	9.79517e-07	-1.24744e-10	-0.581039	1.10578e-05	-1.24744e-10	-0.596715
10902592	chr16:10902592:G:T	1.24536e-07	-1.28368	-1.35982	1.31424e-06	-1.36681	-1.35978
10902825	chr16:10902825:G:A	2.15605e-07	-0.843374	-1.25128	3.56752e-06	-0.473858	-1.25412
10903278	chr16:10903278:G:T	6.70817e-07	0.332705	-1.29231	1.26791e-05	0.84101	-1.3009
10903311	chr16:10903311:G:T	2.78658e-07	-0.512224	-1.32589	6.27898e-06	0.170099	-1.33274
10903432	chr16:10903432:A:G	2.45722e-07	-0.634012	-1.32989	5.44563e-06	0.0313496	-1.33638
10904032	chr16:10904032:G:A	1.23657e-07	-1.31012	-1.34047	1.2491e-06	-1.43268	-1.34474
10904436	chr16:10904436:G:C	4.52208e-07	-1.24744e-10	-1.35396	5.19138e-06	-1.24744e-10	-1.35285
10904609	chr16:10904609:T:G	6.86005e-07	-1.24744e-10	-0.937214	7.93812e-06	-1.24744e-10	-0.928172
10904625	chr16:10904625:T:C	1.3924e-07	-1.33874	-1.19316	2.42659e-06	-0.921862	-1.1915
10904957	chr16:10904957:A:C	6.10266e-07	-1.24744e-10	-1.0542	7.02272e-06	-1.24744e-10	-1.0507
10905000	chr16:10905000:C:T	1.16091e-07	-1.35588	-1.35784	1.19575e-06	-1.46183	-1.35925
10905138	chr16:10905138:A:T	1.98666e-07	-1.18703	-0.989444	1.93356e-06	-1.3323	-1.00819
10905187	chr16:10905187:C:T	5.11473e-07	-1.24744e-10	-1.2308	5.89165e-06	-1.24744e-10	-1.22631
10905589	chr16:10905589:C:T	1.26746e-07	-1.27922	-1.34669	1.27429e-06	-1.40722	-1.35024
10905719	chr16:10905719:G:A	4.62262e-07	-1.24744e-10	-1.33197	5.28838e-06	-1.24744e-10	-1.33434
10906171	chr16:10906171:C:T	3.66657e-07	-1.56367	-3.55028e-10	4.48674e-06	-1.49872	-3.55028e-10
10906921	chr16:10906921:C:A	4.50779e-07	-1.24744e-10	-1.35712	5.16422e-06	-1.24744e-10	-1.3581
10907465	chr16:10907465:C:G	4.58371e-07	-1.24744e-10	-1.34042	5.26577e-06	-1.24744e-10	-1.33862
10907834	chr16:10907834:C:T	1.79202e-07	-1.01392	-1.26566	1.72436e-06	-1.18074	-1.27426
10907837	chr16:10907837:T:C	1.70326e-07	-1.06629	-1.26409	1.65435e-06	-1.22368	-1.27276
10907886	chr16:10907886:G:A	9.48805e-08	-1.55968	-1.3558	1.17458e-06	-1.47999	-1.35895
10907913	chr16:10907913:G:T	1.07014e-07	-1.53349	-1.26165	1.60262e-06	-1.26759	-1.26062
10907964	chr16:10907964:C:T	3.59564e-07	-1.58321	-3.55028e-10	4.00791e-06	-1.61158	-3.55028e-10
10908581	chr16:10908581:C:T	4.81763e-07	-1.24744e-10	-1.29065	5.53817e-06	-1.24744e-10	-1.28818
10908769	chr16:10908769:G:A	1.70667e-07	-0.969835	-1.35855	3.18056e-06	-0.483434	-1.35936
10909047	chr16:10909047:G:A	1.77115e-07	-0.937147	-1.35415	3.32886e-06	-0.441025	-1.35619
10909771	chr16:10909771:T:C	2.3349e-07	-0.774239	-1.24072	2.75036e-06	-0.736692	-1.25142
10909895	chr16:10909895:G:A	3.48543e-07	-1.61434	-3.55028e-10	4.01709e-06	-1.60929	-3.55028e-10
10910293	chr16:10910293:C:T	2.65252e-07	-0.711682	-1.17574	5.82597e-06	-0.0472454	-1.19028
10910471	chr16:10910471:G:C	1.02847e-07	-1.48596	-1.34889	1.58079e-06	-1.18973	-1.3522
10910659	chr16:10910659:G:A	4.50845e-07	-1.24744e-10	-1.35698	5.16208e-06	-1.24744e-10	-1.35851
10910692	chr16:10910692:C:G	3.88609e-07	-1.17877	-0.32676	4.20399e-06	-1.21983	-0.343986
10910875	chr16:10910875:C:T	3.25169e-07	-0.409099	-1.27465	2.36017e-06	-0.860408	-1.28071
10911004	chr16:10911004:T:C	6.05342e-07	-1.24744e-10	-1.06231	6.87211e-06	-1.24744e-10	-1.07238
10911034	chr16:10911034:C:T	3.77823e-07	-0.183514	-1.35016	7.31716e-06	0.341859	-1.35149
10911048	chr16:10911048:T:C	1.01694e-07	-1.61508	-1.23105	1.33824e-06	-1.46906	-1.23943
10911540	chr16:10911540:CCTTTCCTTTT:C	3.22754e-07	-0.453549	-1.23766	2.35955e-06	-0.89675	-1.24463
10912116	chr16:10912116:G:A	4.68321e-07	-1.24744e-10	-1.31894	5.34599e-06	-1.24744e-10	-1.3235
10912122	chr16:10912122:G:GT	7.51929e-07	-1.24744e-10	-0.845457	8.61761e-06	-1.24744e-10	-0.846041
10912154	chr16:10912154:A:G	2.31559e-07	-0.694929	-1.32833	2.05527e-06	-0.950799	-1.32864
10912390	chr16:10912390:A:C	5.04536e-07	-1.24744e-10	-1.24446	5.76621e-06	-1.24744e-10	-1.24783
10912393	chr16:10912393:T:C	4.49661e-07	-1.24744e-10	-1.3596	5.15545e-06	-1.24744e-10	-1.35979
10912398	chr16:10912398:G:A	5.96753e-07	-1.24744e-10	-1.07659	6.83707e-06	-1.24744e-10	-1.07749
10912405	chr16:10912405:T:C	1.19278e-07	-1.62033	-1.0663	1.63563e-06	-1.42611	-1.08171
10912686	chr16:10912686:A:G	1.16628e-07	-1.55418	-1.15492	1.76809e-06	-1.26315	-1.1668
10912764	chr16:10912764:G:A	1.11838e-07	-1.41	-1.34105	1.15249e-06	-1.51528	-1.34264
10913336	chr16:10913336:G:A	9.68778e-08	-1.60443	-1.29021	1.22258e-06	-1.49986	-1.29902
10913505	chr16:10913505:G:A	1.18575e-07	-1.37413	-1.31842	1.21654e-06	-1.48557	-1.31827
10913817	chr16:10913817:T:C	5.4064e-07	-1.24744e-10	-1.17534	6.13279e-06	-1.24744e-10	-1.1862
10913842	chr16:10913842:G:A	4.50865e-07	-1.24744e-10	-1.35693	5.18167e-06	-1.24744e-10	-1.35472
10913871	chr16:10913871:G:A	4.49942e-07	-1.24744e-10	-1.35898	5.15929e-06	-1.24744e-10	-1.35905
10913875	chr16:10913875:A:G	2.08432e-07	-1.58018	-0.548307	2.55137e-06	-1.46589	-0.597325
10913923	chr16:10913923:AGAGT:A	4.6806e-07	-1.24744e-10	-1.3195	5.34279e-06	-1.24744e-10	-1.3241
10913964	chr16:10913964:AATAG:A	4.64049e-07	-0.0152297	-1.31288	8.47182e-06	0.453892	-1.317
10914394	chr16:10914394:G:A	4.54244e-07	-1.24744e-10	-1.34946	5.19468e-06	-1.24744e-10	-1.35221
10915210	chr16:10915210:T:C	4.95138e-07	-1.24744e-10	-1.26326	5.63722e-06	-1.24744e-10	-1.27046
10915396	chr16:10915396:A:G	1.28622e-07	-1.38952	-1.2217	1.79512e-06	-1.18819	-1.22658
10915400	chr16:10915400:T:C	4.58193e-07	-1.24744e-10	-1.34081	5.27013e-06	-1.24744e-10	-1.33779
10915730	chr16:10915730:C:A	1.02801e-07	-1.48569	-1.34962	1.12191e-06	-1.53573	-1.34908
10916747	chr16:10916747:T:G	4.62338e-07	-1.24744e-10	-1.3318	5.3232e-06	-1.24744e-10	-1.32777
10916769	chr16:10916769:T:C	1.47105e-07	-1.21909	-1.25786	1.93004e-06	-1.0777	-1.26461
10916787	chr16:10916787:C:T	1.27649e-07	-1.25901	-1.3598	1.02633e-06	-1.6141	-1.35976
10916802	chr16:10916802:G:A	4.71211e-07	-1.24744e-10	-1.31279	5.37684e-06	-1.24744e-10	-1.31775
10917610	chr16:10917610:G:A	6.1104e-07	-1.24744e-10	-1.05294	6.94475e-06	-1.24744e-10	-1.06186
10917722	chr16:10917722:C:T	1.26257e-07	-1.27417	-1.35561	1.02858e-06	-1.61657	-1.3551
10917852	chr16:10917852:G:A	3.0286e-07	-0.956095	-0.798731	2.35972e-06	-1.29405	-0.847253
10917871	chr16:10917871:G:A	1.20486e-07	-1.32018	-1.35638	1.02333e-06	-1.62085	-1.35593
10918095	chr16:10918095:C:A	4.98751e-07	-1.24744e-10	-1.25599	5.708e-06	-1.24744e-10	-1.25798
10918304	chr16:10918304:A:G	6.41221e-07	-1.24744e-10	-1.00472	7.28477e-06	-1.24744e-10	-1.01406
10918312	chr16:10918312:A:G	9.62002e-08	-1.56554	-1.33612	1.06199e-06	-1.60181	-1.33789
10918693	chr16:10918693:G:C	1.35044e-07	-1.32744	-1.23505	1.77346e-06	-1.18654	-1.24038
10918822	chr16:10918822:G:A	1.37975e-07	-1.21667	-1.32436	1.0721e-06	-1.60726	-1.32296
10918877	chr16:10918877:T:C	4.7078e-07	-1.24744e-10	-1.31371	5.37203e-06	-1.24744e-10	-1.31864
10919298	chr16:10919298:G:A	1.36006e-07	-1.20236	-1.35305	1.04339e-06	-1.60501	-1.35236
10919823	chr16:10919823:G:A	4.96403e-07	-1.24744e-10	-1.26071	5.72801e-06	-1.24744e-10	-1.25448
10920218	chr16:10920218:G:A	2.38398e-07	-0.643246	-1.35091	2.92173e-06	-0.576077	-1.35159
10921467	chr16:10921467:A:G	5.02455e-07	-1.24744e-10	-1.24859	5.79956e-06	-1.24744e-10	-1.24207
10921510	chr16:10921510:G:A	4.49819e-07	-1.24744e-10	-1.35925	5.15554e-06	-1.24744e-10	-1.35978
10922049	chr16:10922049:A:G	4.50047e-07	-1.24744e-10	-1.35875	5.15697e-06	-1.24744e-10	-1.3595
10922188	chr16:10922188:C:T	1.49029e-07	-1.10687	-1.35709	1.83125e-06	-1.03759	-1.35726
10922428	chr16:10922428:G:A	5.0708e-07	-1.24744e-10	-1.23943	5.79471e-06	-1.24744e-10	-1.2429
10922651	chr16:10922651:G:A	9.05671e-08	-1.60287	-1.35914	1.1023e-06	-1.54327	-1.35917
10922654	chr16:10922654:G:A	4.49959e-07	-1.24744e-10	-1.35894	5.15834e-06	-1.24744e-10	-1.35923
10922740	chr16:10922740:A:G	4.84125e-07	-1.24744e-10	-1.28575	5.60729e-06	-1.24744e-10	-1.27578
10922834	chr16:10922834:T:C	5.52548e-07	0.186613	-1.34017	1.13764e-05	0.768564	-1.33687
10922936	chr16:10922936:G:A	4.50846e-07	-1.24744e-10	-1.35697	5.1719e-06	-1.24744e-10	-1.35661
10923201	chr16:10923201:G:A	2.03815e-07	-0.795649	-1.35524	1.42172e-06	-1.29585	-1.35213
10923384	chr16:10923384:G:A	4.79616e-07	-1.24744e-10	-1.29511	5.47511e-06	-1.24744e-10	-1.29964
10924499	chr16:10924499:C:G	4.54082e-07	-1.24744e-10	-1.34982	5.20137e-06	-1.24744e-10	-1.35093
10924590	chr16:10924590:G:A	6.18069e-07	-1.0415	-3.55028e-10	6.57988e-06	-1.11583	-3.55028e-10
10924765	chr16:10924765:T:C	2.07084e-07	-1.61963	-0.515348	2.29252e-06	-1.61059	-0.559608
10924766	chr16:10924766:G:A	9.01575e-08	-1.6191	-1.34744	1.05367e-06	-1.5979	-1.34967
10925627	chr16:10925627:G:A	5.51004e-07	-1.24744e-10	-1.15636	6.26875e-06	-1.24744e-10	-1.16427
10925795	chr16:10925795:T:C	5.59809e-07	-1.24744e-10	-1.1405	6.51436e-06	-1.24744e-10	-1.12584
10925996	chr16:10925996:C:T	2.57213e-06	-1.24744e-10	0.384391	2.88129e-05	-1.24744e-10	0.360975
10926380	chr16:10926380:C:G	4.50265e-07	-1.24744e-10	-1.35826	5.17261e-06	-1.24744e-10	-1.35647
10926398	chr16:10926398:A:G	9.50827e-08	-1.62118	-1.29217	1.10843e-06	-1.59949	-1.29741
10926452	chr16:10926452:C:T	5.73995e-07	-1.24744e-10	-1.11548	6.66082e-06	-1.24744e-10	-1.10361
10926974	chr16:10926974:A:G	1.69291e-07	-1.5041	-0.832385	2.31364e-06	-1.30467	-0.856353
10927390	chr16:10927390:C:T	1.24407e-07	-1.62168	-1.02286	1.46693e-06	-1.5783	-1.03838
10927470	chr16:10927470:G:A	4.50266e-07	-1.24744e-10	-1.35826	5.1731e-06	-1.24744e-10	-1.35638
10928131	chr16:10928131:C:T	4.99379e-07	-1.24744e-10	-1.25473	5.71941e-06	-1.24744e-10	-1.25598
10928165	chr16:10928165:C:T	2.22788e-07	-1.05234	-1.00954	2.5947e-06	-1.03059	-1.01579
10928579	chr16:10928579:C:T	3.71945e-07	-1.54935	-3.55028e-10	4.72923e-06	-1.44609	-3.55028e-10
10928792	chr16:10928792:C:G	1.03593e-07	-1.60891	-1.21872	1.18587e-06	-1.6071	-1.22227
10928810	chr16:10928810:T:C	4.5107e-07	-1.24744e-10	-1.35648	5.17883e-06	-1.24744e-10	-1.35527
10929149	chr16:10929149:C:A	4.53801e-07	-1.24744e-10	-1.35044	5.21642e-06	-1.24744e-10	-1.34804
10929351	chr16:10929351:T:C	1.08306e-07	-1.62117	-1.16196	1.21947e-06	-1.61182	-1.18961
10929549	chr16:10929549:G:T	4.54786e-07	-1.24744e-10	-1.34827	5.224e-06	-1.24744e-10	-1.34658
10929968	chr16:10929968:T:C	5.12373e-07	-1.24744e-10	-1.22905	5.94132e-06	-1.24744e-10	-1.21792
10930011	chr16:10930011:A:C	1.39527e-07	-1.48269	-1.04715	1.62919e-06	-1.48046	-1.0313
10930248	chr16:10930248:C:T	9.30032e-08	-1.58242	-1.35305	1.17734e-06	-1.47922	-1.35738
10930294	chr16:10930294:T:C	1.34136e-06	-1.24744e-10	-0.266658	1.50293e-05	-1.24744e-10	-0.289849
10931197	chr16:10931197:A:G	1.0014e-07	-1.50757	-1.35395	1.28364e-06	-1.39297	-1.35718
10931246	chr16:10931246:A:G	5.9767e-07	-1.24744e-10	-1.07506	6.80436e-06	-1.24744e-10	-1.08228
10931438	chr16:10931438:CCA:C	3.50089e-07	-1.35722	-0.252688	3.28846e-06	-1.49683	-0.312599
10931750	chr16:10931750:G:A	5.27813e-07	-1.24744e-10	-1.19936	6.06603e-06	-1.24744e-10	-1.19714
10932492	chr16:10932492:A:G	6.16335e-07	-1.24744e-10	-1.04431	7.01303e-06	-1.24744e-10	-1.05208
10933207	chr16:10933207:G:C	4.55927e-07	-1.24744e-10	-1.34577	5.22041e-06	-1.24744e-10	-1.34727
10933485	chr16:10933485:C:G	4.64748e-07	-1.24744e-10	-1.3266	5.35308e-06	-1.24744e-10	-1.32218
10933811	chr16:10933811:G:C	1.4836e-07	-1.57827	-0.890185	1.69515e-06	-1.56911	-0.902964
10933838	chr16:10933838:A:T	6.32735e-07	-1.24744e-10	-1.01805	7.21165e-06	-1.24744e-10	-1.02415
10934469	chr16:10934469:G:A	5.20484e-07	-1.24744e-10	-1.21334	6.03342e-06	-1.24744e-10	-1.20254
10934542	chr16:10934542:A:G	4.57543e-07	-1.24744e-10	-1.34223	5.26368e-06	-1.24744e-10	-1.33902
10934571	chr16:10934571:A:G	1.58226e-06	-1.24744e-10	-0.101487	1.76528e-05	-1.24744e-10	-0.128952
10934873	chr16:10934873:C:T	1.30003e-06	-1.24744e-10	-0.297958	1.45506e-05	-1.24744e-10	-0.322213
10935115	chr16:10935115:G:C	5.31856e-07	-1.24744e-10	-1.19172	6.06384e-06	-1.24744e-10	-1.19751
10935358	chr16:10935358:C:T	5.66313e-07	-1.24744e-10	-1.12895	6.44879e-06	-1.24744e-10	-1.13596
10935668	chr16:10935668:C:T	5.84363e-07	-1.24744e-10	-1.09758	6.66158e-06	-1.24744e-10	-1.10349
10936016	chr16:10936016:G:A	6.88467e-07	-1.24744e-10	-0.933631	7.86374e-06	-1.24744e-10	-0.937586
10936121	chr16:10936121:A:T	3.59843e-07	-1.58243	-3.55028e-10	3.98339e-06	-1.61772	-3.55028e-10
10936605	chr16:10936605:T:G	2.19567e-06	-1.24744e-10	0.226145	2.43301e-05	-1.24744e-10	0.191867
10936885	chr16:10936885:C:A	2.05849e-07	-1.20935	-0.931608	2.45245e-06	-1.15864	-0.944121
10936978	chr16:10936978:G:A	1.13768e-07	-1.41077	-1.32317	1.12616e-06	-1.55494	-1.3261
10937299	chr16:10937299:C:T	9.11193e-08	-1.61576	-1.34017	1.06666e-06	-1.59608	-1.33924
10937568	chr16:10937568:T:C	4.59069e-07	-1.24744e-10	-1.3389	5.25046e-06	-1.24744e-10	-1.34153
10937884	chr16:10937884:A:G	1.08697e-07	-1.59787	-1.18167	1.36878e-06	-1.51466	-1.17127
10938991	chr16:10938991:A:C	4.89888e-07	-1.24744e-10	-1.27392	5.59686e-06	-1.24744e-10	-1.27764
10939450	chr16:10939450:C:G	6.58147e-07	-1.24744e-10	-0.97867	7.63022e-06	-1.24744e-10	-0.967732
10939545	chr16:10939545:C:G	1.28513e-07	-1.26971	-1.34236	1.63487e-06	-1.16751	-1.34078
10940722	chr16:10940722:C:T	1.31494e-06	-1.24744e-10	-0.286553	1.45642e-05	-1.24744e-10	-0.321283
10940871	chr16:10940871:G:A	4.28716e-07	-1.4073	-3.55028e-10	5.45444e-06	-1.30342	-3.55028e-10
10941102	chr16:10941102:A:G	3.21939e-07	-1.02923	-0.664507	5.86364e-06	-0.571098	-0.659981
10941550	chr16:10941550:G:A	9.04567e-07	-1.24744e-10	-0.660642	1.02669e-05	-1.24744e-10	-0.67092
10942270	chr16:10942270:C:T	4.89004e-07	-1.24744e-10	-1.27573	5.587e-06	-1.24744e-10	-1.27941
10942767	chr16:10942767:A:G	1.34847e-07	-1.2355	-1.32845	2.07626e-06	-0.931878	-1.3374
10943028	chr16:10943028:T:C	2.80473e-07	-0.82772	-1.0039	2.50988e-06	-1.04868	-1.03094
10943131	chr16:10943131:C:T	3.46014e-07	-1.62162	-3.55028e-10	4.06665e-06	-1.59703	-3.55028e-10
10943474	chr16:10943474:C:G	1.83545e-07	-1.47061	-0.785033	2.10938e-06	-1.47282	-0.780628
10944503	chr16:10944503:C:T	1.26728e-06	-1.24744e-10	-0.323468	1.39028e-05	-1.24744e-10	-0.367755
10944967	chr16:10944967:C:T	1.17908e-07	-1.58623	-1.11196	1.62382e-06	-1.37097	-1.14409
10945169	chr16:10945169:C:T	5.64621e-07	-1.13194	-3.55028e-10	5.62442e-06	-1.27273	-3.55028e-10
10945345	chr16:10945345:A:G	1.25033e-07	-1.45713	-1.18239	1.40113e-06	-1.47293	-1.18963
10945400	chr16:10945400:G:C	4.62642e-07	-1.33115	-3.55028e-10	5.01156e-06	-1.3881	-3.55028e-10
10945708	chr16:10945708:A:T	5.4492e-07	-1.24744e-10	-1.16746	6.24201e-06	-1.24744e-10	-1.16855
10945778	chr16:10945778:C:A	1.20431e-07	-1.33302	-1.344	1.50123e-06	-1.25085	-1.34272
10946334	chr16:10946334:A:G	1.64683e-07	-1.56252	-0.801556	1.92187e-06	-1.56404	-0.782511
10946622	chr16:10946622:G:A	2.29345e-07	-0.81062	-1.22225	3.89499e-06	-0.388881	-1.25128
10946635	chr16:10946635:C:G	4.75201e-07	-1.24744e-10	-1.30436	5.43334e-06	-1.24744e-10	-1.30729
10946683	chr16:10946683:C:G	2.63997e-07	-1.51028	-0.381877	3.06858e-06	-1.50879	-0.369839
10946685	chr16:10946685:A:G	4.17176e-07	-0.743187	-0.691403	7.7366e-06	-0.277419	-0.676467
10946769	chr16:10946769:A:T	4.61474e-07	-1.1848	-0.148875	4.58431e-06	-1.26038	-0.216833
10947343	chr16:10947343:G:GGAGTTTGC	4.74674e-07	-1.24744e-10	-1.30547	5.46901e-06	-1.24744e-10	-1.30075
10947460	chr16:10947460:A:G	4.69683e-07	-1.24744e-10	-1.31604	5.36435e-06	-1.24744e-10	-1.32007
10947476	chr16:10947476:G:A	2.70236e-07	-1.50625	-0.362548	3.16833e-06	-1.4967	-0.349939
10947858	chr16:10947858:T:G	1.15338e-07	-1.36443	-1.3558	1.43509e-06	-1.28338	-1.35524
10947867	chr16:10947867:T:A	4.77814e-07	-1.24744e-10	-1.29888	5.50767e-06	-1.24744e-10	-1.29371
10947962	chr16:10947962:T:C	2.69347e-07	-1.5087	-0.363398	3.10092e-06	-1.46527	-0.402875
10947987	chr16:10947987:G:A	9.61652e-08	-1.62101	-1.28103	1.21826e-06	-1.506	-1.29643
10948055	chr16:10948055:A:G	5.48857e-07	-1.24744e-10	-1.16026	6.33174e-06	-1.24744e-10	-1.15427
10948084	chr16:10948084:G:A	1.12642e-06	-0.441299	-3.55028e-10	1.59483e-05	-0.230499	-3.55028e-10
10948337	chr16:10948337:A:G	9.62338e-08	-1.56916	-1.33216	1.32493e-06	-1.37831	-1.34018
10948382	chr16:10948382:G:A	2.35158e-07	-1.34857	-0.659266	3.06779e-06	-1.23494	-0.64395
10948447	chr16:10948447:C:T	4.49771e-07	-1.24744e-10	-1.35936	5.15874e-06	-1.24744e-10	-1.35916
10948537	chr16:10948537:G:A	2.03759e-07	-1.54736	-0.603797	2.33334e-06	-1.56503	-0.587514
10949093	chr16:10949093:A:G	1.36091e-07	-1.38834	-1.16644	1.34897e-06	-1.52491	-1.17559
10949556	chr16:10949556:C:T	2.98977e-07	-1.39421	-0.373522	3.53149e-06	-1.32593	-0.412199
10949903	chr16:10949903:A:T	5.16724e-07	-1.24744e-10	-1.22059	5.91154e-06	-1.24744e-10	-1.22294
10949920	chr16:10949920:C:T	4.80253e-07	-1.24744e-10	-1.29379	5.49505e-06	-1.24744e-10	-1.296
10950797	chr16:10950797:G:T	8.60198e-07	-1.24744e-10	-0.710936	9.5917e-06	-1.24744e-10	-0.73895
10951076	chr16:10951076:A:T	2.0003e-07	-1.46579	-0.703842	2.31773e-06	-1.46283	-0.69643
10951421	chr16:10951421:A:T	3.59042e-07	-1.42143	-0.163228	4.19004e-06	-1.35956	-0.207581
10951483	chr16:10951483:AGTCCTAGAAGG:A	1.2035e-07	-1.32539	-1.35231	1.58746e-06	-1.18605	-1.35166
10951572	chr16:10951572:C:T	1.20373e-07	-1.3209	-1.35661	1.58799e-06	-1.18121	-1.35618
10951736	chr16:10951736:T:A	1.98674e-07	-1.59148	-0.584956	2.26684e-06	-1.56437	-0.617094
10951862	chr16:10951862:A:G	2.21743e-07	-1.50131	-0.565269	2.56545e-06	-1.50933	-0.548383
10952135	chr16:10952135:C:T	1.20282e-07	-1.32153	-1.35673	1.58749e-06	-1.18137	-1.35632
10952969	chr16:10952969:A:G	4.12506e-07	-0.661836	-0.784012	7.07567e-06	-0.183788	-0.859398
10953396	chr16:10953396:A:G	4.52542e-07	-1.24744e-10	-1.35322	5.19844e-06	-1.24744e-10	-1.35149
10953579	chr16:10953579:G:A	4.53421e-07	-1.24744e-10	-1.35128	5.20983e-06	-1.24744e-10	-1.3493
10953796	chr16:10953796:G:A	4.55905e-07	-1.24744e-10	-1.34581	5.22098e-06	-1.24744e-10	-1.34716
10954417	chr16:10954417:T:A	2.31326e-07	-1.39547	-0.628797	2.71516e-06	-1.33489	-0.666103
10954493	chr16:10954493:A:G	1.55738e-07	-1.09008	-1.32984	2.96552e-06	-0.575123	-1.33767
10954517	chr16:10954517:A:G	9.43554e-08	-1.61904	-1.30199	1.21775e-06	-1.48765	-1.3152
10954581	chr16:10954581:A:C	5.85462e-07	-1.24744e-10	-1.0957	6.77103e-06	-1.24744e-10	-1.0872
10955146	chr16:10955146:T:G	4.54082e-07	-1.24744e-10	-1.34982	5.21804e-06	-1.24744e-10	-1.34773
10955165	chr16:10955165:C:G	5.63515e-07	-1.24744e-10	-1.13391	6.42614e-06	-1.24744e-10	-1.13947
10955262	chr16:10955262:T:C	1.20762e-07	-1.32468	-1.34959	1.58847e-06	-1.18822	-1.34886
10956257	chr16:10956257:G:A	9.79846e-07	-1.24744e-10	-0.580703	1.09082e-05	-1.24744e-10	-0.610334
10956404	chr16:10956404:G:A	1.83847e-07	-1.51385	-0.740148	2.12909e-06	-1.50931	-0.734838
10956823	chr16:10956823:C:G	2.59823e-07	-0.710542	-1.19755	3.10849e-06	-0.639205	-1.22651
10956933	chr16:10956933:G:A	1.25248e-07	-1.28458	-1.35322	1.65902e-06	-1.14086	-1.35276
10957087	chr16:10957087:G:A	4.17278e-07	-1.43435	-3.55028e-10	4.53461e-06	-1.48811	-3.55028e-10
10957186	chr16:10957186:A:G	9.7203e-08	-1.62028	-1.27101	1.23977e-06	-1.4974	-1.28752
10957238	chr16:10957238:G:A	7.0586e-07	-1.24744e-10	-0.908682	8.02492e-06	-1.24744e-10	-0.917296
10958847	chr16:10958847:T:A	3.49216e-07	-1.61241	-3.55028e-10	4.07594e-06	-1.59475	-3.55028e-10
10959067	chr16:10959067:T:C	4.87137e-07	-0.611298	-0.668255	8.36446e-06	-0.124451	-0.751406
10959223	chr16:10959223:A:G	5.27068e-07	-1.20077	-3.55028e-10	5.52873e-06	-1.28989	-3.55028e-10
10959438	chr16:10959438:C:T	1.66095e-07	-1.23785	-1.11769	2.18071e-06	-1.10741	-1.11279
10959492	chr16:10959492:A:C	1.70277e-07	-1.23832	-1.09235	2.23802e-06	-1.1071	-1.08716
10959572	chr16:10959572:AG:A	1.02104e-07	-1.62043	-1.22168	1.30414e-06	-1.48854	-1.24577
10959799	chr16:10959799:G:A	6.85327e-07	-0.938203	-3.55028e-10	6.33646e-06	-1.15353	-3.55028e-10
10960148	chr16:10960148:T:A	1.0877e-06	-1.24744e-10	-0.476281	1.2749e-05	-1.24744e-10	-0.454397
10960845	chr16:10960845:T:C	4.52036e-07	-1.24744e-10	-1.35434	5.18249e-06	-1.24744e-10	-1.35456
10961280	chr16:10961280:T:C	4.56257e-07	-1.24744e-10	-1.34504	5.24512e-06	-1.24744e-10	-1.34255
10961733	chr16:10961733:T:C	4.5365e-07	-1.24744e-10	-1.35077	5.20243e-06	-1.24744e-10	-1.35072
10962080	chr16:10962080:G:A	4.92425e-07	-1.24744e-10	-1.26876	5.69458e-06	-1.24744e-10	-1.26033
10962115	chr16:10962115:T:C	1.36188e-07	-1.46316	-1.0909	1.56172e-06	-1.47018	-1.08388
10962188	chr16:10962188:A:G	3.63884e-06	-1.24744e-10	0.731321	4.05135e-05	-1.24744e-10	0.701785
10962521	chr16:10962521:C:T	1.1809e-07	-1.34444	-1.3522	1.54783e-06	-1.21146	-1.35154
10962761	chr16:10962761:A:G	7.37665e-07	-0.218826	-0.645782	1.27872e-05	0.268491	-0.719892
10962907	chr16:10962907:A:G	1.18106e-07	-1.34849	-1.34802	1.54637e-06	-1.2167	-1.34724
10963060	chr16:10963060:C:CA	6.28631e-07	-1.24744e-10	-1.02455	7.14884e-06	-1.24744e-10	-1.0329
10963069	chr16:10963069:A:C	3.46049e-07	-1.62152	-3.55028e-10	3.97448e-06	-1.61995	-3.55028e-10
10963088	chr16:10963088:A:G	5.46862e-07	-1.1639	-3.55028e-10	5.92866e-06	-1.22005	-3.55028e-10
10963276	chr16:10963276:A:G	1.46713e-06	-0.177038	-3.55028e-10	1.4372e-05	-0.334567	-3.55028e-10
10963412	chr16:10963412:C:G	8.51824e-07	-0.285987	-0.434731	1.409e-05	0.17864	-0.533022
10964016	chr16:10964016:C:T	1.54223e-07	-1.35205	-1.07765	1.98609e-06	-1.24145	-1.07223
10964707	chr16:10964707:C:G	1.54101e-07	-1.32695	-1.10354	1.99e-06	-1.21351	-1.09821
10964786	chr16:10964786:A:G	4.57734e-07	-1.24744e-10	-1.34181	5.24673e-06	-1.24744e-10	-1.34224
10964896	chr16:10964896:C:A	2.86895e-07	-1.14197	-0.667016	3.21984e-06	-1.11465	-0.715865
10964900	chr16:10964900:G:T	4.37159e-07	-1.12235	-0.265451	5.10168e-06	-1.05498	-0.315296
10965362	chr16:10965362:T:G	1.22851e-06	-1.24744e-10	-0.354539	1.35622e-05	-1.24744e-10	-0.39256
10965506	chr16:10965506:C:G	1.46819e-07	-1.49762	-0.981271	1.713e-06	-1.48324	-0.978362
10965763	chr16:10965763:A:G	4.55251e-07	-1.24744e-10	-1.34725	5.21266e-06	-1.24744e-10	-1.34876
10965919	chr16:10965919:C:G	9.29726e-08	-1.58384	-1.35195	1.09099e-06	-1.56153	-1.35123
10965980	chr16:10965980:G:A	1.92439e-07	-1.14056	-1.06776	2.29271e-06	-1.07221	-1.0979
10966068	chr16:10966068:C:T	4.58474e-07	-1.24744e-10	-1.3402	5.2437e-06	-1.24744e-10	-1.34282
10966294	chr16:10966294:A:G	2.56269e-07	-1.32707	-0.594798	3.04381e-06	-1.25337	-0.633365
10966802	chr16:10966802:A:G	4.88804e-07	-1.24744e-10	-1.27614	5.63748e-06	-1.24744e-10	-1.27041
10967256	chr16:10967256:T:G	1.55864e-06	-1.24744e-10	-0.11653	1.73794e-05	-1.24744e-10	-0.144561
10967348	chr16:10967348:C:T	1.21823e-07	-1.48303	-1.1825	1.40327e-06	-1.4814	-1.17964
10967579	chr16:10967579:G:T	1.09421e-06	-1.24744e-10	-0.470314	1.20093e-05	-1.24744e-10	-0.51417
10967811	chr16:10967811:G:A	3.45461e-07	-0.309318	-1.3139	4.35449e-06	-0.214278	-1.31436
10967872	chr16:10967872:C:T	1.29151e-07	-1.45302	-1.15409	1.48809e-06	-1.45165	-1.15071
10967933	chr16:10967933:GA:G	1.16118e-07	-1.49082	-1.22267	1.33631e-06	-1.48976	-1.22017
10968140	chr16:10968140:G:A	1.07904e-07	-1.48214	-1.30471	1.07798e-06	-1.60953	-1.31523
10968262	chr16:10968262:A:G	4.98352e-07	-1.25679	-3.55028e-10	5.26498e-06	-1.33877	-3.55028e-10
10968513	chr16:10968513:C:T	1.85481e-06	-1.24744e-10	0.0574406	2.00754e-05	-1.24744e-10	-0.000352445
10968734	chr16:10968734:A:G	1.74933e-06	-1.24744e-10	-0.00111109	1.89515e-05	-1.24744e-10	-0.057967
10969079	chr16:10969079:C:T	9.84309e-08	-1.51925	-1.35949	1.46382e-06	-1.25903	-1.35977
10969154	chr16:10969154:C:T	4.20832e-07	-1.08718	-0.338687	4.85473e-06	-1.03184	-0.388052
10969576	chr16:10969576:G:A	1.46427e-06	-1.24744e-10	-0.178983	1.61092e-05	-1.24744e-10	-0.220455
10970061	chr16:10970061:G:A	1.36633e-07	-1.3438	-1.207	1.73664e-06	-1.24491	-1.20299
10970229	chr16:10970229:A:G	4.70781e-07	-1.24744e-10	-1.31371	5.42284e-06	-1.24744e-10	-1.30923
10970946	chr16:10970946:CCTGTCCCTTT:C	1.15532e-07	-1.50574	-1.2128	1.33117e-06	-1.50362	-1.21017
10971299	chr16:10971299:T:C	4.56286e-07	-1.24744e-10	-1.34498	5.22726e-06	-1.24744e-10	-1.34596
10971304	chr16:10971304:G:A	4.5048e-07	-1.24744e-10	-1.35779	5.16601e-06	-1.24744e-10	-1.35775
10971349	chr16:10971349:G:A	4.50487e-07	-1.24744e-10	-1.35777	5.16609e-06	-1.24744e-10	-1.35773
10971450	chr16:10971450:T:C	2.11406e-07	-1.5132	-0.60112	2.50462e-06	-1.48981	-0.591906
10972358	chr16:10972358:A:G	7.26791e-07	-1.24744e-10	-0.879459	8.26058e-06	-1.24744e-10	-0.888353
10973073	chr16:10973073:C:T	4.57498e-07	-1.24744e-10	-1.34233	5.24073e-06	-1.24744e-10	-1.34339
10973110	chr16:10973110:G:A	4.57589e-07	-1.24744e-10	-1.34213	5.24673e-06	-1.24744e-10	-1.34224
10973151	chr16:10973151:C:T	4.94313e-07	-1.24744e-10	-1.26493	5.71784e-06	-1.24744e-10	-1.25626
10973534	chr16:10973534:G:C	1.27942e-06	-1.24744e-10	-0.31394	1.4964e-05	-1.24744e-10	-0.294203
10973786	chr16:10973786:A:G	6.22276e-07	-1.24744e-10	-1.03471	7.22066e-06	-1.24744e-10	-1.0229
10974532	chr16:10974532:T:C	4.68472e-06	-1.24744e-10	0.983962	4.98996e-05	-1.24744e-10	0.910165
10974913	chr16:10974913:A:G	3.4681e-07	-1.61932	-3.55028e-10	3.97162e-06	-1.62067	-3.55028e-10
10975043	chr16:10975043:T:C	3.72887e-07	-1.54682	-3.55028e-10	4.88791e-06	-1.41308	-3.55028e-10
10975201	chr16:10975201:C:T	2.64353e-06	-0.861584	1.27335	1.96609e-05	-1.21303	1.19181
10975570	chr16:10975570:C:T	1.99005e-07	-1.3086	-0.866169	2.65163e-06	-1.17355	-0.85113
10975574	chr16:10975574:C:T	9.95348e-08	-1.50864	-1.35895	1.27632e-06	-1.39685	-1.35901
10975874	chr16:10975874:A:T	3.22453e-06	-0.927933	1.53838	2.43088e-05	-1.26153	1.45252
10976365	chr16:10976365:A:G	2.10472e-06	-1.24744e-10	0.183838	2.37074e-05	-1.24744e-10	0.165938
10976371	chr16:10976371:T:G	4.63914e-07	-1.24744e-10	-1.3284	5.3326e-06	-1.24744e-10	-1.32601
10976432	chr16:10976432:A:G	4.00119e-07	-0.137911	-1.33843	7.19307e-06	0.31091	-1.33764
10976435	chr16:10976435:T:C	4.6238e-07	-1.24744e-10	-1.33171	5.29769e-06	-1.24744e-10	-1.33258
10976466	chr16:10976466:C:T	1.9444e-07	-1.297	-0.900972	2.59424e-06	-1.1599	-0.886651
10977116	chr16:10977116:C:T	1.2438e-07	-1.28755	-1.35721	1.64542e-06	-1.14501	-1.35684
10977237	chr16:10977237:G:A	4.85582e-07	-1.24744e-10	-1.28275	5.56755e-06	-1.24744e-10	-1.28289
10977938	chr16:10977938:C:T	1.09481e-07	-1.41361	-1.35874	1.38462e-06	-1.31584	-1.35858
10978047	chr16:10978047:C:T	3.58696e-07	-1.58562	-3.55028e-10	4.51496e-06	-1.49245	-3.55028e-10
10978129	chr16:10978129:C:G	1.31202e-06	-1.24744e-10	-0.288773	1.44698e-05	-1.24744e-10	-0.327783
10978591	chr16:10978591:G:A	4.49613e-07	-1.24744e-10	-1.35971	5.15636e-06	-1.24744e-10	-1.35962
10978668	chr16:10978668:T:C	6.46229e-07	-1.60428	0.607333	7.04229e-06	-1.61827	0.57036
10979433	chr16:10979433:G:A	6.82155e-07	-1.24744e-10	-0.942842	7.83073e-06	-1.24744e-10	-0.941793
10980092	chr16:10980092:T:G	4.94995e-07	-1.24744e-10	-1.26355	5.71358e-06	-1.24744e-10	-1.257
10980637	chr16:10980637:T:C	4.56867e-07	-1.24744e-10	-1.34371	5.22864e-06	-1.24744e-10	-1.3457
10980884	chr16:10980884:T:C	1.1058e-07	-1.40481	-1.35755	1.80071e-06	-1.05756	-1.35411
10981096	chr16:10981096:C:T	6.54898e-07	-1.24744e-10	-0.983619	7.52684e-06	-1.24744e-10	-0.981373
10981158	chr16:10981158:T:G	2.94698e-06	0.520437	-3.55028e-10	4.95793e-05	0.903725	-3.55028e-10
10981161	chr16:10981161:T:C	6.68715e-07	-0.96274	-3.55028e-10	9.71342e-06	-0.72634	-3.55028e-10
10981569	chr16:10981569:G:C	4.70531e-07	-1.24744e-10	-1.31424	5.42006e-06	-1.24744e-10	-1.30974
10982419	chr16:10982419:C:T	9.86117e-08	-1.52363	-1.35328	1.07392e-06	-1.57411	-1.35442
10982439	chr16:10982439:T:A	1.20375e-07	-1.32025	-1.35723	1.59616e-06	-1.17491	-1.35734
10982491	chr16:10982491:G:A	1.33883e-06	-1.24744e-10	-0.268544	1.50089e-05	-1.24744e-10	-0.291204
10982553	chr16:10982553:T:C	4.75263e-07	-1.24744e-10	-1.30423	5.43697e-06	-1.24744e-10	-1.30663
10983230	chr16:10983230:C:T	8.92262e-08	-1.62085	-1.35607	1.03462e-06	-1.6104	-1.35542
10983325	chr16:10983325:G:A	8.26448e-07	-1.24744e-10	-0.750962	9.32409e-06	-1.24744e-10	-0.767247
10983412	chr16:10983412:C:T	4.99588e-07	-1.24744e-10	-1.25431	5.742e-06	-1.24744e-10	-1.25204
10984224	chr16:10984224:C:T	1.2374e-07	-1.29683	-1.35309	1.62164e-06	-1.16368	-1.35273
10984640	chr16:10984640:G:A	1.16291e-06	-0.409422	-3.55028e-10	1.14993e-05	-0.557559	-3.55028e-10
10984701	chr16:10984701:C:G	5.2767e-07	-1.24744e-10	-1.19963	6.11817e-06	-1.24744e-10	-1.18858
10985165	chr16:10985165:T:A	6.30297e-07	-0.207276	-0.814631	1.30275e-05	0.418774	-0.851558
10985866	chr16:10985866:C:T	6.38066e-07	-1.24744e-10	-1.00966	7.39649e-06	-1.24744e-10	-0.998844
10985887	chr16:10985887:G:A	1.37462e-06	-1.24744e-10	-0.242167	1.54055e-05	-1.24744e-10	-0.265124
10986391	chr16:10986391:G:A	1.565e-07	-1.15967	-1.25537	1.99341e-06	-1.05813	-1.25187
10986513	chr16:10986513:A:G	2.01617e-07	-1.02152	-1.14021	2.19688e-06	-1.06136	-1.15146
10986892	chr16:10986892:C:T	1.12777e-07	-1.58738	-1.15531	1.30607e-06	-1.58042	-1.15241
10986972	chr16:10986972:G:A	4.95461e-07	-1.24744e-10	-1.26261	5.71091e-06	-1.24744e-10	-1.25747
10987146	chr16:10987146:G:A	4.74425e-07	-1.24744e-10	-1.306	5.43172e-06	-1.24744e-10	-1.30759
10987392	chr16:10987392:C:G	2.4198e-07	-1.56228	-0.416958	2.5456e-06	-1.61798	-0.447504
10988383	chr16:10988383:C:T	9.93303e-08	-1.51008	-1.35957	1.0913e-06	-1.55317	-1.35931
10988418	chr16:10988418:G:A	4.83234e-07	-1.24744e-10	-1.2876	5.58359e-06	-1.24744e-10	-1.28002
10988835	chr16:10988835:C:T	1.26069e-07	-1.27224	-1.35903	1.58614e-06	-1.17987	-1.35868
10989011	chr16:10989011:C:T	1.80774e-07	-1.19129	-1.07956	2.25715e-06	-1.1141	-1.07164
10989212	chr16:10989212:G:A	7.08368e-07	-1.24744e-10	-0.905135	8.16778e-06	-1.24744e-10	-0.899651
10989252	chr16:10989252:G:A	6.07901e-07	-1.24744e-10	-1.05809	6.97819e-06	-1.24744e-10	-1.05706
10989254	chr16:10989254:G:A	1.74094e-07	-1.17418	-1.13432	2.17541e-06	-1.09538	-1.12725
10990387	chr16:10990387:T:A	5.22583e-07	-1.03128	-0.178039	4.168e-06	-1.3353	-0.237111
10990410	chr16:10990410:C:T	4.56306e-07	-1.24744e-10	-1.34494	5.2332e-06	-1.24744e-10	-1.34483
10990654	chr16:10990654:C:G	4.84195e-07	-1.24744e-10	-1.28561	5.59259e-06	-1.24744e-10	-1.27841
10991873	chr16:10991873:T:C	1.33108e-07	-1.50199	-1.07495	1.56069e-06	-1.47671	-1.07801
10992104	chr16:10992104:C:T	5.28366e-07	-1.24744e-10	-1.19831	6.07427e-06	-1.24744e-10	-1.19579
10992111	chr16:10992111:C:T	8.68435e-07	-1.24298	0.541574	1.50844e-05	-0.791977	0.505791
10992901	chr16:10992901:A:G	4.71563e-07	-1.24744e-10	-1.31204	5.43346e-06	-1.24744e-10	-1.30727
10993045	chr16:10993045:C:T	3.5811e-07	-0.601474	-0.985783	6.78174e-06	-0.0685594	-1.01706
10993239	chr16:10993239:C:T	4.13835e-07	-1.4638	0.0211657	5.73717e-06	-1.24094	-0.0119468
10993743	chr16:10993743:AG:A	4.01988e-07	-1.47168	-3.55028e-10	4.81046e-06	-1.42906	-3.55028e-10
10994788	chr16:10994788:G:T	1.30421e-07	-1.23998	-1.35735	1.70518e-06	-1.10871	-1.35746
10994837	chr16:10994837:C:T	4.4628e-07	-1.51685	0.149696	5.99113e-06	-1.32484	0.115268
10994895	chr16:10994895:G:A	4.49683e-07	-1.24744e-10	-1.35955	5.15764e-06	-1.24744e-10	-1.35937
10994951	chr16:10994951:G:A	5.44509e-07	-1.36229	0.194075	7.93051e-06	-1.09057	0.161439
10995089	chr16:10995089:A:G	3.6288e-07	-1.57403	-3.55028e-10	4.00607e-06	-1.61204	-3.55028e-10
10995477	chr16:10995477:C:T	5.41115e-07	-1.24744e-10	-1.17447	6.26403e-06	-1.24744e-10	-1.16502
10996889	chr16:10996889:G:C	1.31741e-06	-1.24744e-10	-0.284678	1.4523e-05	-1.24744e-10	-0.324116
10997269	chr16:10997269:G:C	3.46185e-07	-0.755452	-0.865674	6.41836e-06	-0.239329	-0.901358
10997297	chr16:10997297:C:T	3.4864e-07	-1.61406	-3.55028e-10	4.10877e-06	-1.58672	-3.55028e-10
10997502	chr16:10997502:A:T	1.86366e-07	-1.28929	-0.951098	2.75111e-06	-1.00164	-0.986206
10997825	chr16:10997825:T:C	1.39109e-06	-1.24744e-10	-0.230256	1.53276e-05	-1.24744e-10	-0.270191
10997891	chr16:10997891:C:T	4.75323e-07	-1.24744e-10	-1.3041	5.46793e-06	-1.24744e-10	-1.30095
10997955	chr16:10997955:G:A	4.49735e-07	-1.24744e-10	-1.35944	5.15922e-06	-1.24744e-10	-1.35906
10998438	chr16:10998438:C:G	4.9703e-07	-1.24744e-10	-1.25945	5.73103e-06	-1.24744e-10	-1.25395
10998462	chr16:10998462:C:A	6.50632e-07	-1.49279	0.502635	8.87474e-06	-1.28013	0.463494
10998531	chr16:10998531:C:T	9.47284e-08	-1.55868	-1.35841	1.02253e-06	-1.62163	-1.35594
10998621	chr16:10998621:G:A	1.49355e-07	-1.52206	-0.939714	1.73092e-06	-1.51643	-0.934766
10998793	chr16:10998793:A:G	5.31496e-07	-1.24744e-10	-1.1924	6.13784e-06	-1.24744e-10	-1.18538
10999322	chr16:10999322:T:C	7.49377e-07	-1.51963	0.670777	1.00906e-05	-1.32217	0.633932
10999417	chr16:10999417:A:G	1.44405e-07	-1.51717	-0.978306	1.67214e-06	-1.51262	-0.973124
10999621	chr16:10999621:G:A	4.66904e-07	-1.24744e-10	-1.32198	5.34213e-06	-1.24744e-10	-1.32422
10999857	chr16:10999857:C:T	5.12661e-07	-1.24744e-10	-1.22848	5.91661e-06	-1.24744e-10	-1.22209
11000230	chr16:11000230:G:C	4.49635e-07	-1.24744e-10	-1.35966	5.15664e-06	-1.24744e-10	-1.35956
11000446	chr16:11000446:T:A	5.98786e-07	-1.24744e-10	-1.07319	6.81067e-06	-1.24744e-10	-1.08136
11001170	chr16:11001170:C:T	5.37244e-07	-1.24744e-10	-1.18165	6.12162e-06	-1.24744e-10	-1.18802
11001371	chr16:11001371:C:T	1.09147e-07	-1.42847	-1.34693	1.17598e-06	-1.4888	-1.34895
11001649	chr16:11001649:C:G	2.9792e-07	-0.420626	-1.35065	3.20406e-06	-0.48586	-1.34957
11002351	chr16:11002351:A:G	5.17601e-07	-1.24744e-10	-1.21889	5.90229e-06	-1.24744e-10	-1.22451
11002773	chr16:11002773:A:G	4.5227e-07	-1.24744e-10	-1.35382	5.18566e-06	-1.24744e-10	-1.35395
11003473	chr16:11003473:C:T	5.84406e-07	-1.24744e-10	-1.0975	6.68785e-06	-1.24744e-10	-1.09956
11003696	chr16:11003696:G:A	9.48048e-08	-1.55769	-1.35859	1.03939e-06	-1.60339	-1.35782
11003741	chr16:11003741:T:G	4.8744e-07	-1.24744e-10	-1.27893	5.60469e-06	-1.24744e-10	-1.27624
11003992	chr16:11003992:G:A	1.37904e-07	-1.2923	-1.24925	2.07034e-06	-1.02635	-1.24578
11004375	chr16:11004375:G:C	4.59858e-07	-1.24744e-10	-1.33718	5.28321e-06	-1.24744e-10	-1.33532
11004522	chr16:11004522:C:G	1.52121e-07	-1.28677	-1.15665	2.2399e-06	-1.03705	-1.15636
11004845	chr16:11004845:G:A	8.47493e-07	-1.24744e-10	-0.725816	9.68663e-06	-1.24744e-10	-0.729102
11005321	chr16:11005321:C:T	1.14588e-07	-1.60428	-1.12247	1.25292e-06	-1.62159	-1.15278
11005342	chr16:11005342:C:T	9.26894e-08	-1.58016	-1.35869	1.02931e-06	-1.613	-1.35796
11005850	chr16:11005850:A:G	8.51409e-07	-0.950101	0.228896	1.26544e-05	-0.623711	0.161865
11006015	chr16:11006015:T:G	4.49879e-07	-1.24744e-10	-1.35912	5.15753e-06	-1.24744e-10	-1.35939
11006167	chr16:11006167:G:A	4.5238e-07	-1.24744e-10	-1.35358	5.18625e-06	-1.24744e-10	-1.35384
11006476	chr16:11006476:C:G	8.44303e-06	-1.14844	2.72144	9.45055e-05	-1.08284	2.63165
11006483	chr16:11006483:C:T	5.42311e-07	-1.24744e-10	-1.17226	6.29002e-06	-1.24744e-10	-1.16088
11006935	chr16:11006935:T:TA	4.55399e-07	-1.24744e-10	-1.34692	5.22271e-06	-1.24744e-10	-1.34683
11007062	chr16:11007062:T:C	6.77147e-07	-1.24744e-10	-0.95021	7.8607e-06	-1.24744e-10	-0.937972
11007307	chr16:11007307:C:CT	1.56701e-07	-1.36859	-1.04517	2.24536e-06	-1.14829	-1.04269
11007843	chr16:11007843:GAGA:G	4.5027e-07	-1.24744e-10	-1.35825	5.16881e-06	-1.24744e-10	-1.35721
11007941	chr16:11007941:A:T	3.75e-07	-1.54117	-3.55028e-10	4.59654e-06	-1.47454	-3.55028e-10
11008454	chr16:11008454:A:G	8.26294e-07	-1.24744e-10	-0.751148	9.61884e-06	-1.24744e-10	-0.736124
11009098	chr16:11009098:A:G	5.88933e-07	-1.24744e-10	-1.08979	6.7538e-06	-1.24744e-10	-1.08974
11009118	chr16:11009118:A:G	2.70846e-07	-0.578979	-1.28757	2.99479e-06	-0.618879	-1.28409
11009161	chr16:11009161:G:A	5.41646e-07	-1.24744e-10	-1.17349	6.25522e-06	-1.24744e-10	-1.16643
11009303	chr16:11009303:G:A	4.20147e-07	-0.792057	-0.635436	6.74575e-06	-0.409937	-0.680999
11009962	chr16:11009962:A:G	6.46325e-07	-1.24744e-10	-0.996796	7.48578e-06	-1.24744e-10	-0.986844
11011392	chr16:11011392:A:G	6.21801e-07	-1.24744e-10	-1.03548	7.03067e-06	-1.24744e-10	-1.04957
11011596	chr16:11011596:C:T	6.14913e-07	-1.24744e-10	-1.04662	7.0008e-06	-1.24744e-10	-1.05382
11011680	chr16:11011680:G:A	5.28391e-07	-1.24744e-10	-1.19826	6.02457e-06	-1.24744e-10	-1.204
11012201	chr16:11012201:G:A	3.12653e-07	-0.888504	-0.834502	2.81412e-06	-1.09723	-0.867969
11012224	chr16:11012224:T:C	5.20061e-07	-1.24744e-10	-1.21415	6.00072e-06	-1.24744e-10	-1.20797
11012324	chr16:11012324:G:A	8.4573e-07	-1.24744e-10	-0.727898	9.70339e-06	-1.24744e-10	-0.727374
11012538	chr16:11012538:T:C	2.61085e-07	-0.551929	-1.35132	2.8257e-06	-0.608953	-1.35214
11012629	chr16:11012629:T:G	4.95619e-07	-1.24744e-10	-1.26229	5.71058e-06	-1.24744e-10	-1.25753
11012686	chr16:11012686:A:G	9.60792e-07	-1.24744e-10	-0.60034	1.10196e-05	-1.24744e-10	-0.600173
11012850	chr16:11012850:C:T	3.6543e-07	-1.06651	-0.500511	3.88371e-06	-1.09304	-0.550014
11013063	chr16:11013063:T:C	2.78315e-07	-1.08532	-0.754028	2.96076e-06	-1.11865	-0.795751
11013635	chr16:11013635:A:G	5.67215e-07	-0.576374	-0.550986	6.43341e-06	-0.542868	-0.595476
11013722	chr16:11013722:G:A	5.29311e-07	-1.24744e-10	-1.19652	6.099e-06	-1.24744e-10	-1.19172
11015168	chr16:11015168:T:G	9.35827e-08	-1.58542	-1.34383	1.13061e-06	-1.53261	-1.34448
11015217	chr16:11015217:G:A	4.51974e-07	-1.24744e-10	-1.35447	5.17849e-06	-1.24744e-10	-1.35534
11015450	chr16:11015450:G:A	4.64835e-07	-1.24744e-10	-1.32642	5.32666e-06	-1.24744e-10	-1.32712
11015480	chr16:11015480:G:A	1.10152e-07	-1.54336	-1.22287	1.35059e-06	-1.47593	-1.22338
11015574	chr16:11015574:G:A	7.56559e-07	-1.24744e-10	-0.839318	8.77037e-06	-1.24744e-10	-0.82847
11015594	chr16:11015594:G:A	4.64734e-07	-1.24744e-10	-1.32663	5.33906e-06	-1.24744e-10	-1.3248
11015697	chr16:11015697:G:A	4.84058e-07	-1.24744e-10	-1.28589	5.56804e-06	-1.24744e-10	-1.2828
11016136	chr16:11016136:A:AT	1.13071e-07	-1.49667	-1.24342	1.4036e-06	-1.41689	-1.24392
11016210	chr16:11016210:C:G	8.40732e-07	-1.24744e-10	-0.733825	9.35603e-06	-1.24744e-10	-0.763828
11016287	chr16:11016287:G:A	9.02521e-07	-1.24744e-10	-0.662907	1.04986e-05	-1.24744e-10	-0.648605
11016832	chr16:11016832:C:T	8.80171e-07	-1.24744e-10	-0.687982	1.01741e-05	-1.24744e-10	-0.680003
11018255	chr16:11018255:G:C	1.58901e-07	-1.25637	-1.14345	2.25767e-06	-1.03602	-1.14949
11018374	chr16:11018374:A:C	1.01185e-07	-1.52359	-1.32755	1.2462e-06	-1.45288	-1.32687
11018427	chr16:11018427:G:A	2.45101e-06	-1.24744e-10	0.336157	2.76574e-05	-1.24744e-10	0.320046
11018550	chr16:11018550:C:G	1.30147e-07	-1.56664	-1.03279	1.5898e-06	-1.50283	-1.03341
11018982	chr16:11018982:G:A	4.52669e-07	-1.24744e-10	-1.35294	5.18589e-06	-1.24744e-10	-1.35391
11019439	chr16:11019439:AGG:A	6.33133e-07	-1.24744e-10	-1.01742	7.08259e-06	-1.24744e-10	-1.04221
11020149	chr16:11020149:G:A	1.13272e-07	-1.40336	-1.33494	1.6281e-06	-1.18044	-1.33199
11020251	chr16:11020251:C:T	4.60308e-07	-1.24744e-10	-1.3362	5.28264e-06	-1.24744e-10	-1.33542
11020290	chr16:11020290:C:T	4.78465e-07	-1.24744e-10	-1.29751	5.50224e-06	-1.24744e-10	-1.29469
11020317	chr16:11020317:A:G	4.87237e-07	-1.24744e-10	-1.27935	5.63306e-06	-1.24744e-10	-1.27119
11020763	chr16:11020763:G:C	8.32176e-07	-1.24744e-10	-0.744054	9.5349e-06	-1.24744e-10	-0.744889
11020982	chr16:11020982:C:T	4.5025e-07	-0.883337	-0.47496	7.62704e-06	-0.472801	-0.495347
11021210	chr16:11021210:C:G	5.66395e-07	-1.24744e-10	-1.12881	6.48966e-06	-1.24744e-10	-1.12964
11021307	chr16:11021307:C:T	4.64988e-07	-1.24744e-10	-1.32609	5.3556e-06	-1.24744e-10	-1.32171
11021378	chr16:11021378:A:C	4.52689e-07	-1.24744e-10	-1.35289	5.19008e-06	-1.24744e-10	-1.3531
11021480	chr16:11021480:A:G	7.66513e-07	-1.24744e-10	-0.826246	8.55093e-06	-1.24744e-10	-0.853809
11021639	chr16:11021639:T:C	9.99954e-07	-1.24744e-10	-0.560389	1.1334e-05	-1.24744e-10	-0.572039
11021657	chr16:11021657:G:T	4.50481e-07	-1.24744e-10	-1.35778	5.17175e-06	-1.24744e-10	-1.35664
11021699	chr16:11021699:G:T	4.65872e-07	-1.24744e-10	-1.32419	5.33533e-06	-1.24744e-10	-1.3255
11022136	chr16:11022136:C:T	5.03543e-07	-1.24643	-3.55028e-10	5.86232e-06	-1.2313	-3.55028e-10
11022414	chr16:11022414:C:G	2.37881e-07	-1.16964	-0.826684	3.49151e-06	-0.884682	-0.864833
11022863	chr16:11022863:C:T	5.58473e-07	-1.24744e-10	-1.14289	6.35404e-06	-1.24744e-10	-1.15076
11022929	chr16:11022929:A:G	4.63238e-07	-1.24744e-10	-1.32986	5.30236e-06	-1.24744e-10	-1.3317
11023451	chr16:11023451:A:G	1.0061e-07	-1.49913	-1.35772	1.25236e-06	-1.41694	-1.35788
11023512	chr16:11023512:G:A	1.0169e-07	-1.56389	-1.28228	1.11631e-06	-1.60334	-1.28648
11023592	chr16:11023592:T:A	9.92889e-08	-1.55863	-1.31143	1.08836e-06	-1.60028	-1.3149
11023634	chr16:11023634:A:G	7.694e-07	-1.44045	0.617963	8.61304e-06	-1.40442	0.557851
11023871	chr16:11023871:G:A	4.61691e-07	-1.24744e-10	-1.3332	5.31818e-06	-1.24744e-10	-1.32872
11024614	chr16:11024614:G:A	1.00402e-07	-1.56918	-1.28973	1.10355e-06	-1.60757	-1.29374
11025301	chr16:11025301:A:G	4.50488e-07	-1.24744e-10	-1.35777	5.1693e-06	-1.24744e-10	-1.35711
11025629	chr16:11025629:T:G	8.87548e-07	-0.909921	0.230285	1.3449e-05	-0.564882	0.163938
11025796	chr16:11025796:A:G	1.37775e-06	-0.811101	0.571207	2.10637e-05	-0.45336	0.50106
11025866	chr16:11025866:C:T	3.50144e-07	-1.60975	-3.55028e-10	4.20877e-06	-1.56268	-3.55028e-10
11026148	chr16:11026148:T:C	4.93714e-07	-1.24744e-10	-1.26614	5.70727e-06	-1.24744e-10	-1.25811
11026189	chr16:11026189:T:C	4.47503e-06	-1.24744e-10	0.938171	5.10196e-05	-1.24744e-10	0.932361
11026817	chr16:11026817:C:G	4.55632e-07	-1.24744e-10	-1.34641	5.23346e-06	-1.24744e-10	-1.34478
11026936	chr16:11026936:G:A	9.15004e-08	-1.61662	-1.33513	1.04247e-06	-1.62065	-1.33761
11026965	chr16:11026965:C:T	2.32701e-06	-1.24744e-10	0.284241	2.62643e-05	-1.24744e-10	0.268362
11027199	chr16:11027199:A:C	1.77224e-07	-1.39312	-0.897571	2.08314e-06	-1.34479	-0.921188
11027252	chr16:11027252:C:T	8.57823e-07	-1.24744e-10	-0.713701	9.74312e-06	-1.24744e-10	-0.723287
11027408	chr16:11027408:C:A	1.62675e-07	-1.32883	-1.04752	1.72437e-06	-1.37511	-1.07987
11028069	chr16:11028069:G:A	1.19832e-06	-1.24744e-10	-0.37942	1.34545e-05	-1.24744e-10	-0.400535
11028255	chr16:11028255:A:G	6.40626e-07	-1.24744e-10	-1.00565	7.27271e-06	-1.24744e-10	-1.01572
11028498	chr16:11028498:T:C	5.00648e-07	-1.24744e-10	-1.25219	5.70727e-06	-1.24744e-10	-1.25811
11030274	chr16:11030274:A:G	4.49634e-07	-1.24744e-10	-1.35966	5.1559e-06	-1.24744e-10	-1.35971
11030374	chr16:11030374:T:G	4.52253e-07	-1.24744e-10	-1.35386	5.17877e-06	-1.24744e-10	-1.35528
11030439	chr16:11030439:C:T	1.83176e-07	-1.34974	-0.907908	1.88489e-06	-1.41535	-0.950632
11031436	chr16:11031436:T:C	1.00393e-06	-0.55642	-3.55028e-10	1.52314e-05	-0.276487	-3.55028e-10
11031457	chr16:11031457:A:G	1.01111e-06	-1.4168	0.867498	1.09311e-05	-1.40193	0.793691
11031657	chr16:11031657:A:C	6.16821e-07	-1.24744e-10	-1.04352	7.13937e-06	-1.24744e-10	-1.03422
11031780	chr16:11031780:G:C	8.65072e-07	-1.24744e-10	-0.705286	1.00489e-05	-1.24744e-10	-0.692385
11031803	chr16:11031803:G:A	9.66514e-08	-1.54052	-1.35646	1.05494e-06	-1.58901	-1.35736
11032046	chr16:11032046:G:A	1.06298e-07	-1.44889	-1.35296	1.12739e-06	-1.52567	-1.35427
11032759	chr16:11032759:A:G	9.80144e-08	-1.53823	-1.34475	1.06561e-06	-1.58964	-1.34667
11032878	chr16:11032878:C:T	1.08858e-06	-0.915305	0.439834	1.62336e-05	-0.586137	0.373373
11033001	chr16:11033001:T:C	4.49899e-07	-1.24744e-10	-1.35907	5.15894e-06	-1.24744e-10	-1.35912
11033198	chr16:11033198:T:C	3.31278e-07	-1.43282	-0.232316	3.54284e-06	-1.44008	-0.294841
11033403	chr16:11033403:G:T	4.88731e-07	-1.24744e-10	-1.27629	5.59338e-06	-1.24744e-10	-1.27826
11033718	chr16:11033718:C:A	3.9308e-07	-1.47779	-0.0162902	4.20969e-06	-1.47864	-0.0838201
11033778	chr16:11033778:G:A	9.567e-08	-1.56412	-1.34308	1.05271e-06	-1.60342	-1.34506
11033893	chr16:11033893:C:T	1.40028e-07	-1.42254	-1.10371	1.59464e-06	-1.4064	-1.1268
11034208	chr16:11034208:A:G	2.93635e-07	-1.47084	-0.314922	3.15992e-06	-1.47429	-0.375015
11034328	chr16:11034328:C:T	1.17597e-07	-1.36904	-1.33179	1.98056e-06	-0.994926	-1.32154
11034389	chr16:11034389:C:T	4.74211e-06	-1.24744e-10	0.996139	5.27672e-05	-1.24744e-10	0.966042
11034416	chr16:11034416:G:A	2.34772e-07	-0.649929	-1.35955	1.9041e-06	-0.997227	-1.35861
11034666	chr16:11034666:G:T	1.19455e-07	-1.3623	-1.32286	2.01795e-06	-0.986525	-1.31124
11034739	chr16:11034739:G:C	4.60073e-07	-1.24744e-10	-1.33671	5.2969e-06	-1.24744e-10	-1.33273
11034743	chr16:11034743:T:C	3.92262e-06	-1.24744e-10	0.806416	4.37057e-05	-1.24744e-10	0.777631
11034837	chr16:11034837:G:C	1.2796e-06	-1.24744e-10	-0.313796	1.38971e-05	-1.24744e-10	-0.368166
11035300	chr16:11035300:G:A	9.0747e-07	-1.24744e-10	-0.657438	1.05064e-05	-1.24744e-10	-0.647864
11035460	chr16:11035460:G:A	1.07209e-07	-1.45412	-1.3392	1.70723e-06	-1.1346	-1.33038
11035498	chr16:11035498:C:T	5.26169e-07	-1.24744e-10	-1.20248	6.07247e-06	-1.24744e-10	-1.19608
11035616	chr16:11035616:A:G	3.61089e-07	-1.57897	-3.55028e-10	4.36078e-06	-1.5272	-3.55028e-10
11036839	chr16:11036839:G:A	4.49982e-07	-1.24744e-10	-1.35889	5.16084e-06	-1.24744e-10	-1.35875
11037923	chr16:11037923:A:G	2.37742e-06	-1.24744e-10	0.305675	2.83532e-05	-1.24744e-10	0.344891
11038007	chr16:11038007:G:C	1.52874e-07	-1.26131	-1.17718	2.50419e-06	-0.908527	-1.17336
11038049	chr16:11038049:C:T	4.94974e-07	-1.24744e-10	-1.26359	5.64111e-06	-1.24744e-10	-1.26977
11038410	chr16:11038410:T:C	4.50319e-07	-1.24744e-10	-1.35814	5.16991e-06	-1.24744e-10	-1.35699
11038776	chr16:11038776:G:T	1.21084e-06	-0.993929	0.624897	1.76864e-05	-0.678426	0.551373
11039368	chr16:11039368:A:G	3.83109e-07	-1.51978	-3.55028e-10	4.09343e-06	-1.59047	-3.55028e-10
11039578	chr16:11039578:A:G	1.47757e-06	-1.24744e-10	-0.169943	1.72722e-05	-1.24744e-10	-0.15075
11039666	chr16:11039666:T:G	2.85829e-07	-1.05267	-0.760035	2.1521e-06	-1.4281	-0.805309
11039785	chr16:11039785:G:A	4.56594e-07	-1.24744e-10	-1.3443	5.24665e-06	-1.24744e-10	-1.34226
11039824	chr16:11039824:C:T	4.54695e-07	-1.24744e-10	-1.34847	5.22324e-06	-1.24744e-10	-1.34673
11040807	chr16:11040807:T:C	6.78571e-07	-0.338975	-0.609134	1.15178e-05	0.136191	-0.692147
11041046	chr16:11041046:G:A	9.1798e-08	-1.5892	-1.35931	1.02271e-06	-1.61847	-1.35892
11041585	chr16:11041585:G:A	4.02272e-06	-1.24744e-10	0.831615	4.33008e-05	-1.24744e-10	0.768324
11041959	chr16:11041959:G:A	4.60252e-07	-1.24744e-10	-1.33632	5.28344e-06	-1.24744e-10	-1.33527
11042191	chr16:11042191:C:G	5.45736e-07	-0.44665	-0.719312	9.081e-06	0.0027747	-0.796439
11042691	chr16:11042691:A:G	1.06034e-06	-1.24744e-10	-0.501758	1.20515e-05	-1.24744e-10	-0.510659
11042931	chr16:11042931:A:G	1.10123e-06	-1.25484	0.790921	1.23121e-05	-1.21516	0.725895
11042942	chr16:11042942:G:T	9.29626e-08	-1.5921	-1.3438	1.03909e-06	-1.61966	-1.34184
11043268	chr16:11043268:G:C	4.52205e-07	-1.24744e-10	-1.35396	5.19516e-06	-1.24744e-10	-1.35212
11043460	chr16:11043460:T:C	4.08651e-07	-1.45524	-3.55028e-10	5.13934e-06	-1.36292	-3.55028e-10
11043542	chr16:11043542:C:T	5.72196e-07	-1.24744e-10	-1.11862	6.59409e-06	-1.24744e-10	-1.11367
11043576	chr16:11043576:T:C	6.82049e-07	-1.24744e-10	-0.942996	7.73532e-06	-1.24744e-10	-0.954051
11043674	chr16:11043674:G:A	5.04294e-07	-1.24744e-10	-1.24494	5.81766e-06	-1.24744e-10	-1.23895
11043925	chr16:11043925:C:T	4.67789e-07	-1.24744e-10	-1.32008	5.35122e-06	-1.24744e-10	-1.32252
11044121	chr16:11044121:A:G	3.23337e-07	-1.27432	-0.415089	3.52927e-06	-1.26595	-0.472803
11044413	chr16:11044413:T:C	4.51108e-07	-1.24744e-10	-1.35639	5.17511e-06	-1.24744e-10	-1.35599
11044955	chr16:11044955:G:A	8.89327e-07	-0.919732	0.242099	1.33437e-05	-0.5866	0.177796
11045140	chr16:11045140:C:T	1.04525e-07	-1.61286	-1.20581	1.20022e-06	-1.61908	-1.19826
11045304	chr16:11045304:C:T	8.69526e-07	-1.24744e-10	-0.70015	1.0096e-05	-1.24744e-10	-0.687713
11045708	chr16:11045708:G:C	6.47587e-07	-1.24744e-10	-0.994844	7.46275e-06	-1.24744e-10	-0.989925
11045737	chr16:11045737:A:G	2.16048e-07	-1.48121	-0.611391	2.64527e-06	-1.40254	-0.624538
11046280	chr16:11046280:T:C	1.27372e-06	-1.22586	0.907461	1.44238e-05	-1.17464	0.843668
11046473	chr16:11046473:T:G	5.1651e-07	-1.24744e-10	-1.221	5.88184e-06	-1.24744e-10	-1.22798
11046474	chr16:11046474:G:A	1.03872e-06	-1.24744e-10	-0.522358	1.17439e-05	-1.24744e-10	-0.536516
11046891	chr16:11046891:G:C	1.14862e-06	-1.24744e-10	-0.421779	1.24731e-05	-1.24744e-10	-0.476272
11047132	chr16:11047132:G:C	4.49576e-07	-1.24744e-10	-1.35979	5.15559e-06	-1.24744e-10	-1.35977
11047312	chr16:11047312:C:T	5.51309e-07	-1.24744e-10	-1.1558	6.31104e-06	-1.24744e-10	-1.15755
11047385	chr16:11047385:T:A	4.7278e-07	-1.24744e-10	-1.30947	5.45111e-06	-1.24744e-10	-1.30403
11047464	chr16:11047464:T:C	2.29375e-07	-0.760419	-1.27232	2.37285e-06	-0.866937	-1.26882
11048863	chr16:11048863:T:C	7.42242e-07	-0.866377	0.0079548	1.14209e-05	-0.515524	-0.0488779
11049272	chr16:11049272:G:C	7.51452e-07	-0.907477	0.0613864	1.142e-05	-0.565485	0.00100094
11049635	chr16:11049635:G:A	4.50197e-07	-1.24744e-10	-1.35841	5.16225e-06	-1.24744e-10	-1.35848
11049887	chr16:11049887:G:T	4.87861e-07	-1.24744e-10	-1.27807	5.56968e-06	-1.24744e-10	-1.28251
11049923	chr16:11049923:A:C	1.05046e-06	-1.24744e-10	-0.511115	1.18362e-05	-1.24744e-10	-0.528682
11049974	chr16:11049974:T:C	4.69346e-07	-1.24744e-10	-1.31676	5.39542e-06	-1.24744e-10	-1.3143
11050138	chr16:11050138:T:C	5.34015e-07	-1.24744e-10	-1.18767	6.13661e-06	-1.24744e-10	-1.18558
11050672	chr16:11050672:T:C	4.49684e-07	-1.24744e-10	-1.35955	5.1562e-06	-1.24744e-10	-1.35965
11050971	chr16:11050971:G:A	1.05671e-06	-1.24744e-10	-0.505183	1.19931e-05	-1.24744e-10	-0.515516
11051105	chr16:11051105:T:C	1.01643e-07	-1.52524	-1.32139	1.25171e-06	-1.45261	-1.32273
11051791	chr16:11051791:C:T	2.4811e-07	-1.27543	-0.678794	2.91911e-06	-1.2177	-0.71087
11051862	chr16:11051862:T:C	4.75737e-07	-0.573932	-0.729302	4.78895e-06	-0.692191	-0.741346
11052027	chr16:11052027:C:G	2.29946e-07	-0.69078	-1.33947	2.12462e-06	-0.901985	-1.34427
11052260	chr16:11052260:A:G	1.13199e-06	-1.24744e-10	-0.436363	1.30294e-05	-1.24744e-10	-0.432643
11052725	chr16:11052725:G:A	4.50944e-07	-1.24744e-10	-1.35676	5.17008e-06	-1.24744e-10	-1.35696
11052774	chr16:11052774:A:G	1.07073e-07	-1.48832	-1.30627	1.33248e-06	-1.40494	-1.30787
11052998	chr16:11052998:A:G	8.31092e-07	-1.24744e-10	-0.745358	9.44989e-06	-1.24744e-10	-0.753846
11053446	chr16:11053446:C:G	1.02034e-06	-1.24744e-10	-0.540203	1.17394e-05	-1.24744e-10	-0.536896
11053662	chr16:11053662:C:T	5.22034e-07	-1.24744e-10	-1.21037	5.94356e-06	-1.24744e-10	-1.21754
11053863	chr16:11053863:A:G	5.68797e-07	-1.23477	0.110192	6.15067e-06	-1.22329	0.040006
11054156	chr16:11054156:C:T	9.01398e-08	-1.60807	-1.35867	1.04217e-06	-1.59874	-1.35981
11054642	chr16:11054642:C:G	4.52396e-07	-1.24744e-10	-1.35354	5.18635e-06	-1.24744e-10	-1.35382
11054671	chr16:11054671:T:G	2.32842e-06	0.284846	-3.55028e-10	3.50593e-05	0.557191	-3.55028e-10
11054765	chr16:11054765:T:C	6.07931e-07	-1.24744e-10	-1.05804	7.01318e-06	-1.24744e-10	-1.05206
11055251	chr16:11055251:G:A	4.49724e-07	-1.24744e-10	-1.35946	5.15615e-06	-1.24744e-10	-1.35966
11056044	chr16:11056044:G:A	6.36233e-07	-1.24744e-10	-1.01253	7.22342e-06	-1.24744e-10	-1.02252
11056241	chr16:11056241:G:C	1.12956e-06	-0.705395	0.266879	1.84855e-05	-0.281056	0.198195
11056391	chr16:11056391:G:A	1.09992e-07	-1.41176	-1.35593	1.55908e-06	-1.19893	-1.35683
11056915	chr16:11056915:C:T	1.29295e-06	-1.24744e-10	-0.303415	1.49175e-05	-1.24744e-10	-0.297317
11056961	chr16:11056961:G:C	1.11746e-06	-1.24744e-10	-0.449285	1.28706e-05	-1.24744e-10	-0.444904
11057371	chr16:11057371:C:T	3.5325e-07	-1.60092	-3.55028e-10	4.08972e-06	-1.59137	-3.55028e-10
11057385	chr16:11057385:G:A	1.11746e-06	-1.24744e-10	-0.449285	1.28706e-05	-1.24744e-10	-0.444904
11058171	chr16:11058171:G:A	7.19713e-07	-1.24744e-10	-0.889246	8.16258e-06	-1.24744e-10	-0.900288
11058343	chr16:11058343:T:G	4.52371e-07	-1.24744e-10	-1.35359	5.18607e-06	-1.24744e-10	-1.35387
11059265	chr16:11059265:G:C	9.64293e-07	-1.24744e-10	-0.596703	1.10859e-05	-1.24744e-10	-0.594172
11059486	chr16:11059486:G:A	5.23681e-07	-1.20722	-3.55028e-10	5.132e-06	-1.36435	-3.55028e-10
11059640	chr16:11059640:G:C	2.30408e-07	-0.681746	-1.3465	2.52166e-06	-0.725414	-1.34952
11059795	chr16:11059795:G:A	9.91423e-08	-1.55844	-1.3131	1.07919e-06	-1.62163	-1.302
11060151	chr16:11060151:A:G	1.15006e-06	-1.24744e-10	-0.420533	1.27479e-05	-1.24744e-10	-0.454483
11060333	chr16:11060333:A:AG	1.2428e-07	-1.47435	-1.17121	1.45363e-06	-1.43771	-1.18808
11060661	chr16:11060661:A:G	4.1408e-07	-1.44204	-3.55028e-10	5.0462e-06	-1.38121	-3.55028e-10
11060913	chr16:11060913:G:A	8.82658e-07	-0.953893	0.268732	1.31434e-05	-0.626343	0.202415
11061963	chr16:11061963:C:G	9.69252e-07	-1.24744e-10	-0.591574	1.11609e-05	-1.24744e-10	-0.587433
11062019	chr16:11062019:T:C	4.49565e-07	-1.24744e-10	-1.35982	5.15529e-06	-1.24744e-10	-1.35982
11062121	chr16:11062121:G:A	9.063e-07	-1.24744e-10	-0.658728	1.02177e-05	-1.24744e-10	-0.675724
11062167	chr16:11062167:T:G	8.61485e-07	-1.24744e-10	-0.709441	9.84008e-06	-1.24744e-10	-0.713384
11062587	chr16:11062587:G:A	1.10012e-06	-1.24744e-10	-0.464928	1.22072e-05	-1.24744e-10	-0.497819
11062696	chr16:11062696:T:C	9.3742e-07	-1.24744e-10	-0.624967	1.07953e-05	-1.24744e-10	-0.620734
11062705	chr16:11062705:T:C	9.19259e-07	-1.24744e-10	-0.644531	1.02551e-05	-1.24744e-10	-0.672075
11062955	chr16:11062955:G:A	3.51615e-07	-0.282584	-1.32298	2.68123e-06	-0.684273	-1.3293
11063639	chr16:11063639:G:A	4.64401e-07	-1.24744e-10	-1.32735	5.33035e-06	-1.24744e-10	-1.32643
11063818	chr16:11063818:TGTTTTTCAC:T	3.61907e-07	-1.57671	-3.55028e-10	4.60303e-06	-1.47313	-3.55028e-10
11064375	chr16:11064375:G:A	9.71788e-08	-1.53972	-1.35183	1.21261e-06	-1.45627	-1.3508
11065104	chr16:11065104:G:A	1.24276e-06	-1.24744e-10	-0.343012	1.41095e-05	-1.24744e-10	-0.352999
11065828	chr16:11065828:C:T	2.43186e-07	-0.682489	-1.29178	4.23164e-06	-0.260479	-1.29678
11065981	chr16:11065981:T:C	5.83637e-07	-0.548102	-0.550717	9.365e-06	-0.17135	-0.591519
11066062	chr16:11066062:A:C	2.29958e-07	-0.724849	-1.30535	3.98536e-06	-0.307905	-1.30932
11066911	chr16:11066911:C:T	4.53494e-07	-1.24744e-10	-1.35112	5.19656e-06	-1.24744e-10	-1.35185
11067072	chr16:11067072:G:T	2.29153e-07	-1.02618	-1.00753	2.48111e-06	-1.0603	-1.03085
11067109	chr16:11067109:A:C	1.50036e-07	-1.56395	-0.893267	2.15631e-06	-1.33803	-0.893421
11067138	chr16:11067138:TTTG:T	1.57229e-07	-1.58314	-0.827261	2.00925e-06	-1.52611	-0.775978
11067197	chr16:11067197:T:G	6.1902e-07	-1.24744e-10	-1.03996	7.05488e-06	-1.24744e-10	-1.04613
11067305	chr16:11067305:A:G	2.10484e-06	-1.24744e-10	0.183895	2.36975e-05	-1.24744e-10	0.165521
11067321	chr16:11067321:A:G	1.3202e-07	-1.23852	-1.34663	1.14289e-06	-1.52877	-1.33752
11067496	chr16:11067496:G:A	1.14628e-06	-1.24744e-10	-0.423822	1.28916e-05	-1.24744e-10	-0.443275
11067646	chr16:11067646:A:G	4.52505e-07	-1.24744e-10	-1.3533	5.18542e-06	-1.24744e-10	-1.354
11068403	chr16:11068403:C:CAGTG	3.47877e-07	-1.61625	-3.55028e-10	3.98734e-06	-1.61672	-3.55028e-10
11069069	chr16:11069069:A:G	2.10798e-07	-0.770401	-1.3468	2.60942e-06	-0.692321	-1.3484
11069288	chr16:11069288:C:T	4.80349e-07	-1.24744e-10	-1.29359	5.48866e-06	-1.24744e-10	-1.29717
11069469	chr16:11069469:C:G	2.10742e-07	-0.785812	-1.33165	2.68418e-06	-0.678468	-1.334
11069759	chr16:11069759:A:G	1.53586e-07	-1.48815	-0.94569	2.35923e-06	-1.19405	-0.947466
11069817	chr16:11069817:TAACAA:T	2.46667e-07	-0.834429	-1.12563	3.89889e-06	-0.52336	-1.1158
11070455	chr16:11070455:T:C	1.90893e-07	-0.970367	-1.24602	2.45805e-06	-0.857854	-1.24262
11070690	chr16:11070690:T:G	4.82991e-07	-1.24744e-10	-1.2881	5.53158e-06	-1.24744e-10	-1.28938
11070893	chr16:11070893:T:C	1.14154e-06	-1.24744e-10	-0.427963	1.28308e-05	-1.24744e-10	-0.448
11071418	chr16:11071418:G:A	3.84622e-07	-1.51584	-3.55028e-10	4.52542e-06	-1.49014	-3.55028e-10
11071467	chr16:11071467:C:T	4.52063e-07	-1.24744e-10	-1.35428	5.1823e-06	-1.24744e-10	-1.3546
11071685	chr16:11071685:G:C	6.70967e-07	-1.30021	0.340831	1.0236e-05	-0.962755	0.288815
11072145	chr16:11072145:G:A	5.12998e-07	-1.46468	0.236849	6.9374e-06	-1.24357	0.180654
11073601	chr16:11073601:C:G	4.52439e-07	-1.51151	0.158066	6.0131e-06	-1.30875	0.102844
11073746	chr16:11073746:T:C	4.33946e-07	-1.51904	0.123859	5.74703e-06	-1.32037	0.0692062
11073805	chr16:11073805:C:T	5.01988e-07	-1.24744e-10	-1.24952	5.72641e-06	-1.24744e-10	-1.25476
11074220	chr16:11074220:A:G	4.53143e-07	-1.24744e-10	-1.35189	5.19797e-06	-1.24744e-10	-1.35158
11074515	chr16:11074515:T:G	4.65187e-07	-1.24744e-10	-1.32566	5.33836e-06	-1.24744e-10	-1.32493
11074851	chr16:11074851:CTGTT:C	4.49587e-07	-1.24744e-10	-1.35977	5.15724e-06	-1.24744e-10	-1.35945
11075276	chr16:11075276:G:A	4.50445e-07	-1.24744e-10	-1.35786	5.1618e-06	-1.24744e-10	-1.35856
11075895	chr16:11075895:C:A	4.76531e-07	-1.24744e-10	-1.30156	5.44405e-06	-1.24744e-10	-1.30533
11075973	chr16:11075973:C:T	5.05015e-07	-1.24744e-10	-1.24351	5.76047e-06	-1.24744e-10	-1.24883
11076084	chr16:11076084:GA:G	1.28053e-07	-1.56031	-1.05535	1.37577e-06	-1.62134	-1.05949
11076592	chr16:11076592:C:T	7.06883e-07	-1.24744e-10	-0.907233	8.19924e-06	-1.24744e-10	-0.895807
11076598	chr16:11076598:T:C	1.12094e-07	-1.44107	-1.30769	1.09341e-06	-1.60948	-1.30107
11076830	chr16:11076830:A:G	4.50423e-07	-1.24744e-10	-1.35791	5.16432e-06	-1.24744e-10	-1.35808
11076904	chr16:11076904:C:T	1.11981e-07	-1.43711	-1.31266	1.08843e-06	-1.6087	-1.30642
11077245	chr16:11077245:G:A	1.89497e-06	0.0788581	-3.55028e-10	1.76087e-05	-0.131456	-3.55028e-10
11077381	chr16:11077381:G:C	2.01656e-06	-1.24744e-10	0.141051	2.2758e-05	-1.24744e-10	0.125069
11077745	chr16:11077745:A:G	7.44898e-07	-1.56492	0.710074	9.38662e-06	-1.40991	0.649351
11078627	chr16:11078627:C:T	5.47463e-07	-1.1628	-3.55028e-10	5.98988e-06	-1.20978	-3.55028e-10
11079674	chr16:11079674:GTTTTCCAGAGC:GTTTCCAGAGC	5.05727e-07	-1.24744e-10	-1.2421	5.75251e-06	-1.24744e-10	-1.25021
11080355	chr16:11080355:G:A	1.28895e-07	-1.56886	-1.04024	1.51914e-06	-1.5528	-1.02891
11080508	chr16:11080508:G:A	1.03853e-07	-1.60512	-1.22	1.36614e-06	-1.4637	-1.22416
11080795	chr16:11080795:G:A	3.83683e-07	-1.56075	0.0424701	4.91734e-06	-1.40514	-0.00194041
11081653	chr16:11081653:G:T	4.97629e-07	-1.24744e-10	-1.25824	5.6821e-06	-1.24744e-10	-1.26253
11081662	chr16:11081662:C:T	1.07764e-07	-1.57519	-1.21296	1.26725e-06	-1.5592	-1.2038
11081743	chr16:11081743:G:A	9.11031e-08	-1.61809	-1.33801	1.05114e-06	-1.61285	-1.33712
11082000	chr16:11082000:C:G	3.48826e-07	-1.61352	-3.55028e-10	4.02212e-06	-1.60804	-3.55028e-10
11082233	chr16:11082233:C:T	7.59656e-07	-1.24744e-10	-0.835232	8.59077e-06	-1.24744e-10	-0.84916
11082652	chr16:11082652:G:A	1.47758e-06	-1.24744e-10	-0.169941	1.654e-05	-1.24744e-10	-0.194065
11082811	chr16:11082811:A:T	2.09785e-07	-1.08813	-1.03389	2.63283e-06	-1.00197	-1.02982
11083145	chr16:11083145:GTTGTTGT:G	3.54326e-07	-1.59788	-3.55028e-10	4.01407e-06	-1.61004	-3.55028e-10
11083385	chr16:11083385:A:G	3.46323e-07	-1.62073	-3.55028e-10	3.96763e-06	-1.62168	-3.55028e-10
11083944	chr16:11083944:A:G	2.34853e-06	-0.488814	0.782261	4.58388e-05	0.0940388	0.731245
11083967	chr16:11083967:C:T	4.78487e-07	-1.54062	0.243147	6.3086e-06	-1.35335	0.19542
11084076	chr16:11084076:T:G	4.55654e-07	-1.24744e-10	-1.34636	5.2402e-06	-1.24744e-10	-1.34349
11084213	chr16:11084213:C:G	1.06882e-07	-1.52624	-1.27014	1.12482e-06	-1.62166	-1.26057
11084364	chr16:11084364:T:C	1.47462e-06	-1.24744e-10	-0.171946	1.63135e-05	-1.24744e-10	-0.207858
11084388	chr16:11084388:A:G	9.66939e-07	-0.861365	0.267401	1.7725e-05	-0.34146	0.216587
11085143	chr16:11085143:C:T	4.95522e-07	-1.24744e-10	-1.26249	5.65603e-06	-1.24744e-10	-1.26713
11085365	chr16:11085365:C:G	1.58718e-06	-1.24744e-10	-0.0983811	1.75232e-05	-1.24744e-10	-0.136321
11085448	chr16:11085448:C:T	1.13963e-07	-1.45852	-1.2737	1.12933e-06	-1.6132	-1.26503
11086225	chr16:11086225:G:C	4.94703e-07	-1.24744e-10	-1.26414	5.71282e-06	-1.24744e-10	-1.25714
11086905	chr16:11086905:C:G	2.05884e-07	-0.920722	-1.22006	2.56758e-06	-0.841342	-1.21554
11088277	chr16:11088277:C:G	5.71772e-07	-0.700618	-0.41874	1.12275e-05	-0.130245	-0.451241
11088356	chr16:11088356:A:C	1.23505e-06	-1.24744e-10	-0.349234	1.36495e-05	-1.24744e-10	-0.386146
11088744	chr16:11088744:T:C	7.32141e-07	-1.24744e-10	-0.872125	8.50123e-06	-1.24744e-10	-0.859638
11088973	chr16:11088973:C:T	5.3333e-07	-1.24744e-10	-1.18896	6.07649e-06	-1.24744e-10	-1.19542
11089358	chr16:11089358:G:A	4.53102e-07	-1.24744e-10	-1.35198	5.18931e-06	-1.24744e-10	-1.35325
11089482	chr16:11089482:G:T	1.51321e-06	-1.24744e-10	-0.146112	1.67268e-05	-1.24744e-10	-0.182839
11089487	chr16:11089487:C:G	1.56334e-06	-1.24744e-10	-0.113516	1.72677e-05	-1.24744e-10	-0.151011
11089706	chr16:11089706:T:C	6.06523e-07	-0.778392	-0.281964	1.045e-05	-0.335461	-0.317783
11089769	chr16:11089769:T:C	6.35998e-07	-0.750952	-0.261951	1.10523e-05	-0.299151	-0.298057
11089903	chr16:11089903:A:G	5.58336e-07	-1.24744e-10	-1.14314	6.45269e-06	-1.24744e-10	-1.13535
11090157	chr16:11090157:C:T	4.58657e-07	-1.24744e-10	-1.3398	5.25557e-06	-1.24744e-10	-1.34056
11090387	chr16:11090387:T:C	8.32742e-07	-1.24744e-10	-0.743375	9.5632e-06	-1.24744e-10	-0.741926
11090495	chr16:11090495:G:A	9.05788e-08	-1.60613	-1.35575	1.02774e-06	-1.6175	-1.35499
11090917	chr16:11090917:A:G	5.00469e-07	-1.24744e-10	-1.25255	5.73698e-06	-1.24744e-10	-1.25292
11091278	chr16:11091278:A:G	8.03021e-07	-1.24744e-10	-0.779717	9.2214e-06	-1.24744e-10	-0.778322
11091588	chr16:11091588:G:A	9.36124e-08	-1.56916	-1.35978	1.04857e-06	-1.59274	-1.35968
11091735	chr16:11091735:T:A	1.66468e-06	-1.24744e-10	-0.0507107	1.83764e-05	-1.24744e-10	-0.0887828
11091825	chr16:11091825:A:G	1.72819e-06	-1.24744e-10	-0.0132669	1.90627e-05	-1.24744e-10	-0.0521126
11092016	chr16:11092016:A:G	5.01044e-07	-0.842952	-0.408452	8.54271e-06	-0.412656	-0.442114
11092220	chr16:11092220:T:A	9.50781e-08	-1.57832	-1.33508	1.06583e-06	-1.59952	-1.33657
11092322	chr16:11092322:C:T	2.96113e-07	-1.48094	-0.296416	3.08489e-06	-1.55284	-0.320496
11092754	chr16:11092754:G:T	1.01917e-07	-1.48494	-1.359	1.20815e-06	-1.45159	-1.35917
11092760	chr16:11092760:C:T	9.34235e-08	-1.57135	-1.35961	1.04716e-06	-1.59403	-1.35974
11093103	chr16:11093103:G:A	2.01032e-07	-1.6205	-0.544134	2.20333e-06	-1.616	-0.593878
11093361	chr16:11093361:T:C	4.15109e-07	-1.43956	-3.55028e-10	4.33015e-06	-1.53425	-3.55028e-10
11093558	chr16:11093558:C:T	7.53746e-07	-0.45837	-0.384674	7.70591e-06	-0.555482	-0.402379
11093640	chr16:11093640:G:A	9.78914e-08	-1.56557	-1.31867	1.09406e-06	-1.58951	-1.32045
11093694	chr16:11093694:G:A	5.15663e-07	-1.24744e-10	-1.22265	5.92935e-06	-1.24744e-10	-1.21993
11093730	chr16:11093730:C:G	1.56343e-06	-1.24744e-10	-0.11346	1.75122e-05	-1.24744e-10	-0.13695
11093879	chr16:11093879:T:C	2.26635e-07	-0.718935	-1.32582	2.58607e-06	-0.720687	-1.32902
11093930	chr16:11093930:A:C	4.7656e-07	-1.24744e-10	-1.3015	5.47178e-06	-1.24744e-10	-1.30025
11093959	chr16:11093959:G:A	1.91041e-06	-1.24744e-10	0.0869736	2.23616e-05	-1.24744e-10	0.107498
11094005	chr16:11094005:T:C	9.45494e-07	-0.812916	0.196525	1.39522e-05	-0.521192	0.156983
11095073	chr16:11095073:A:C	1.0722e-07	-1.5834	-1.20982	1.35635e-06	-1.47871	-1.21635
11095262	chr16:11095262:A:C	4.49676e-07	-1.24744e-10	-1.35957	5.15712e-06	-1.24744e-10	-1.35947
11095291	chr16:11095291:G:C	7.46374e-07	-0.817143	-0.0357281	1.06851e-05	-0.551642	-0.0793553
11095399	chr16:11095399:C:A	1.91526e-07	-0.910814	-1.30226	1.92771e-06	-1.04645	-1.29707
11095760	chr16:11095760:C:T	1.29418e-07	-1.33424	-1.27081	1.17901e-06	-1.5737	-1.26147
11096031	chr16:11096031:T:C	6.76273e-07	-0.852663	-0.0988375	9.64814e-06	-0.592729	-0.140354
11097073	chr16:11097073:T:C	2.40843e-07	-0.649207	-1.33475	2.75523e-06	-0.649382	-1.33697
11097362	chr16:11097362:A:T	2.45945e-07	-0.811778	-1.15121	2.85843e-06	-0.808951	-1.14062
11097543	chr16:11097543:G:A	9.07253e-08	-1.60075	-1.35952	1.20414e-06	-1.45447	-1.35962
11097715	chr16:11097715:G:A	2.97332e-07	-0.898239	-0.875011	4.9612e-06	-0.497415	-0.900786
11098291	chr16:11098291:G:A	3.46681e-07	-1.61969	-3.55028e-10	4.02951e-06	-1.6062	-3.55028e-10
11098642	chr16:11098642:T:A	9.0806e-08	-1.61945	-1.33992	1.22759e-06	-1.46357	-1.33123
11098930	chr16:11098930:A:G	1.56025e-07	-1.1279	-1.29018	2.61349e-06	-0.746553	-1.29261
11099020	chr16:11099020:G:A	4.68991e-07	-1.24744e-10	-1.31751	5.37296e-06	-1.24744e-10	-1.31847
11099062	chr16:11099062:G:A	5.18434e-07	-1.24744e-10	-1.21729	5.91179e-06	-1.24744e-10	-1.2229
11099235	chr16:11099235:C:T	3.65525e-07	-1.56676	-3.55028e-10	4.17067e-06	-1.57177	-3.55028e-10
11099456	chr16:11099456:G:A	4.86152e-07	-1.24744e-10	-1.28158	5.55495e-06	-1.24744e-10	-1.28516
11099743	chr16:11099743:T:C	5.20186e-07	-1.24744e-10	-1.21391	5.96713e-06	-1.24744e-10	-1.21358
11099955	chr16:11099955:T:G	5.42765e-07	-1.17142	-3.55028e-10	5.16718e-06	-1.35752	-3.55028e-10
11100073	chr16:11100073:A:G	1.90649e-07	-1.13291	-1.08475	3.14073e-06	-0.76179	-1.0936
11100223	chr16:11100223:C:T	1.00523e-07	-1.50448	-1.35323	1.40078e-06	-1.31065	-1.35217
11101116	chr16:11101116:T:G	9.36464e-07	-1.24744e-10	-0.625987	1.05342e-05	-1.24744e-10	-0.645217
11101156	chr16:11101156:A:G	4.88227e-07	-1.24744e-10	-1.27732	5.5593e-06	-1.24744e-10	-1.28438
11101563	chr16:11101563:C:G	4.55395e-07	-1.24744e-10	-1.34693	5.22511e-06	-1.24744e-10	-1.34637
11101856	chr16:11101856:G:A	7.2401e-07	-1.24744e-10	-0.883293	8.31735e-06	-1.24744e-10	-0.881505
11101896	chr16:11101896:A:G	3.34323e-07	-0.443075	-1.21292	3.54462e-06	-0.519467	-1.21495
11102184	chr16:11102184:G:A	2.02454e-07	-0.969627	-1.18796	3.49179e-06	-0.557746	-1.19169
11102829	chr16:11102829:A:G	1.94979e-07	-1.12555	-1.06965	2.47094e-06	-1.03135	-1.0639
11103406	chr16:11103406:C:G	2.05405e-07	-1.05688	-1.08623	1.65165e-06	-1.42217	-1.0759
11103646	chr16:11103646:G:A	4.88928e-07	-1.24744e-10	-1.27588	5.59573e-06	-1.24744e-10	-1.27784
11103693	chr16:11103693:T:C	8.67826e-07	-1.24744e-10	-0.702107	9.87647e-06	-1.24744e-10	-0.709694
11103721	chr16:11103721:T:C	1.31551e-06	-1.24744e-10	-0.28612	1.53351e-05	-1.24744e-10	-0.269706
11103856	chr16:11103856:G:A	7.46814e-07	-1.24744e-10	-0.852282	8.45021e-06	-1.24744e-10	-0.865657
11104134	chr16:11104134:G:C	8.78097e-07	-1.24744e-10	-0.690341	9.77472e-06	-1.24744e-10	-0.720049
11104459	chr16:11104459:A:G	7.32815e-07	-1.24744e-10	-0.871205	8.41685e-06	-1.24744e-10	-0.869613
11104978	chr16:11104978:T:C	5.39645e-07	-1.00417	-0.173013	7.59492e-06	-0.708249	-0.26412
11105081	chr16:11105081:G:A	1.21135e-07	-1.3145	-1.35669	1.07516e-06	-1.56803	-1.35935
11105477	chr16:11105477:C:G	5.54972e-07	-1.24744e-10	-1.14918	6.32967e-06	-1.24744e-10	-1.1546
11105495	chr16:11105495:T:C	1.77228e-07	-1.02518	-1.26549	2.26911e-06	-0.918585	-1.26188
11105525	chr16:11105525:C:A	4.72389e-07	-1.24744e-10	-1.3103	5.44698e-06	-1.24744e-10	-1.30479
11105590	chr16:11105590:T:C	5.41196e-07	-0.892766	-0.281551	8.67694e-06	-0.505797	-0.333382
11105821	chr16:11105821:C:T	1.3648e-07	-1.19469	-1.35724	2.40023e-06	-0.766426	-1.35786
11105975	chr16:11105975:T:C	4.50009e-07	-1.24744e-10	-1.35883	5.15962e-06	-1.24744e-10	-1.35899
11106004	chr16:11106004:G:T	6.99986e-07	-1.24744e-10	-0.917038	8.04121e-06	-1.24744e-10	-0.915269
11106309	chr16:11106309:G:T	1.52418e-07	-1.12916	-1.31231	1.8512e-06	-1.06951	-1.3145
11106630	chr16:11106630:G:A	2.14213e-07	-0.766931	-1.3342	2.43416e-06	-0.773161	-1.33708
11106793	chr16:11106793:ATTATT:A	5.33417e-07	-1.24744e-10	-1.18879	6.07653e-06	-1.24744e-10	-1.19541
11106941	chr16:11106941:C:T	8.91908e-08	-1.62105	-1.35627	1.14047e-06	-1.51241	-1.356
11106998	chr16:11106998:A:G	4.55582e-07	-1.24744e-10	-1.34652	5.22635e-06	-1.24744e-10	-1.34614
11107571	chr16:11107571:T:C	1.69568e-07	-1.14452	-1.19032	2.88857e-06	-0.745848	-1.19324
11107823	chr16:11107823:T:C	3.62567e-07	-1.57489	-3.55028e-10	4.05535e-06	-1.59981	-3.55028e-10
11108881	chr16:11108881:C:T	9.03359e-08	-1.62056	-1.344	1.15071e-06	-1.51594	-1.34353
11109025	chr16:11109025:G:C	4.63534e-07	-1.24744e-10	-1.32922	5.33867e-06	-1.24744e-10	-1.32487
11109818	chr16:11109818:C:T	2.43478e-07	-0.6167	-1.35637	2.7153e-06	-0.643555	-1.35739
11109873	chr16:11109873:A:G	9.82806e-07	-0.697842	0.120155	1.55371e-05	-0.314614	0.0579978
11110056	chr16:11110056:C:A	4.68532e-07	-1.24744e-10	-1.31849	5.39265e-06	-1.24744e-10	-1.31481
11111278	chr16:11111278:G:T	8.95252e-07	-1.24744e-10	-0.670993	9.95577e-06	-1.24744e-10	-0.701696
11111556	chr16:11111556:C:G	9.03401e-07	-1.24744e-10	-0.661932	1.05924e-05	-1.24744e-10	-0.639714
11111704	chr16:11111704:C:G	4.50851e-07	-1.24744e-10	-1.35696	5.17123e-06	-1.24744e-10	-1.35674
11111882	chr16:11111882:A:G	2.42413e-07	-0.869664	-1.10779	3.04468e-06	-0.78441	-1.10204
11112098	chr16:11112098:T:C	6.25833e-07	-1.24744e-10	-1.02902	7.26937e-06	-1.24744e-10	-1.01618
11112719	chr16:11112719:C:T	2.39001e-07	-0.672637	-1.31899	2.93534e-06	-0.608087	-1.31494
11113614	chr16:11113614:G:A	2.28733e-07	-0.938902	-1.09664	2.69981e-06	-0.921435	-1.08523
11113760	chr16:11113760:A:G	4.55936e-07	-0.768516	-0.57723	8.09937e-06	-0.311164	-0.596898
11113960	chr16:11113960:T:G	9.40986e-08	-1.58424	-1.33952	1.38634e-06	-1.32417	-1.34901
11114016	chr16:11114016:A:G	4.75624e-06	-1.24744e-10	0.999114	5.37923e-05	-1.24744e-10	0.985282
11114037	chr16:11114037:T:C	9.61987e-08	-1.60291	-1.29877	1.28629e-06	-1.45103	-1.29706
11114054	chr16:11114054:C:T	3.539e-07	-1.59908	-3.55028e-10	3.97674e-06	-1.61939	-3.55028e-10
11114224	chr16:11114224:G:C	6.81825e-07	-1.24744e-10	-0.943325	7.83217e-06	-1.24744e-10	-0.941609
11114261	chr16:11114261:T:A	8.03536e-07	-1.24744e-10	-0.779077	9.07897e-06	-1.24744e-10	-0.793888
11114267	chr16:11114267:G:A	7.87849e-07	-1.24744e-10	-0.798792	8.90183e-06	-1.24744e-10	-0.813591
11115112	chr16:11115112:C:T	4.72749e-07	-1.24744e-10	-1.30953	5.40155e-06	-1.24744e-10	-1.31316
11115419	chr16:11115419:C:T	3.38956e-07	-0.283109	-1.35912	3.88167e-06	-0.284035	-1.35955
11115724	chr16:11115724:G:A	7.14858e-07	-1.24744e-10	-0.896015	8.09014e-06	-1.24744e-10	-0.909203
11115882	chr16:11115882:T:C	2.13537e-07	-0.940597	-1.16369	3.84733e-06	-0.485586	-1.16688
11116590	chr16:11116590:G:A	1.53414e-07	-1.11768	-1.31728	2.92945e-06	-0.607153	-1.31788
11116736	chr16:11116736:C:T	2.06007e-07	-1.47789	-0.662301	2.16675e-06	-1.54831	-0.678315
11116828	chr16:11116828:A:G	1.0847e-07	-1.4233	-1.35833	1.17955e-06	-1.47597	-1.35874
11116891	chr16:11116891:A:T	5.36111e-07	-1.24744e-10	-1.18376	6.11375e-06	-1.24744e-10	-1.18931
11117015	chr16:11117015:T:A	1.20264e-07	-1.44554	-1.23287	1.31594e-06	-1.49357	-1.23173
11117021	chr16:11117021:G:A	1.8531e-07	-1.0027	-1.24337	3.35455e-06	-0.545582	-1.24395
11117036	chr16:11117036:A:C	5.00368e-07	-1.24744e-10	-1.25275	5.70867e-06	-1.24744e-10	-1.25786
11117067	chr16:11117067:G:A	1.07629e-07	-1.52202	-1.26739	1.58541e-06	-1.26989	-1.26911
11117108	chr16:11117108:T:C	4.76825e-07	-1.24744e-10	-1.30095	5.45152e-06	-1.24744e-10	-1.30395
11117168	chr16:11117168:T:G	1.84934e-06	0.00660354	0.0478849	3.16871e-05	0.449537	0.00652378
11117255	chr16:11117255:G:A	2.36301e-06	-1.24744e-10	0.299595	2.69647e-05	-1.24744e-10	0.294679
11117462	chr16:11117462:A:G	5.34807e-07	-1.24744e-10	-1.18619	6.09059e-06	-1.24744e-10	-1.1931
11117673	chr16:11117673:C:G	5.26051e-07	-1.24744e-10	-1.2027	6.06997e-06	-1.24744e-10	-1.1965
11117736	chr16:11117736:A:G	9.99861e-07	-1.24744e-10	-0.560482	1.11813e-05	-1.24744e-10	-0.585603
11118197	chr16:11118197:A:T	1.58454e-07	-1.0463	-1.35633	2.73864e-06	-0.633105	-1.35928
11118282	chr16:11118282:C:T	2.09495e-07	-1.49615	-0.627249	2.42979e-06	-1.49481	-0.617232
11118682	chr16:11118682:T:C	1.56512e-07	-1.05518	-1.35979	2.70544e-06	-0.645661	-1.35892
11118824	chr16:11118824:AAG:GAG	2.29482e-07	-1.40679	-0.625483	3.37529e-06	-1.12936	-0.654007
11118912	chr16:11118912:G:T	1.64049e-06	-1.24744e-10	-0.0653468	1.83265e-05	-1.24744e-10	-0.0915029
11119086	chr16:11119086:C:T	8.00274e-07	-1.24744e-10	-0.783144	9.15641e-06	-1.24744e-10	-0.785395
11119164	chr16:11119164:T:A	8.98228e-08	-1.61779	-1.35247	1.2315e-06	-1.43432	-1.3573
11119300	chr16:11119300:G:C	1.06705e-06	-0.606432	0.110985	1.46956e-05	-0.357108	0.0448105
11120094	chr16:11120094:C:T	1.77334e-07	-0.930357	-1.3597	3.19178e-06	-0.481671	-1.3576
11120203	chr16:11120203:C:T	1.76157e-07	-0.937077	-1.35964	3.16086e-06	-0.491649	-1.35736
11120259	chr16:11120259:C:T	3.92083e-07	-1.057	-0.439621	7.33874e-06	-0.592925	-0.413756
11120321	chr16:11120321:T:C	1.79128e-06	-1.24744e-10	0.0225871	1.98548e-05	-1.24744e-10	-0.0114014
11120798	chr16:11120798:T:G	2.08559e-07	-0.849107	-1.27877	2.31022e-06	-0.87894	-1.28356
11120873	chr16:11120873:A:G	5.1956e-07	-1.24744e-10	-1.21512	5.94047e-06	-1.24744e-10	-1.21806
11120968	chr16:11120968:C:T	5.15768e-07	-1.24744e-10	-1.22244	5.88221e-06	-1.24744e-10	-1.22792
11121547	chr16:11121547:G:A	4.45425e-07	-0.805436	-0.563634	5.52726e-06	-0.733387	-0.556769
11122056	chr16:11122056:C:G	4.57782e-07	-1.24744e-10	-1.34171	5.26813e-06	-1.24744e-10	-1.33817
11122111	chr16:11122111:TG:T	8.76489e-07	-0.692174	-3.55028e-10	8.48781e-06	-0.861218	-3.55028e-10
11122201	chr16:11122201:A:G	2.67394e-07	-0.999214	-0.88016	5.04929e-06	-0.518182	-0.862419
11122601	chr16:11122601:T:A	5.01386e-07	-1.24744e-10	-1.25072	5.72181e-06	-1.24744e-10	-1.25556
11123192	chr16:11123192:G:A	1.02966e-07	-1.47392	-1.35977	1.14449e-06	-1.50528	-1.35961
11124377	chr16:11124377:A:G	3.44253e-07	-1.31779	-0.308936	4.06331e-06	-1.2924	-0.305453
11124420	chr16:11124420:T:C	5.06847e-07	-1.23989	-3.55028e-10	4.97655e-06	-1.39511	-3.55028e-10
11125464	chr16:11125464:G:A	1.06844e-07	-1.44004	-1.35669	1.19978e-06	-1.4631	-1.35461
11125562	chr16:11125562:A:G	1.10171e-07	-1.42994	-1.33612	1.73001e-06	-1.11353	-1.33819
11125581	chr16:11125581:C:T	2.78734e-07	-1.24633	-0.591515	3.39357e-06	-1.16485	-0.613114
11127161	chr16:11127161:G:A	1.73288e-06	-1.24744e-10	-0.0105559	1.92812e-05	-1.24744e-10	-0.0407165
11127198	chr16:11127198:A:G	1.04295e-07	-1.52672	-1.29415	1.16488e-06	-1.54687	-1.30035
11127727	chr16:11127727:G:T	1.833e-07	-0.911521	-1.34545	1.81751e-06	-1.05214	-1.35025
11127739	chr16:11127739:G:T	1.36183e-07	-1.27006	-1.28404	1.28837e-06	-1.47647	-1.27
11128114	chr16:11128114:C:T	1.07497e-07	-1.56353	-1.22711	1.2544e-06	-1.54849	-1.2247
11129464	chr16:11129464:A:G	1.71207e-07	-1.01505	-1.31018	1.70855e-06	-1.14348	-1.32072
11129798	chr16:11129798:T:G	2.3901e-06	-1.24744e-10	0.310991	2.7352e-05	-1.24744e-10	0.308941
11130162	chr16:11130162:C:T	1.22951e-06	-0.35373	-3.55028e-10	1.78405e-05	-0.118377	-3.55028e-10
11130571	chr16:11130571:C:T	1.20929e-06	-1.24744e-10	-0.370306	1.34954e-05	-1.24744e-10	-0.3975
11131080	chr16:11131080:C:G	4.5318e-07	-1.24744e-10	-1.35181	5.20837e-06	-1.24744e-10	-1.34958
11131437	chr16:11131437:CCTCA:C	2.11377e-07	-0.860856	-1.2536	2.83104e-06	-0.712748	-1.24646
11131547	chr16:11131547:G:A	4.28475e-07	-1.40787	-3.55028e-10	4.6232e-06	-1.46876	-3.55028e-10
11131658	chr16:11131658:A:G	2.46475e-07	-0.868127	-1.09271	4.18478e-06	-0.430919	-1.13747
11131967	chr16:11131967:G:A	1.13227e-06	-1.24744e-10	-0.436122	1.26812e-05	-1.24744e-10	-0.459724
11132019	chr16:11132019:C:T	3.46108e-07	-1.62135	-3.55028e-10	4.09664e-06	-1.58968	-3.55028e-10
11132516	chr16:11132516:A:G	4.50209e-07	-1.24744e-10	-1.35839	5.16891e-06	-1.24744e-10	-1.35719
11132587	chr16:11132587:A:G	1.38005e-06	-1.24744e-10	-0.238225	1.54247e-05	-1.24744e-10	-0.263875
11132922	chr16:11132922:A:G	8.9847e-08	-1.61385	-1.35614	1.10457e-06	-1.54093	-1.35947
11132953	chr16:11132953:T:C	1.23972e-06	-1.24744e-10	-0.345458	1.38733e-05	-1.24744e-10	-0.36988
11133242	chr16:11133242:G:A	3.4778e-07	-1.61653	-3.55028e-10	4.21117e-06	-1.56211	-3.55028e-10
11133559	chr16:11133559:A:T	4.49672e-07	-1.24744e-10	-1.35958	5.15567e-06	-1.24744e-10	-1.35975
11133582	chr16:11133582:T:C	1.07011e-07	-1.43618	-1.35899	1.18016e-06	-1.47447	-1.35973
11133832	chr16:11133832:C:G	4.55522e-07	-1.24744e-10	-1.34665	5.23861e-06	-1.24744e-10	-1.34379
11133834	chr16:11133834:A:G	1.25906e-06	-1.24744e-10	-0.329977	1.40855e-05	-1.24744e-10	-0.3547
11134005	chr16:11134005:G:A	1.272e-06	-1.24744e-10	-0.319749	1.42271e-05	-1.24744e-10	-0.344699
11134057	chr16:11134057:A:G	2.63217e-07	-0.907926	-0.987194	4.45169e-06	-0.466514	-1.04005
11134381	chr16:11134381:C:T	7.48058e-07	-1.24744e-10	-0.850618	8.43676e-06	-1.24744e-10	-0.867251
11134482	chr16:11134482:C:T	6.14234e-07	-1.24744e-10	-1.04772	7.05042e-06	-1.24744e-10	-1.04676
11134659	chr16:11134659:T:C	1.23864e-06	-1.24744e-10	-0.346327	1.38418e-05	-1.24744e-10	-0.372154
11134721	chr16:11134721:T:G	1.22587e-06	-1.24744e-10	-0.356694	1.36994e-05	-1.24744e-10	-0.382496
11134789	chr16:11134789:C:G	1.33179e-06	-1.24744e-10	-0.27382	1.48664e-05	-1.24744e-10	-0.300746
11134855	chr16:11134855:C:T	8.973e-08	-1.61503	-1.35626	1.10943e-06	-1.53649	-1.35952
11134894	chr16:11134894:G:A	1.9069e-07	-0.86909	-1.34836	1.99598e-06	-0.961924	-1.34679
11135271	chr16:11135271:G:T	2.27072e-07	-1.62153	-0.4213	2.94999e-06	-1.51493	-0.403118
11135428	chr16:11135428:G:T	2.82469e-07	-0.722932	-1.1016	2.33233e-06	-1.06931	-1.08367
11136255	chr16:11136255:G:A	3.07137e-07	-0.432438	-1.30837	3.40576e-06	-0.462391	-1.31199
11136846	chr16:11136846:T:C	2.38189e-07	-1.62076	-0.374268	3.18245e-06	-1.48442	-0.357781
11137077	chr16:11137077:A:G	1.50143e-06	-1.24744e-10	-0.153923	1.67468e-05	-1.24744e-10	-0.181643
11137297	chr16:11137297:C:T	1.37053e-06	-1.24744e-10	-0.245148	1.53033e-05	-1.24744e-10	-0.271781
11137483	chr16:11137483:T:C	1.89489e-07	-1.06634	-1.15742	3.12488e-06	-0.664693	-1.19576
11137750	chr16:11137750:A:G	1.36003e-06	-1.24744e-10	-0.252835	1.51906e-05	-1.24744e-10	-0.279171
11138000	chr16:11138000:G:A	1.19909e-07	-1.36389	-1.31748	1.98653e-06	-0.994865	-1.31859
11138734	chr16:11138734:T:A	4.7047e-07	-1.24744e-10	-1.31437	5.43099e-06	-1.24744e-10	-1.30773
11139209	chr16:11139209:C:T	4.52122e-07	-1.24744e-10	-1.35415	5.19e-06	-1.24744e-10	-1.35312
11139242	chr16:11139242:TCAGA:T	4.50929e-07	-1.24744e-10	-1.35679	5.16747e-06	-1.24744e-10	-1.35747
11139322	chr16:11139322:C:T	1.61083e-07	-1.12921	-1.25697	1.70655e-06	-1.21958	-1.24579
11139772	chr16:11139772:C:G	1.1524e-06	-1.24744e-10	-0.418499	1.32951e-05	-1.24744e-10	-0.412455
11139870	chr16:11139870:T:G	1.15625e-06	-1.24744e-10	-0.415164	1.29689e-05	-1.24744e-10	-0.437294
11140579	chr16:11140579:G:A	1.21964e-06	-1.24744e-10	-0.361784	1.34282e-05	-1.24744e-10	-0.402494
11140723	chr16:11140723:C:G	4.57005e-07	-1.24744e-10	-1.3434	5.25732e-06	-1.24744e-10	-1.34023
11140988	chr16:11140988:C:T	1.04462e-07	-1.51282	-1.30645	1.17517e-06	-1.53912	-1.29932
11141266	chr16:11141266:A:G	9.17264e-08	-1.59471	-1.35458	1.06714e-06	-1.57595	-1.35891
11141273	chr16:11141273:T:G	2.46008e-07	-0.648612	-1.31412	4.86999e-06	-0.0879364	-1.32882
11141347	chr16:11141347:G:A	1.11624e-07	-1.50329	-1.24968	1.26135e-06	-1.52832	-1.23935
11141415	chr16:11141415:T:C	7.48687e-07	-1.24744e-10	-0.849777	8.42421e-06	-1.24744e-10	-0.868739
11141438	chr16:11141438:G:T	5.33365e-07	-1.24744e-10	-1.18889	6.09821e-06	-1.24744e-10	-1.19185
11141806	chr16:11141806:G:A	1.20172e-06	-1.24744e-10	-0.376591	1.38347e-05	-1.24744e-10	-0.372668
11143102	chr16:11143102:G:A	3.37229e-07	-1.38023	-0.267108	4.01778e-06	-1.35735	-0.251767
11143327	chr16:11143327:T:A	1.74694e-07	-1.24807	-1.05699	2.74552e-06	-0.894311	-1.09557
11143787	chr16:11143787:G:A	4.59166e-07	-1.24744e-10	-1.33869	5.25749e-06	-1.24744e-10	-1.34019
11144264	chr16:11144264:C:T	7.10765e-07	-1.24744e-10	-0.901756	7.99843e-06	-1.24744e-10	-0.920604
11144345	chr16:11144345:C:G	5.37093e-07	-1.24744e-10	-1.18193	6.14835e-06	-1.24744e-10	-1.18367
11145181	chr16:11145181:A:G	5.24848e-07	-1.20499	-3.55028e-10	5.59702e-06	-1.27761	-3.55028e-10
11145832	chr16:11145832:C:G	5.80113e-07	-0.561949	-0.542927	5.40805e-06	-0.727385	-0.584575
11146701	chr16:11146701:G:T	7.84872e-07	-1.17315	0.370576	9.38976e-06	-1.15216	0.391935
11146997	chr16:11146997:A:T	2.54655e-07	-1.4703	-0.457884	4.00523e-06	-1.147	-0.465246
11147410	chr16:11147410:T:G	4.8531e-07	-1.24744e-10	-1.28331	5.59081e-06	-1.24744e-10	-1.27872
11147996	chr16:11147996:T:C	4.58946e-07	-1.24744e-10	-1.33917	5.28203e-06	-1.24744e-10	-1.33554
11148049	chr16:11148049:A:G	9.32334e-08	-1.58333	-1.34966	1.05928e-06	-1.58592	-1.35633
11148546	chr16:11148546:G:A	3.50959e-07	-1.60743	-3.55028e-10	3.9707e-06	-1.62091	-3.55028e-10
11148640	chr16:11148640:A:C	6.08404e-07	-1.05726	-3.55028e-10	6.08872e-06	-1.19341	-3.55028e-10
11148957	chr16:11148957:G:A	1.4876e-07	-1.19968	-1.26608	2.67752e-06	-0.756085	-1.25887
11148980	chr16:11148980:A:T	5.79783e-07	0.146732	-1.25218	6.0299e-06	0.0557137	-1.25883
11148990	chr16:11148990:G:A	1.42801e-07	-1.17785	-1.3288	2.39612e-06	-0.785771	-1.34023
11149241	chr16:11149241:G:C	7.38045e-07	-1.24744e-10	-0.864093	8.30577e-06	-1.24744e-10	-0.882898
11149598	chr16:11149598:C:A	1.00481e-07	-1.56083	-1.2973	1.0839e-06	-1.60288	-1.3164
11149645	chr16:11149645:T:C	1.63636e-07	-1.13846	-1.232	2.7751e-06	-0.722943	-1.25622
11150298	chr16:11150298:A:G	1.82798e-06	-1.24744e-10	0.0428658	2.08516e-05	-1.24744e-10	0.0375798
11150337	chr16:11150337:T:G	1.04315e-07	-1.61029	-1.21039	1.26712e-06	-1.56078	-1.20232
11150381	chr16:11150381:A:G	2.9706e-07	-1.10399	-0.670173	3.25851e-06	-1.16024	-0.658334
11150656	chr16:11150656:T:A	9.46865e-07	-1.24744e-10	-0.614942	1.09268e-05	-1.24744e-10	-0.608634
11150801	chr16:11150801:G:C	3.87395e-07	-0.434151	-1.0745	8.84574e-06	0.25471	-1.07462
11150933	chr16:11150933:T:C	2.34099e-07	-1.27486	-0.737495	2.85336e-06	-1.17847	-0.772884
11151164	chr16:11151164:G:A	4.87456e-07	-1.24744e-10	-1.2789	5.62693e-06	-1.24744e-10	-1.27229
11151377	chr16:11151377:G:A	1.46981e-06	-1.24744e-10	-0.175209	1.67579e-05	-1.24744e-10	-0.18098
11151412	chr16:11151412:A:G	4.55043e-07	-1.24744e-10	-1.34771	5.20921e-06	-1.24744e-10	-1.34942
11151473	chr16:11151473:G:A	5.56245e-07	-1.24744e-10	-1.14689	6.34097e-06	-1.24744e-10	-1.15282
11151542	chr16:11151542:T:C	1.72832e-07	-0.987504	-1.32827	3.13662e-06	-0.516838	-1.33987
11151915	chr16:11151915:G:A	5.05105e-07	-1.24333	-3.55028e-10	5.85284e-06	-1.23292	-3.55028e-10
11152021	chr16:11152021:A:G	9.47268e-07	-1.24744e-10	-0.614516	1.06555e-05	-1.24744e-10	-0.633769
11152515	chr16:11152515:A:G	1.06418e-07	-1.57492	-1.22581	1.20068e-06	-1.59571	-1.22125
11153196	chr16:11153196:G:A	5.95067e-07	-1.07942	-3.55028e-10	7.04764e-06	-1.04716	-3.55028e-10
11153224	chr16:11153224:T:C	4.91638e-07	-1.24744e-10	-1.27036	5.58448e-06	-1.24744e-10	-1.27986
11153312	chr16:11153312:G:A	2.07635e-06	-1.24744e-10	0.170271	2.35461e-05	-1.24744e-10	0.159111
11153575	chr16:11153575:T:TA	4.5012e-07	-1.24744e-10	-1.35858	5.16496e-06	-1.24744e-10	-1.35795
11153768	chr16:11153768:T:C	4.50016e-07	-1.24744e-10	-1.35882	5.16347e-06	-1.24744e-10	-1.35824
11153774	chr16:11153774:G:A	1.00355e-07	-1.61701	-1.24237	1.15777e-06	-1.61972	-1.23363
11153805	chr16:11153805:A:G	4.49574e-07	-1.24744e-10	-1.3598	5.15619e-06	-1.24744e-10	-1.35965
11153858	chr16:11153858:C:T	4.88358e-07	-1.24744e-10	-1.27705	5.54948e-06	-1.24744e-10	-1.28614
11153920	chr16:11153920:T:C	3.41534e-07	-1.00285	-0.6318	5.65503e-06	-0.553728	-0.713576
11153990	chr16:11153990:C:T	3.46012e-07	-1.62163	-3.55028e-10	4.10246e-06	-1.58826	-3.55028e-10
11154003	chr16:11154003:A:G	5.22714e-07	-1.24744e-10	-1.20906	5.93133e-06	-1.24744e-10	-1.2196
11154105	chr16:11154105:C:G	4.50046e-07	-1.24744e-10	-1.35875	5.16536e-06	-1.24744e-10	-1.35787
11154606	chr16:11154606:C:T	4.54252e-07	-1.24744e-10	-1.34945	5.21766e-06	-1.24744e-10	-1.3478
11154637	chr16:11154637:G:A	4.72634e-07	-1.24744e-10	-1.30978	5.38288e-06	-1.24744e-10	-1.31663
11155062	chr16:11155062:G:A	1.44892e-07	-1.13282	-1.35929	2.59688e-06	-0.686921	-1.35862
11155472	chr16:11155472:G:A	1.46093e-07	-1.12693	-1.35693	2.61783e-06	-0.681979	-1.35552
11155631	chr16:11155631:A:G	5.5179e-07	-1.24744e-10	-1.15493	6.39228e-06	-1.24744e-10	-1.14476
11155739	chr16:11155739:C:T	5.0148e-07	-1.24744e-10	-1.25053	5.69246e-06	-1.24744e-10	-1.26071
11155892	chr16:11155892:G:A	4.49722e-07	-1.24744e-10	-1.35947	5.15591e-06	-1.24744e-10	-1.35971
11155999	chr16:11155999:C:T	8.00571e-07	-1.24744e-10	-0.782774	9.33093e-06	-1.24744e-10	-0.766514
11156187	chr16:11156187:C:T	1.67223e-06	-1.24744e-10	-0.0461821	1.88346e-05	-1.24744e-10	-0.0641524
11156388	chr16:11156388:C:A	4.13541e-07	-0.147315	-1.29603	9.55917e-06	0.560513	-1.30286
11156429	chr16:11156429:G:A	1.10447e-06	-1.24744e-10	-0.460976	1.2905e-05	-1.24744e-10	-0.442232
11156441	chr16:11156441:G:C	4.31324e-07	-1.40124	-3.55028e-10	5.53105e-06	-1.28947	-3.55028e-10
11156494	chr16:11156494:C:T	1.10634e-07	-1.56858	-1.19329	1.24721e-06	-1.59123	-1.18771
11156634	chr16:11156634:C:T	5.46045e-07	-1.24744e-10	-1.1654	6.27335e-06	-1.24744e-10	-1.16354
11156857	chr16:11156857:C:G	5.53006e-07	-1.24744e-10	-1.15273	6.26905e-06	-1.24744e-10	-1.16422
11157175	chr16:11157175:G:A	6.57235e-07	-1.24744e-10	-0.980057	7.44472e-06	-1.24744e-10	-0.992344
11157315	chr16:11157315:T:G	5.75159e-07	-1.24744e-10	-1.11345	6.51142e-06	-1.24744e-10	-1.12629
11157766	chr16:11157766:C:T	5.93775e-07	-1.24744e-10	-1.0816	6.73931e-06	-1.24744e-10	-1.09189
11158118	chr16:11158118:G:A	1.7175e-06	-1.24744e-10	-0.0194717	1.92056e-05	-1.24744e-10	-0.0446487
11158532	chr16:11158532:T:G	9.24095e-08	-1.58771	-1.35416	1.0382e-06	-1.60729	-1.35507
11158660	chr16:11158660:T:C	1.49284e-07	-1.10467	-1.35758	2.67625e-06	-0.661775	-1.35366
11158784	chr16:11158784:G:T	6.40763e-07	-1.24744e-10	-1.00544	7.26066e-06	-1.24744e-10	-1.01738
11158875	chr16:11158875:A:G	2.01299e-07	-1.11559	-1.04772	3.33968e-06	-0.69853	-1.09544
11158972	chr16:11158972:C:T	1.50947e-07	-1.09223	-1.35894	2.71615e-06	-0.644532	-1.3561
11159626	chr16:11159626:G:A	1.81037e-07	-0.91495	-1.35444	3.44935e-06	-0.412712	-1.34895
11159818	chr16:11159818:T:C	2.01522e-07	-0.948016	-1.21419	3.93092e-06	-0.433767	-1.19721
11159977	chr16:11159977:C:T	1.34546e-06	-0.263605	-3.55028e-10	1.29852e-05	-0.43604	-3.55028e-10
11160031	chr16:11160031:A:G	1.07554e-07	-1.44708	-1.34302	1.79019e-06	-1.07381	-1.34372
11160176	chr16:11160176:A:G	4.49588e-07	-1.24744e-10	-1.35977	5.1572e-06	-1.24744e-10	-1.35945
11160470	chr16:11160470:A:G	6.04703e-07	-1.24744e-10	-1.06336	6.86074e-06	-1.24744e-10	-1.07403
11160474	chr16:11160474:G:A	2.04659e-07	-0.846788	-1.29997	3.93831e-06	-0.345096	-1.284
11160600	chr16:11160600:A:AGCCC	4.98683e-07	-1.25613	-3.55028e-10	5.18522e-06	-1.35404	-3.55028e-10
11160621	chr16:11160621:G:C	9.95802e-08	-1.52145	-1.34569	1.14394e-06	-1.51787	-1.3475
11160721	chr16:11160721:T:C	9.86772e-08	-1.51889	-1.35736	1.09388e-06	-1.55343	-1.35669
11160824	chr16:11160824:G:A	4.5745e-07	-1.24744e-10	-1.34243	5.23719e-06	-1.24744e-10	-1.34406
11161236	chr16:11161236:A:G	6.3693e-07	-1.24744e-10	-1.01144	7.21817e-06	-1.24744e-10	-1.02325
11161362	chr16:11161362:G:A	6.20174e-07	-1.24744e-10	-1.0381	7.0346e-06	-1.24744e-10	-1.04901
11161397	chr16:11161397:A:T	9.98785e-08	-1.51606	-1.34808	1.14909e-06	-1.51129	-1.34959
11161414	chr16:11161414:C:G	5.58481e-07	-1.24744e-10	-1.14288	6.34788e-06	-1.24744e-10	-1.15173
11161530	chr16:11161530:A:ACTC	6.08989e-07	-1.24744e-10	-1.0563	6.90916e-06	-1.24744e-10	-1.067
11161537	chr16:11161537:T:C	6.07352e-07	-1.24744e-10	-1.05899	6.89092e-06	-1.24744e-10	-1.06964
11161584	chr16:11161584:A:G	6.08953e-07	-1.24744e-10	-1.05636	6.90873e-06	-1.24744e-10	-1.06706
11161586	chr16:11161586:A:C	6.0901e-07	-1.24744e-10	-1.05626	6.90938e-06	-1.24744e-10	-1.06697
11161944	chr16:11161944:G:A	5.5768e-07	-1.14431	-3.55028e-10	6.75181e-06	-1.09004	-3.55028e-10
11162219	chr16:11162219:G:A	2.27699e-07	-0.68664	-1.35344	4.5874e-06	-0.128217	-1.34832
11162735	chr16:11162735:C:G	6.03762e-07	-0.3441	-0.720818	1.2501e-05	0.277078	-0.751115
11162860	chr16:11162860:T:G	6.25274e-07	-1.24744e-10	-1.02991	7.09044e-06	-1.24744e-10	-1.0411
11162956	chr16:11162956:A:G	4.78916e-07	-1.24744e-10	-1.29657	5.50827e-06	-1.24744e-10	-1.2936
11163063	chr16:11163063:C:G	6.48105e-07	-1.24744e-10	-0.994045	7.34475e-06	-1.24744e-10	-1.00586
11163262	chr16:11163262:A:G	2.10777e-07	-0.758178	-1.35912	4.13216e-06	-0.224184	-1.35686
11164412	chr16:11164412:G:T	1.85977e-06	-1.24744e-10	0.0601081	2.18326e-05	-1.24744e-10	0.0835551
11164568	chr16:11164568:A:G	5.34888e-07	-1.24744e-10	-1.18604	6.05003e-06	-1.24744e-10	-1.19979
11164670	chr16:11164670:G:A	4.53872e-07	-1.24744e-10	-1.35028	5.21659e-06	-1.24744e-10	-1.348
11164732	chr16:11164732:G:C	4.59813e-07	-1.24744e-10	-1.33728	5.26786e-06	-1.24744e-10	-1.33822
11164973	chr16:11164973:G:C	6.53763e-07	-0.985353	-3.55028e-10	5.98297e-06	-1.21093	-3.55028e-10
11164978	chr16:11164978:A:G	3.87882e-07	-0.669472	-0.837924	2.39752e-06	-1.2199	-0.905514
11165548	chr16:11165548:T:C	7.03755e-07	-1.24744e-10	-0.911668	8.21361e-06	-1.24744e-10	-0.894056
11165588	chr16:11165588:A:G	1.53858e-06	-1.24744e-10	-0.129482	1.81673e-05	-1.24744e-10	-0.100223
11165838	chr16:11165838:G:T	6.70228e-07	-1.24744e-10	-0.96048	7.58916e-06	-1.24744e-10	-0.973127
11165998	chr16:11165998:A:G	4.575e-07	-1.24744e-10	-1.34232	5.27131e-06	-1.24744e-10	-1.33757
11166174	chr16:11166174:C:G	9.0854e-07	-1.24744e-10	-0.65626	1.06674e-05	-1.24744e-10	-0.632656
11166318	chr16:11166318:G:A	8.6214e-07	-1.24744e-10	-0.708681	9.84197e-06	-1.24744e-10	-0.713192
11166456	chr16:11166456:G:A	1.09767e-06	-1.24744e-10	-0.467154	1.28043e-05	-1.24744e-10	-0.450067
11166583	chr16:11166583:A:G	3.95642e-07	-1.35169	-0.135898	4.46416e-06	-1.35274	-0.151022
11167224	chr16:11167224:T:C	1.14486e-06	-1.24744e-10	-0.425058	1.34828e-05	-1.24744e-10	-0.398433
11167379	chr16:11167379:T:A	4.62362e-07	-1.24744e-10	-1.33175	5.28842e-06	-1.24744e-10	-1.33433
11167546	chr16:11167546:A:G	3.58886e-07	-1.58509	-3.55028e-10	3.96963e-06	-1.62118	-3.55028e-10
11168040	chr16:11168040:T:C	5.46108e-07	-1.24744e-10	-1.16528	6.20974e-06	-1.24744e-10	-1.17373
11168063	chr16:11168063:G:A	9.32765e-07	-1.24744e-10	-0.629945	1.09549e-05	-1.24744e-10	-0.606066
11168110	chr16:11168110:G:A	7.93751e-07	-1.24744e-10	-0.791329	9.31843e-06	-1.24744e-10	-0.767855
11168121	chr16:11168121:A:G	6.86964e-07	-1.24744e-10	-0.935817	7.77989e-06	-1.24744e-10	-0.948306
11169157	chr16:11169157:C:T	6.65964e-07	-1.24744e-10	-0.966862	7.69451e-06	-1.24744e-10	-0.959341
11169628	chr16:11169628:A:G	5.49196e-07	-1.24744e-10	-1.15964	6.24428e-06	-1.24744e-10	-1.16818
11169887	chr16:11169887:T:C	1.74052e-06	-1.24744e-10	-0.00616025	2.06714e-05	-1.24744e-10	0.0289047
11169999	chr16:11169999:T:G	3.29738e-07	-1.42701	-0.242792	3.82601e-06	-1.40614	-0.251889
11170346	chr16:11170346:G:A	5.89832e-07	-1.24744e-10	-1.08826	6.69216e-06	-1.24744e-10	-1.09891
11170755	chr16:11170755:G:A	8.31209e-07	-0.516504	-0.228714	5.54859e-06	-1.04024	-0.246069
11170937	chr16:11170937:C:T	8.15767e-07	-1.24744e-10	-0.76397	9.52315e-06	-1.24744e-10	-0.746123
11171023	chr16:11171023:TCTC:T	6.05217e-07	-1.24744e-10	-1.06251	6.86375e-06	-1.24744e-10	-1.07359
11171174	chr16:11171174:C:T	1.08739e-06	-1.24744e-10	-0.476561	1.23876e-05	-1.24744e-10	-0.483151
11171264	chr16:11171264:A:G	4.89308e-07	-0.471478	-0.803628	2.7986e-06	-1.09305	-0.877682
11172267	chr16:11172267:T:G	4.02668e-07	-1.46999	-3.55028e-10	4.54687e-06	-1.48541	-3.55028e-10
11172429	chr16:11172429:T:C	4.59427e-07	-1.24744e-10	-1.33812	5.27787e-06	-1.24744e-10	-1.33633
11172481	chr16:11172481:G:C	5.88986e-07	-1.24744e-10	-1.0897	6.68445e-06	-1.24744e-10	-1.10007
11172682	chr16:11172682:A:G	4.00543e-06	0.827307	-3.55028e-10	4.13332e-05	0.721819	-3.55028e-10
11173109	chr16:11173109:A:G	4.73792e-07	-1.24744e-10	-1.30733	5.39783e-06	-1.24744e-10	-1.31385
11173194	chr16:11173194:T:C	4.91277e-06	-1.24744e-10	1.0315	5.80008e-05	-1.24744e-10	1.06061
11173335	chr16:11173335:C:T	6.3758e-07	-1.24744e-10	-1.01042	7.40398e-06	-1.24744e-10	-0.99783
11173452	chr16:11173452:C:G	7.69848e-07	-1.24744e-10	-0.821905	8.92567e-06	-1.24744e-10	-0.810918
11173467	chr16:11173467:C:T	5.05797e-07	-1.24744e-10	-1.24196	5.75754e-06	-1.24744e-10	-1.24934
11173493	chr16:11173493:AT:A	2.15213e-07	-0.742212	-1.35426	1.6166e-06	-1.16848	-1.35104
11173508	chr16:11173508:G:A	5.79076e-07	-1.24744e-10	-1.10666	6.6362e-06	-1.24744e-10	-1.10731
11173584	chr16:11173584:T:C	1.81725e-07	-0.912143	-1.35346	3.46162e-06	-0.400664	-1.35745
11173631	chr16:11173631:C:T	5.68663e-07	-1.24744e-10	-1.12481	6.58758e-06	-1.24744e-10	-1.11466
11173757	chr16:11173757:G:A	5.72194e-07	-1.24744e-10	-1.11862	6.63116e-06	-1.24744e-10	-1.10807
11173969	chr16:11173969:C:G	5.25899e-07	-1.24744e-10	-1.20299	6.06107e-06	-1.24744e-10	-1.19796
11174030	chr16:11174030:G:GC	4.52896e-07	-1.24744e-10	-1.35244	5.1918e-06	-1.24744e-10	-1.35277
11174574	chr16:11174574:A:G	1.11034e-06	-0.695579	0.239901	6.82996e-06	-1.22132	0.142793
11175524	chr16:11175524:A:G	4.5531e-07	-1.24744e-10	-1.34712	5.23922e-06	-1.24744e-10	-1.34368
11175542	chr16:11175542:TCTC:GCTC	4.38917e-07	-1.38379	-3.55028e-10	4.44319e-06	-1.50848	-3.55028e-10
11175924	chr16:11175924:G:A	8.60596e-07	-1.24744e-10	-0.710473	9.97197e-06	-1.24744e-10	-0.70007
11176485	chr16:11176485:C:T	6.98672e-07	-1.24744e-10	-0.918916	7.95684e-06	-1.24744e-10	-0.925817
11177709	chr16:11177709:G:T	6.44958e-07	-1.24744e-10	-0.998913	7.35519e-06	-1.24744e-10	-1.00444
11177727	chr16:11177727:A:G	4.81071e-07	-1.24744e-10	-1.29208	5.47316e-06	-1.24744e-10	-1.29999
11177991	chr16:11177991:T:G	8.59264e-07	-1.24744e-10	-0.712022	9.68981e-06	-1.24744e-10	-0.728774
11178185	chr16:11178185:G:A	8.46106e-07	-1.24744e-10	-0.727454	9.54362e-06	-1.24744e-10	-0.743976
11178313	chr16:11178313:C:T	3.56197e-07	-1.59262	-3.55028e-10	3.99873e-06	-1.61387	-3.55028e-10
11178370	chr16:11178370:C:T	9.12525e-07	-1.24744e-10	-0.651883	1.02862e-05	-1.24744e-10	-0.669046
11178534	chr16:11178534:G:A	5.30251e-07	-1.24744e-10	-1.19475	6.0948e-06	-1.24744e-10	-1.19241
11179305	chr16:11179305:G:C	4.49575e-07	-1.24744e-10	-1.3598	5.1554e-06	-1.24744e-10	-1.3598
11179602	chr16:11179602:C:T	9.97466e-08	-1.54304	-1.32243	1.14725e-06	-1.54406	-1.31842
11179938	chr16:11179938:G:A	5.43776e-07	-1.24744e-10	-1.16956	6.1987e-06	-1.24744e-10	-1.17551
11180222	chr16:11180222:C:T	2.87498e-07	-0.45583	-1.35105	3.1707e-06	-0.493307	-1.35259
11180370	chr16:11180370:C:T	6.64275e-07	-1.24744e-10	-0.969402	7.59745e-06	-1.24744e-10	-0.972036
11180554	chr16:11180554:G:C	9.64645e-07	-1.24744e-10	-0.596338	1.12611e-05	-1.24744e-10	-0.578494
11180891	chr16:11180891:T:C	4.74841e-07	-1.24744e-10	-1.30512	5.48977e-06	-1.24744e-10	-1.29696
11180973	chr16:11180973:G:T	7.12956e-07	-1.24744e-10	-0.898679	8.07745e-06	-1.24744e-10	-0.910773
11181399	chr16:11181399:C:T	6.74057e-07	-1.24744e-10	-0.954784	7.71036e-06	-1.24744e-10	-0.957284
11181554	chr16:11181554:A:C	4.86209e-07	-1.24744e-10	-1.28146	5.60965e-06	-1.24744e-10	-1.27536
11181666	chr16:11181666:T:C	7.41373e-07	-1.24744e-10	-0.859594	8.61723e-06	-1.24744e-10	-0.846084
11182056	chr16:11182056:C:T	1.20716e-07	-1.31504	-1.35961	1.33219e-06	-1.35379	-1.35923
11182764	chr16:11182764:T:C	4.53345e-07	-1.24744e-10	-1.35144	5.18501e-06	-1.24744e-10	-1.35408
11182769	chr16:11182769:G:A	6.12943e-07	-1.24744e-10	-1.04983	7.02358e-06	-1.24744e-10	-1.05058
11182776	chr16:11182776:T:C	4.54385e-07	-1.24744e-10	-1.34915	5.19492e-06	-1.24744e-10	-1.35217
11182826	chr16:11182826:G:A	4.5639e-07	-1.24744e-10	-1.34475	5.21474e-06	-1.24744e-10	-1.34836
11182843	chr16:11182843:G:A	6.50474e-07	-1.24744e-10	-0.990396	7.55278e-06	-1.24744e-10	-0.977932
11183109	chr16:11183109:G:A	4.56313e-07	-1.24744e-10	-1.34492	5.21395e-06	-1.24744e-10	-1.34851
11183261	chr16:11183261:C:T	1.15324e-07	-1.36053	-1.35982	1.27052e-06	-1.40065	-1.35977
11183501	chr16:11183501:C:T	9.73288e-08	-1.55511	-1.33489	1.33387e-06	-1.37839	-1.33337
11183578	chr16:11183578:C:T	4.66237e-07	-1.24744e-10	-1.3234	5.31624e-06	-1.24744e-10	-1.32908
11183700	chr16:11183700:T:C	4.68804e-07	-1.24744e-10	-1.31791	5.34163e-06	-1.24744e-10	-1.32432
11183744	chr16:11183744:T:TC	4.6334e-07	-1.24744e-10	-1.32964	5.30054e-06	-1.24744e-10	-1.33204
11183832	chr16:11183832:C:G	2.60651e-07	-0.547654	-1.35726	1.35069e-06	-1.3408	-1.35843
11184198	chr16:11184198:C:T	4.54457e-07	-1.24744e-10	-1.34899	5.19576e-06	-1.24744e-10	-1.35201
11184216	chr16:11184216:C:G	4.55804e-07	-1.24744e-10	-1.34604	5.20907e-06	-1.24744e-10	-1.34945
11184336	chr16:11184336:C:G	5.74452e-07	-1.24744e-10	-1.11468	6.60677e-06	-1.24744e-10	-1.11175
11184498	chr16:11184498:G:A	6.58375e-07	-1.24744e-10	-0.978324	7.53059e-06	-1.24744e-10	-0.980875
11184573	chr16:11184573:A:G	4.58609e-07	-1.24744e-10	-1.3399	5.23725e-06	-1.24744e-10	-1.34405
11184580	chr16:11184580:G:A	4.97541e-07	-1.24744e-10	-1.25842	5.73764e-06	-1.24744e-10	-1.2528
11184691	chr16:11184691:G:A	4.5505e-07	-1.24744e-10	-1.34769	5.20177e-06	-1.24744e-10	-1.35085
11185006	chr16:11185006:C:T	4.49589e-07	-1.24744e-10	-1.35977	5.1581e-06	-1.24744e-10	-1.35928
11185148	chr16:11185148:T:C	4.49971e-07	-1.24744e-10	-1.35892	5.16603e-06	-1.24744e-10	-1.35774
11185150	chr16:11185150:C:T	4.49801e-07	-1.24744e-10	-1.35929	5.16307e-06	-1.24744e-10	-1.35832
11185301	chr16:11185301:A:G	5.10829e-07	-1.23206	-3.55028e-10	4.94854e-06	-1.40076	-3.55028e-10
11185302	chr16:11185302:G:A	1.23858e-07	-1.35676	-1.29221	1.08824e-06	-1.61813	-1.29715
11185391	chr16:11185391:C:G	4.84275e-07	-1.24744e-10	-1.28545	5.60503e-06	-1.24744e-10	-1.27618
11185440	chr16:11185440:T:G	5.47246e-07	-1.24744e-10	-1.1632	6.2416e-06	-1.24744e-10	-1.16861
11185646	chr16:11185646:C:A	4.50307e-07	-1.24744e-10	-1.35817	5.17159e-06	-1.24744e-10	-1.35667
11186056	chr16:11186056:G:A	2.28185e-07	-0.692385	-1.34555	1.75311e-06	-1.09069	-1.34777
11186314	chr16:11186314:A:G	4.51961e-07	-1.24744e-10	-1.3545	5.19572e-06	-1.24744e-10	-1.35201
11186323	chr16:11186323:A:C	4.53078e-07	-1.24744e-10	-1.35203	5.21112e-06	-1.24744e-10	-1.34905
11186411	chr16:11186411:C:T	6.3406e-07	-1.24744e-10	-1.01595	7.25582e-06	-1.24744e-10	-1.01804
11186530	chr16:11186530:A:G	4.55563e-07	-1.24744e-10	-1.34656	5.24396e-06	-1.24744e-10	-1.34277
11186684	chr16:11186684:A:G	4.97383e-07	-1.24744e-10	-1.25874	5.65763e-06	-1.24744e-10	-1.26684
11186687	chr16:11186687:C:G	9.69211e-08	-1.5557	-1.33851	1.08436e-06	-1.57775	-1.34111
11186818	chr16:11186818:G:A	5.05045e-07	-1.24744e-10	-1.24345	5.75373e-06	-1.24744e-10	-1.25
11186848	chr16:11186848:G:A	5.22459e-07	-1.24744e-10	-1.20955	5.96972e-06	-1.24744e-10	-1.21315
11186919	chr16:11186919:T:C	6.4756e-07	-1.24744e-10	-0.994886	7.47372e-06	-1.24744e-10	-0.988455
11186942	chr16:11186942:C:T	5.15074e-07	-1.24744e-10	-1.22379	5.97992e-06	-1.24744e-10	-1.21144
11187235	chr16:11187235:C:T	2.30406e-07	-1.34819	-0.68007	2.47356e-06	-1.39533	-0.698857
11187517	chr16:11187517:T:C	8.288e-07	-1.24744e-10	-0.748119	9.73595e-06	-1.24744e-10	-0.724023
11187658	chr16:11187658:C:T	4.67388e-07	-1.24744e-10	-1.32094	5.35517e-06	-1.24744e-10	-1.32179
11187719	chr16:11187719:G:A	4.73951e-07	-1.24744e-10	-1.30699	5.4197e-06	-1.24744e-10	-1.30981
11187866	chr16:11187866:T:A	3.8643e-07	-0.72096	-0.790187	3.73645e-06	-0.892038	-0.789675
11188061	chr16:11188061:G:A	6.12089e-07	-1.24744e-10	-1.05122	7.12386e-06	-1.24744e-10	-1.0364
11188090	chr16:11188090:C:T	1.44502e-06	-1.24744e-10	-0.192219	1.65294e-05	-1.24744e-10	-0.194706
11188129	chr16:11188129:G:A	6.23154e-07	-1.24744e-10	-1.0333	7.2564e-06	-1.24744e-10	-1.01796
11188144	chr16:11188144:C:G	6.22404e-07	-1.24744e-10	-1.03451	7.24737e-06	-1.24744e-10	-1.01921
11188374	chr16:11188374:A:G	6.01146e-07	-1.24744e-10	-1.06926	6.99435e-06	-1.24744e-10	-1.05475
11188430	chr16:11188430:A:G	6.42001e-07	-1.24744e-10	-1.00351	7.47991e-06	-1.24744e-10	-0.987628
11188445	chr16:11188445:G:C	5.04302e-07	-1.24744e-10	-1.24492	5.81965e-06	-1.24744e-10	-1.23861
11188634	chr16:11188634:C:A	6.57009e-07	-1.24744e-10	-0.9804	7.6592e-06	-1.24744e-10	-0.963941
11188711	chr16:11188711:C:G	4.50702e-07	-1.24744e-10	-1.35729	5.1655e-06	-1.24744e-10	-1.35785
11189039	chr16:11189039:T:C	6.16448e-07	-1.24744e-10	-1.04412	7.1768e-06	-1.24744e-10	-1.02899
11189092	chr16:11189092:G:A	7.28714e-07	-1.24744e-10	-0.876817	8.3064e-06	-1.24744e-10	-0.882823
11189122	chr16:11189122:C:CT	3.19077e-06	-1.24744e-10	0.59992	3.5663e-05	-1.24744e-10	0.574265
11189148	chr16:11189148:G:A	6.56132e-07	-1.24744e-10	-0.981736	7.39699e-06	-1.24744e-10	-0.998775
11189288	chr16:11189288:A:G	6.15354e-07	-1.24744e-10	-1.0459	7.16278e-06	-1.24744e-10	-1.03095
11189297	chr16:11189297:A:G	5.84235e-07	-1.24744e-10	-1.0978	6.79266e-06	-1.24744e-10	-1.08401
11189336	chr16:11189336:G:A	6.10972e-07	-1.24744e-10	-1.05305	7.11103e-06	-1.24744e-10	-1.0382
11189564	chr16:11189564:G:A	4.51397e-07	-1.24744e-10	-1.35575	5.17372e-06	-1.24744e-10	-1.35626
11189845	chr16:11189845:T:A	1.5309e-06	-1.24744e-10	-0.134487	1.67477e-05	-1.24744e-10	-0.181588
11189982	chr16:11189982:TCTC:T	2.30699e-07	-1.42519	-0.601791	2.15315e-06	-1.55265	-0.680262
11189993	chr16:11189993:G:A	4.46172e-07	-1.36739	-3.55028e-10	4.82718e-06	-1.42559	-3.55028e-10
11190150	chr16:11190150:A:C	7.40831e-07	-1.24744e-10	-0.860325	8.65282e-06	-1.24744e-10	-0.841963
11190157	chr16:11190157:C:T	4.55094e-07	-1.24744e-10	-1.34759	5.21602e-06	-1.24744e-10	-1.34811
11190320	chr16:11190320:A:G	6.2908e-07	-1.24744e-10	-1.02384	7.32594e-06	-1.24744e-10	-1.00843
11190331	chr16:11190331:A:G	6.30663e-07	-1.24744e-10	-1.02133	7.34479e-06	-1.24744e-10	-1.00586
11190781	chr16:11190781:A:G	6.87098e-07	-1.24744e-10	-0.935621	8.01635e-06	-1.24744e-10	-0.918365
11190944	chr16:11190944:G:T	6.79929e-07	-1.24744e-10	-0.94611	7.93115e-06	-1.24744e-10	-0.92905
11191349	chr16:11191349:AG:A	6.88004e-07	-1.24744e-10	-0.934304	8.02698e-06	-1.24744e-10	-0.917041
11191426	chr16:11191426:T:C	6.90659e-07	-1.24744e-10	-0.930452	8.05906e-06	-1.24744e-10	-0.913051
11191463	chr16:11191463:C:T	5.07201e-07	-1.24744e-10	-1.23919	5.85782e-06	-1.24744e-10	-1.23207
11191473	chr16:11191473:G:A	7.16625e-07	-1.24744e-10	-0.893546	8.29625e-06	-1.24744e-10	-0.884045
11191525	chr16:11191525:G:T	5.72921e-07	-1.24744e-10	-1.11735	6.40812e-06	-1.24744e-10	-1.14228
11191546	chr16:11191546:G:A	1.01202e-06	-1.24744e-10	-0.548397	1.17638e-05	-1.24744e-10	-0.534823
11191665	chr16:11191665:A:G	1.24466e-07	-1.42928	-1.21479	1.29176e-06	-1.51834	-1.22551
11191738	chr16:11191738:G:A	5.19364e-07	-1.24744e-10	-1.21549	5.90881e-06	-1.24744e-10	-1.2234
11192049	chr16:11192049:G:A	6.6403e-07	-1.24744e-10	-0.969772	7.44427e-06	-1.24744e-10	-0.992403
11192163	chr16:11192163:G:A	8.37413e-07	-1.24744e-10	-0.737781	9.40182e-06	-1.24744e-10	-0.758945
11192261	chr16:11192261:A:G	5.24169e-07	-1.24744e-10	-1.20628	6.05934e-06	-1.24744e-10	-1.19825
11192298	chr16:11192298:A:G	1.83775e-07	-1.28877	-0.965619	1.70206e-06	-1.4776	-0.990415
11192299	chr16:11192299:C:G	9.85068e-08	-1.61784	-1.26014	1.13198e-06	-1.61686	-1.25902
11192340	chr16:11192340:C:G	6.56976e-07	-1.24744e-10	-0.980451	7.61745e-06	-1.24744e-10	-0.969406
11192345	chr16:11192345:G:A	4.58374e-07	-1.24744e-10	-1.34041	5.23492e-06	-1.24744e-10	-1.3445
11192381	chr16:11192381:G:A	1.26842e-07	-1.38031	-1.24485	1.26887e-06	-1.51904	-1.24268
11192572	chr16:11192572:G:A	1.22828e-07	-1.40082	-1.2565	1.27239e-06	-1.49817	-1.26078
11192792	chr16:11192792:C:T	7.16124e-07	-1.24744e-10	-0.894245	8.16158e-06	-1.24744e-10	-0.90041
11192795	chr16:11192795:C:T	1.58497e-06	-1.24744e-10	-0.0997805	1.73346e-05	-1.24744e-10	-0.147144
11192808	chr16:11192808:C:A	1.15778e-07	-1.42718	-1.28924	1.20751e-06	-1.51823	-1.29305
11193023	chr16:11193023:G:A	4.60169e-07	-1.24744e-10	-1.33651	5.27209e-06	-1.24744e-10	-1.33742
11193117	chr16:11193117:G:A	1.23009e-07	-1.37878	-1.27706	1.27003e-06	-1.47973	-1.28108
11193122	chr16:11193122:A:G	1.20464e-07	-1.3661	-1.31066	1.24306e-06	-1.46882	-1.31345
11193151	chr16:11193151:T:C	1.29208e-07	-1.44248	-1.16419	1.39752e-06	-1.4899	-1.17525
11193176	chr16:11193176:C:G	4.59918e-07	-1.24744e-10	-1.33705	5.27074e-06	-1.24744e-10	-1.33768
11193351	chr16:11193351:C:T	4.57774e-07	-1.24744e-10	-1.34172	5.2591e-06	-1.24744e-10	-1.33989
11193371	chr16:11193371:C:T	9.50578e-08	-1.56913	-1.34449	1.1948e-06	-1.48742	-1.33445
11193381	chr16:11193381:C:T	4.5712e-07	-1.24744e-10	-1.34315	5.23883e-06	-1.24744e-10	-1.34375
11193433	chr16:11193433:T:A	3.83466e-07	-1.19669	-0.322152	3.16123e-06	-1.43313	-0.415759
11193439	chr16:11193439:T:C	1.00881e-07	-1.51159	-1.34256	1.05628e-06	-1.60516	-1.33993
11193463	chr16:11193463:T:C	9.67692e-08	-1.54004	-1.35573	1.03091e-06	-1.61505	-1.35436
11193539	chr16:11193539:A:G	1.03834e-07	-1.59225	-1.23305	1.29592e-06	-1.52213	-1.2185
11193610	chr16:11193610:C:T	6.96193e-07	-1.24744e-10	-0.922471	7.9395e-06	-1.24744e-10	-0.927999
11193687	chr16:11193687:CCTT:C	4.54935e-07	-1.24744e-10	-1.34794	5.23585e-06	-1.24744e-10	-1.34432
11194025	chr16:11194025:G:A	1.00629e-07	-1.50069	-1.35598	1.04206e-06	-1.60359	-1.35506
11194044	chr16:11194044:T:C	1.00945e-07	-1.49759	-1.35593	1.04344e-06	-1.60232	-1.35501
11194195	chr16:11194195:T:A	1.24806e-07	-1.55463	-1.08671	1.33331e-06	-1.60152	-1.11067
11194297	chr16:11194297:C:T	1.06572e-07	-1.44264	-1.35664	1.06685e-06	-1.57773	-1.3574
11194338	chr16:11194338:C:G	4.91396e-07	-1.24744e-10	-1.27085	5.62892e-06	-1.24744e-10	-1.27193
11194658	chr16:11194658:C:A	6.05764e-07	-1.24744e-10	-1.06161	7.0308e-06	-1.24744e-10	-1.04955
11195078	chr16:11195078:G:C	1.24898e-07	-1.34041	-1.30019	1.19731e-06	-1.51568	-1.30409
11195082	chr16:11195082:C:T	4.86884e-07	-1.24744e-10	-1.28007	5.62049e-06	-1.24744e-10	-1.27343
11195226	chr16:11195226:T:A	4.6421e-07	-1.24744e-10	-1.32776	5.31144e-06	-1.24744e-10	-1.32999
11195242	chr16:11195242:G:C	9.90036e-08	-1.54139	-1.33156	1.34283e-06	-1.37258	-1.33249
11195259	chr16:11195259:T:A	9.97605e-08	-1.54857	-1.31675	1.33537e-06	-1.39257	-1.31807
11195285	chr16:11195285:G:A	1.28266e-07	-1.47865	-1.13534	1.84814e-06	-1.25602	-1.12965
11195408	chr16:11195408:G:A	3.53046e-07	-1.6015	-3.55028e-10	3.96861e-06	-1.62143	-3.55028e-10
11195524	chr16:11195524:T:C	4.56577e-07	-1.24744e-10	-1.34434	5.2334e-06	-1.24744e-10	-1.34479
11195565	chr16:11195565:C:T	4.75042e-07	-1.24744e-10	-1.30469	5.47079e-06	-1.24744e-10	-1.30043
11195659	chr16:11195659:A:G	9.80395e-08	-1.52536	-1.35736	1.06978e-06	-1.57573	-1.35667
11195755	chr16:11195755:C:A	1.14955e-07	-1.49995	-1.22361	1.51975e-06	-1.34665	-1.23465
11195853	chr16:11195853:A:G	1.59556e-06	-0.939637	0.84652	1.19791e-05	-1.24945	0.732765
11195915	chr16:11195915:G:A	1.12828e-07	-1.59182	-1.15041	1.46367e-06	-1.43561	-1.18329
11195948	chr16:11195948:C:G	2.65009e-07	-0.852216	-1.03612	2.59445e-06	-0.997527	-1.04895
11196128	chr16:11196128:TGTGGAAGCAATGATGTGTAACATCC:T	5.59499e-07	-0.928859	-0.212197	4.19864e-06	-1.25006	-0.315024
11196143	chr16:11196143:G:A	6.66145e-07	-1.24744e-10	-0.966591	7.49638e-06	-1.24744e-10	-0.985428
11196361	chr16:11196361:G:A	1.67738e-07	-1.46817	-0.877525	1.70243e-06	-1.59546	-0.872338
11196377	chr16:11196377:A:G	1.77769e-06	-0.924919	0.939891	1.32256e-05	-1.23994	0.822245
11196393	chr16:11196393:C:T	1.0195e-07	-1.48392	-1.35969	1.0423e-06	-1.59888	-1.35954
11196540	chr16:11196540:A:G	4.60526e-07	-1.24744e-10	-1.33573	5.27837e-06	-1.24744e-10	-1.33623
11196550	chr16:11196550:C:G	1.51275e-07	-1.59729	-0.851711	1.90507e-06	-1.49336	-0.86197
11196635	chr16:11196635:A:T	1.34015e-06	-0.971207	0.703643	1.01441e-05	-1.27239	0.589439
11196876	chr16:11196876:G:A	1.31911e-06	-1.24744e-10	-0.283387	1.55187e-05	-1.24744e-10	-0.257801
11196882	chr16:11196882:A:G	1.11096e-06	-0.982025	0.526909	8.46985e-06	-1.28128	0.417947
11196915	chr16:11196915:A:G	1.05108e-07	-1.45926	-1.35385	1.03996e-06	-1.60771	-1.35296
11197383	chr16:11197383:G:A	1.06592e-07	-1.56676	-1.23233	1.30447e-06	-1.5025	-1.23155
11197656	chr16:11197656:G:A	1.11621e-07	-1.55711	-1.19588	1.37189e-06	-1.48826	-1.1954
11197865	chr16:11197865:G:C	7.36713e-07	-1.24744e-10	-0.8659	8.60824e-06	-1.24744e-10	-0.847129
11197963	chr16:11197963:A:G	1.27171e-07	-1.59722	-1.02534	1.63036e-06	-1.48346	-1.02758
11198022	chr16:11198022:G:C	1.25656e-07	-1.60745	-1.0271	1.58616e-06	-1.50927	-1.02926
11198414	chr16:11198414:C:T	4.50453e-07	-1.24744e-10	-1.35784	5.16222e-06	-1.24744e-10	-1.35848
11198617	chr16:11198617:A:G	1.03068e-07	-1.59716	-1.23555	1.18396e-06	-1.59764	-1.23334
11198624	chr16:11198624:C:T	1.19507e-07	-1.37802	-1.3067	1.74344e-06	-1.14432	-1.29967
11198838	chr16:11198838:G:A	5.97502e-07	-1.24744e-10	-1.07534	6.67394e-06	-1.24744e-10	-1.10164
11198848	chr16:11198848:G:A	6.31971e-07	-1.24744e-10	-1.01925	7.23116e-06	-1.24744e-10	-1.02145
11198889	chr16:11198889:A:T	4.62292e-07	-1.24744e-10	-1.3319	5.29595e-06	-1.24744e-10	-1.33291
11199299	chr16:11199299:T:C	4.53205e-07	-1.24744e-10	-1.35175	5.19388e-06	-1.24744e-10	-1.35237
11199572	chr16:11199572:A:G	8.9541e-07	-1.24744e-10	-0.670816	1.01464e-05	-1.24744e-10	-0.682726
11199790	chr16:11199790:A:ATTTG	4.83457e-07	-1.24744e-10	-1.28714	5.53103e-06	-1.24744e-10	-1.28947
11199939	chr16:11199939:C:T	8.4677e-07	-1.24744e-10	-0.726669	9.59988e-06	-1.24744e-10	-0.738098
11200245	chr16:11200245:G:C	4.61145e-07	-1.24744e-10	-1.33439	5.31477e-06	-1.24744e-10	-1.32936
11200323	chr16:11200323:C:T	6.03703e-07	-1.24744e-10	-1.06502	6.96604e-06	-1.24744e-10	-1.0588
11200325	chr16:11200325:G:A	8.46558e-07	-1.24744e-10	-0.726919	9.59615e-06	-1.24744e-10	-0.738486
11200333	chr16:11200333:A:G	4.50552e-07	-1.24744e-10	-1.35763	5.16038e-06	-1.24744e-10	-1.35884
11200659	chr16:11200659:A:G	4.86453e-07	-1.24744e-10	-1.28096	5.59413e-06	-1.24744e-10	-1.27813
11200805	chr16:11200805:G:A	6.01254e-07	-1.24744e-10	-1.06908	6.93745e-06	-1.24744e-10	-1.06291
11200868	chr16:11200868:A:G	3.40223e-07	-1.62102	-0.0174824	3.89102e-06	-1.60129	-0.0398927
11201012	chr16:11201012:G:A	4.51997e-07	-1.24744e-10	-1.35442	5.1801e-06	-1.24744e-10	-1.35502
11201290	chr16:11201290:T:C	3.2004e-07	-1.62175	-0.0779052	3.63963e-06	-1.60819	-0.0997753
11201434	chr16:11201434:G:T	4.60743e-07	-1.24744e-10	-1.33526	5.26281e-06	-1.24744e-10	-1.33918
11201477	chr16:11201477:G:A	4.82873e-07	-1.24744e-10	-1.28834	5.58292e-06	-1.24744e-10	-1.28014
11201540	chr16:11201540:C:T	2.9003e-07	-0.839925	-0.958188	5.00344e-06	-0.392615	-0.997108
11202115	chr16:11202115:G:A	4.77161e-07	-0.501805	-0.798439	4.35625e-06	-0.732015	-0.796222
11202428	chr16:11202428:G:A	2.11065e-07	-1.13778	-0.978152	3.33985e-06	-0.775966	-1.01796
11202454	chr16:11202454:A:G	7.6281e-07	-1.24744e-10	-0.83109	8.63724e-06	-1.24744e-10	-0.843766
11202813	chr16:11202813:A:G	7.19179e-07	-1.24744e-10	-0.889988	8.14836e-06	-1.24744e-10	-0.902032
11202930	chr16:11202930:G:A	6.57903e-07	-1.24744e-10	-0.979041	7.447e-06	-1.24744e-10	-0.992038
11202935	chr16:11202935:G:A	1.14026e-07	-1.58668	-1.145	1.33769e-06	-1.55626	-1.15265
11203124	chr16:11203124:G:A	4.51931e-07	-1.24744e-10	-1.35457	5.17929e-06	-1.24744e-10	-1.35518
11203227	chr16:11203227:C:A	7.10733e-07	-1.24744e-10	-0.901802	8.23146e-06	-1.24744e-10	-0.891885
11203311	chr16:11203311:T:C	4.69207e-07	-1.24744e-10	-1.31705	5.37132e-06	-1.24744e-10	-1.31877
11203705	chr16:11203705:C:T	5.37033e-07	-1.24744e-10	-1.18204	6.1423e-06	-1.24744e-10	-1.18465
11203880	chr16:11203880:T:G	3.57254e-07	-1.34464	-0.245014	3.01904e-06	-1.60991	-0.285005
11204057	chr16:11204057:C:T	1.31538e-07	-1.60525	-0.983555	1.59518e-06	-1.55877	-0.974094
11204142	chr16:11204142:A:C	1.037e-06	-1.24744e-10	-0.524011	1.18952e-05	-1.24744e-10	-0.523712
11204650	chr16:11204650:T:G	4.55421e-07	-1.24744e-10	-1.34688	5.21722e-06	-1.24744e-10	-1.34788
11204954	chr16:11204954:C:T	8.84998e-07	-1.24744e-10	-0.682513	9.95895e-06	-1.24744e-10	-0.701377
11204993	chr16:11204993:T:C	4.5189e-07	-1.24744e-10	-1.35466	5.17788e-06	-1.24744e-10	-1.35545
11205305	chr16:11205305:C:A	4.99643e-07	-1.24744e-10	-1.2542	5.71437e-06	-1.24744e-10	-1.25687
11205391	chr16:11205391:A:C	4.84427e-07	-1.24744e-10	-1.28513	5.54307e-06	-1.24744e-10	-1.2873
11205492	chr16:11205492:G:A	6.25772e-07	-1.24744e-10	-1.02911	7.05732e-06	-1.24744e-10	-1.04578
11206044	chr16:11206044:G:A	1.46943e-07	-1.54861	-0.929444	1.47498e-06	-1.62	-0.991205
11206085	chr16:11206085:G:A	4.73977e-07	-1.24744e-10	-1.30694	5.4246e-06	-1.24744e-10	-1.3089
11206238	chr16:11206238:C:T	4.81721e-07	-1.24744e-10	-1.29073	5.51735e-06	-1.24744e-10	-1.29195
11206324	chr16:11206324:C:T	1.4067e-07	-1.48032	-1.04137	1.59699e-06	-1.49865	-1.03308
11206359	chr16:11206359:G:A	1.4607e-07	-1.50374	-0.980268	1.41478e-06	-1.62077	-1.03211
11206363	chr16:11206363:T:C	9.15827e-07	-1.24744e-10	-0.64827	1.04276e-05	-1.24744e-10	-0.655388
11206935	chr16:11206935:C:T	4.1143e-07	-1.44846	-3.55028e-10	4.2596e-06	-1.55067	-3.55028e-10
11207397	chr16:11207397:G:A	4.49804e-07	-1.24744e-10	-1.35929	5.15556e-06	-1.24744e-10	-1.35977
11207601	chr16:11207601:G:A	7.05507e-07	-1.24744e-10	-0.909182	7.98862e-06	-1.24744e-10	-0.92183
11207786	chr16:11207786:C:T	1.61477e-06	-1.24744e-10	-0.0811522	1.87434e-05	-1.24744e-10	-0.0690054
11208033	chr16:11208033:G:A	5.55947e-07	-1.24744e-10	-1.14742	6.35545e-06	-1.24744e-10	-1.15054
11208249	chr16:11208249:G:T	1.11062e-07	-1.61753	-1.14048	1.28905e-06	-1.61345	-1.13249
11208353	chr16:11208353:C:G	5.00834e-07	-1.24744e-10	-1.25182	5.75512e-06	-1.24744e-10	-1.24976
11209325	chr16:11209325:T:G	6.85525e-07	-1.24744e-10	-0.937914	7.82354e-06	-1.24744e-10	-0.942711
11209664	chr16:11209664:G:T	1.52144e-07	-1.60458	-0.838691	1.71136e-06	-1.62043	-0.842135
11209670	chr16:11209670:G:A	6.41358e-07	-1.24744e-10	-1.00451	7.26076e-06	-1.24744e-10	-1.01736
11210463	chr16:11210463:C:T	9.70607e-08	-1.53461	-1.35815	1.29048e-06	-1.38527	-1.35956
11210667	chr16:11210667:C:G	4.59929e-07	-1.24744e-10	-1.33703	5.25765e-06	-1.24744e-10	-1.34016
11210761	chr16:11210761:C:T	6.38315e-07	-1.24744e-10	-1.00927	7.16524e-06	-1.24744e-10	-1.03061
11210842	chr16:11210842:G:C	1.02504e-06	-1.24744e-10	-0.53561	1.15347e-05	-1.24744e-10	-0.554491
11210942	chr16:11210942:C:T	7.16277e-07	-1.24744e-10	-0.894032	8.08599e-06	-1.24744e-10	-0.909716
11210996	chr16:11210996:C:T	9.42051e-07	-0.720938	0.100899	2.8061e-05	0.274852	0.0596787
11211488	chr16:11211488:C:T	4.31142e-07	-1.40166	-3.55028e-10	5.28611e-06	-1.33477	-3.55028e-10
11211561	chr16:11211561:C:T	4.69785e-07	-1.24744e-10	-1.31582	5.39366e-06	-1.24744e-10	-1.31462
11211747	chr16:11211747:C:A	5.42048e-07	-1.24744e-10	-1.17274	6.15653e-06	-1.24744e-10	-1.18234
11211935	chr16:11211935:A:T	3.1721e-07	-0.937427	-0.771108	3.05568e-06	-1.11722	-0.765623
11211967	chr16:11211967:G:A	3.46693e-07	-1.61966	-3.55028e-10	4.04659e-06	-1.60197	-3.55028e-10
11211979	chr16:11211979:A:G	9.96641e-08	-1.62151	-1.24478	1.16112e-06	-1.61022	-1.24024
11212069	chr16:11212069:T:C	5.41157e-07	-1.24744e-10	-1.17439	6.18668e-06	-1.24744e-10	-1.17745
11212118	chr16:11212118:A:G	1.16529e-07	-1.38236	-1.3276	1.06062e-06	-1.59834	-1.34265
11212215	chr16:11212215:A:C	6.49222e-07	-1.24744e-10	-0.992323	7.4098e-06	-1.24744e-10	-0.997045
11212220	chr16:11212220:C:T	2.52621e-06	-1.24744e-10	0.366378	2.76338e-05	-1.24744e-10	0.319192
11212241	chr16:11212241:C:T	6.61383e-07	-1.24744e-10	-0.973765	7.54774e-06	-1.24744e-10	-0.9786
11212380	chr16:11212380:A:C	3.261e-06	-0.420372	1.04206	5.88171e-05	0.118112	0.956472
11212430	chr16:11212430:G:A	6.54278e-07	-1.24744e-10	-0.984566	7.402e-06	-1.24744e-10	-0.998099
11212476	chr16:11212476:C:T	4.59468e-07	-1.24744e-10	-1.33803	5.25875e-06	-1.24744e-10	-1.33995
11212540	chr16:11212540:T:C	9.41235e-08	-1.6162	-1.30729	1.1778e-06	-1.52921	-1.30699
11212779	chr16:11212779:C:T	4.52467e-07	-1.29958	-0.0537992	4.11936e-06	-1.53075	-0.0533973
11213280	chr16:11213280:G:T	7.30045e-07	-0.874992	-3.55028e-10	1.81564e-05	-0.100827	-3.55028e-10
11213301	chr16:11213301:C:G	3.6951e-07	-0.920339	-0.63558	2.58693e-06	-1.37708	-0.672297
11213571	chr16:11213571:C:T	3.67645e-06	-1.24744e-10	0.741605	4.06003e-05	-1.24744e-10	0.703927
11213877	chr16:11213877:T:C	1.03267e-07	-1.50492	-1.32586	1.22929e-06	-1.45839	-1.33502
11214242	chr16:11214242:A:C	1.07405e-07	-1.59066	-1.20083	1.20205e-06	-1.6186	-1.19722
11214298	chr16:11214298:A:T	9.25312e-08	-1.60217	-1.33838	1.03781e-06	-1.61362	-1.34912
11214481	chr16:11214481:A:C	4.1855e-07	-1.06834	-0.362963	5.19089e-06	-0.991978	-0.360965
11214524	chr16:11214524:C:T	6.27534e-07	-1.24744e-10	-1.0263	7.16963e-06	-1.24744e-10	-1.02999
11214575	chr16:11214575:G:A	4.59439e-07	-1.24744e-10	-1.33809	5.26295e-06	-1.24744e-10	-1.33916
11214662	chr16:11214662:C:T	4.65188e-07	-1.24744e-10	-1.32566	5.33657e-06	-1.24744e-10	-1.32526
11214823	chr16:11214823:G:T	6.63192e-07	-1.24744e-10	-0.971034	7.53142e-06	-1.24744e-10	-0.980766
11214946	chr16:11214946:A:G	6.19698e-07	-1.24744e-10	-1.03887	7.04505e-06	-1.24744e-10	-1.04752
11214986	chr16:11214986:G:A	2.05563e-07	-1.61748	-0.524863	2.43411e-06	-1.59355	-0.51672
11215144	chr16:11215144:T:C	5.44015e-07	-1.24744e-10	-1.16912	6.20486e-06	-1.24744e-10	-1.17452
11215706	chr16:11215706:T:C	1.2605e-06	-1.24744e-10	-0.328838	1.45703e-05	-1.24744e-10	-0.320864
11215894	chr16:11215894:G:A	1.17531e-06	-0.644352	0.245539	7.64481e-06	-1.14453	0.178707
11215961	chr16:11215961:C:T	6.72902e-07	-1.24744e-10	-0.956499	7.63996e-06	-1.24744e-10	-0.966457
11216176	chr16:11216176:AG:A	8.23718e-07	-1.23931	0.485041	7.36057e-06	-1.45882	0.455108
11216286	chr16:11216286:G:A	8.08133e-07	-1.24744e-10	-0.773371	9.32219e-06	-1.24744e-10	-0.767451
11216335	chr16:11216335:C:T	5.68906e-07	-1.24744e-10	-1.12438	6.5039e-06	-1.24744e-10	-1.12745
11216850	chr16:11216850:A:C	9.74119e-08	-1.5835	-1.30565	1.12145e-06	-1.58411	-1.30111
11216926	chr16:11216926:A:T	9.93897e-08	-1.51481	-1.35424	1.0278e-06	-1.61361	-1.35882
11216959	chr16:11216959:A:G	1.36771e-07	-1.45698	-1.09282	1.32249e-06	-1.5925	-1.12784
11216979	chr16:11216979:C:A	4.75918e-07	-0.716574	-0.586278	3.01944e-06	-1.32329	-0.571487
11217099	chr16:11217099:C:T	4.69069e-07	-1.24744e-10	-1.31735	5.35671e-06	-1.24744e-10	-1.3215
11217210	chr16:11217210:G:A	1.09929e-06	-0.81918	0.353504	7.40636e-06	-1.35954	0.362034
11217475	chr16:11217475:T:C	6.05149e-07	-1.24744e-10	-1.06262	6.88352e-06	-1.24744e-10	-1.07072
11217529	chr16:11217529:G:C	5.13108e-07	-1.20383	-0.0237825	4.10548e-06	-1.58701	-0.000519734
11218316	chr16:11218316:C:A	3.12651e-07	-1.02369	-0.699319	2.60983e-06	-1.32785	-0.712716
11218542	chr16:11218542:C:G	7.85908e-07	0.301057	-1.10232	3.2063e-06	-0.736342	-1.09839
11219043	chr16:11219043:A:T	4.21824e-07	-1.03533	-0.388185	3.51956e-06	-1.33775	-0.403761
11219048	chr16:11219048:G:A	5.11905e-07	-1.13129	-0.098671	4.39028e-06	-1.40447	-0.115983
11219057	chr16:11219057:T:C	3.56546e-07	-1.36878	-0.222858	3.78123e-06	-1.44373	-0.226074
11219058	chr16:11219058:G:A	4.99476e-07	-1.24744e-10	-1.25454	5.71577e-06	-1.24744e-10	-1.25662
11219194	chr16:11219194:A:T	1.0322e-07	-1.52786	-1.30337	1.18689e-06	-1.52971	-1.2988
11219350	chr16:11219350:G:A	8.1524e-07	-1.24744e-10	-0.764615	9.23392e-06	-1.24744e-10	-0.776965
11219658	chr16:11219658:A:G	1.211e-07	-1.31234	-1.35914	1.58503e-06	-1.18261	-1.35664
11219828	chr16:11219828:C:T	6.53972e-07	-1.24744e-10	-0.985033	7.42025e-06	-1.24744e-10	-0.995636
11219907	chr16:11219907:A:G	3.37081e-07	-1.33373	-0.314041	3.11302e-06	-1.53598	-0.328279
11220155	chr16:11220155:T:G	5.77421e-07	-1.24744e-10	-1.10953	6.57153e-06	-1.24744e-10	-1.1171
11220388	chr16:11220388:T:G	4.73114e-07	-1.24744e-10	-1.30876	5.41633e-06	-1.24744e-10	-1.31043
11220436	chr16:11220436:G:A	1.00826e-07	-1.50054	-1.35416	1.03262e-06	-1.60895	-1.3588
11220579	chr16:11220579:C:T	6.96912e-07	-1.24744e-10	-0.921439	7.87236e-06	-1.24744e-10	-0.936491
11221114	chr16:11221114:A:G	4.59202e-07	-1.24744e-10	-1.33861	5.2627e-06	-1.24744e-10	-1.3392
11221194	chr16:11221194:A:G	5.86092e-07	-1.24744e-10	-1.09462	6.79547e-06	-1.24744e-10	-1.08359
11221556	chr16:11221556:G:T	4.75705e-07	-1.24744e-10	-1.3033	5.44556e-06	-1.24744e-10	-1.30505
11221782	chr16:11221782:T:A	5.06204e-07	-1.24744e-10	-1.24116	5.92161e-06	-1.24744e-10	-1.22124
11222055	chr16:11222055:C:T	4.76173e-07	-1.24744e-10	-1.30232	5.47379e-06	-1.24744e-10	-1.29988
11222378	chr16:11222378:C:T	4.67011e-07	-1.24744e-10	-1.32175	5.36402e-06	-1.24744e-10	-1.32013
11222805	chr16:11222805:T:C	1.06274e-07	-1.44297	-1.35911	1.05069e-06	-1.59085	-1.35956
11223808	chr16:11223808:A:G	5.15613e-07	-0.740793	-0.481949	2.86463e-06	-1.40271	-0.544698
11224136	chr16:11224136:G:A	4.33978e-07	-0.822935	-0.572171	2.5274e-06	-1.49854	-0.574114
11224649	chr16:11224649:T:C	8.60545e-07	-1.24744e-10	-0.710532	9.75485e-06	-1.24744e-10	-0.722084
11224680	chr16:11224680:A:G	5.0395e-07	-0.429296	-0.816325	2.47389e-06	-1.2351	-0.858953
11225188	chr16:11225188:G:A	9.29076e-08	-1.58288	-1.35362	1.08569e-06	-1.56792	-1.34971
11225288	chr16:11225288:A:C	9.58058e-07	-1.24744e-10	-0.60319	1.08161e-05	-1.24744e-10	-0.618811
11225500	chr16:11225500:C:T	2.5919e-07	-1.10376	-0.806772	1.74325e-06	-1.57841	-0.865688
11225985	chr16:11225985:C:T	7.87005e-07	-1.24744e-10	-0.799863	8.89779e-06	-1.24744e-10	-0.814045
11226063	chr16:11226063:C:T	1.39748e-06	-1.24744e-10	-0.225669	1.61223e-05	-1.24744e-10	-0.219642
11226728	chr16:11226728:A:G	1.78574e-06	-1.24744e-10	0.0194912	2.00227e-05	-1.24744e-10	-0.00298162
11226805	chr16:11226805:G:A	1.14006e-07	-1.40005	-1.3318	1.06193e-06	-1.61711	-1.32265
11226902	chr16:11226902:C:T	4.49588e-07	-1.24744e-10	-1.35977	5.15625e-06	-1.24744e-10	-1.35964
11227120	chr16:11227120:A:G	8.55336e-07	-1.24744e-10	-0.716603	9.68141e-06	-1.24744e-10	-0.729641
11227134	chr16:11227134:C:T	1.19567e-07	-1.33315	-1.35107	1.11957e-06	-1.53183	-1.35508
11227283	chr16:11227283:T:C	8.30197e-07	-1.24744e-10	-0.746436	9.40456e-06	-1.24744e-10	-0.758654
11227351	chr16:11227351:C:G	4.51116e-07	-1.24744e-10	-1.35637	5.17408e-06	-1.24744e-10	-1.35619
11227497	chr16:11227497:C:T	6.26393e-07	-1.02812	-3.55028e-10	4.73569e-06	-1.44472	-3.55028e-10
11227722	chr16:11227722:G:A	4.4964e-07	-1.24744e-10	-1.35965	5.15547e-06	-1.24744e-10	-1.35979
11227841	chr16:11227841:GT:G	9.2046e-08	-1.61966	-1.32615	1.05604e-06	-1.61375	-1.33157
11227866	chr16:11227866:G:C	9.27426e-08	-1.62021	-1.31806	1.06269e-06	-1.61494	-1.3241
11228034	chr16:11228034:T:C	9.06905e-08	-1.6176	-1.34305	1.04459e-06	-1.6094	-1.34682
11228135	chr16:11228135:G:A	6.60851e-07	-0.628123	-0.346447	3.55202e-06	-1.33399	-0.398347
11228351	chr16:11228351:C:G	3.48815e-07	-1.61356	-3.55028e-10	3.97643e-06	-1.61946	-3.55028e-10
11228745	chr16:11228745:G:A	5.17412e-07	-1.24744e-10	-1.21926	5.92397e-06	-1.24744e-10	-1.22084
11228961	chr16:11228961:C:T	1.13561e-07	-1.39388	-1.34188	1.10781e-06	-1.56868	-1.32879
11228969	chr16:11228969:C:T	3.71517e-07	-1.24024	-0.310262	3.82236e-06	-1.34375	-0.315226
11229092	chr16:11229092:A:G	1.29862e-06	-1.24744e-10	-0.299039	1.51602e-05	-1.24744e-10	-0.281172
11229777	chr16:11229777:G:T	1.30183e-07	-1.26789	-1.33126	1.15356e-06	-1.51302	-1.34398
11230123	chr16:11230123:G:A	1.15054e-07	-1.37482	-1.34787	1.08823e-06	-1.56	-1.35529
11230495	chr16:11230495:C:T	9.08052e-08	-1.62056	-1.33882	1.14342e-06	-1.51452	-1.3513
11230689	chr16:11230689:A:G	4.74135e-07	-1.24744e-10	-1.30661	5.47028e-06	-1.24744e-10	-1.30052
11230714	chr16:11230714:AG:A	8.97947e-08	-1.61662	-1.35395	1.04136e-06	-1.60786	-1.35146
11230942	chr16:11230942:T:C	9.69374e-08	-1.57839	-1.31564	1.06538e-06	-1.62047	-1.31604
11230986	chr16:11230986:T:C	1.07037e-07	-1.48589	-1.30904	1.08237e-06	-1.61061	-1.31009
11231082	chr16:11231082:C:T	6.50239e-07	-1.24744e-10	-0.990759	7.43755e-06	-1.24744e-10	-0.993307
11231252	chr16:11231252:C:T	6.91391e-07	-1.24744e-10	-0.929393	7.90594e-06	-1.24744e-10	-0.932234
11231304	chr16:11231304:A:G	1.14326e-06	-1.24744e-10	-0.426458	1.28708e-05	-1.24744e-10	-0.444886
11231358	chr16:11231358:A:G	1.06592e-07	-1.4891	-1.30999	1.08011e-06	-1.61173	-1.31105
11231555	chr16:11231555:A:G	9.44226e-07	-1.24744e-10	-0.617733	1.07927e-05	-1.24744e-10	-0.620976
11231718	chr16:11231718:C:A	5.34312e-07	-1.24744e-10	-1.18712	6.17867e-06	-1.24744e-10	-1.17875
11231732	chr16:11231732:G:A	5.08002e-07	-1.24744e-10	-1.23761	5.80429e-06	-1.24744e-10	-1.24125
11231891	chr16:11231891:C:T	4.57056e-07	-1.24744e-10	-1.34329	5.23768e-06	-1.24744e-10	-1.34397
11231950	chr16:11231950:G:A	4.53164e-07	-1.24744e-10	-1.35184	5.19749e-06	-1.24744e-10	-1.35167
11232090	chr16:11232090:G:A	1.17765e-07	-1.42356	-1.27585	1.12604e-06	-1.58262	-1.29853
11232928	chr16:11232928:G:A	9.03978e-08	-1.60605	-1.35783	1.04288e-06	-1.60148	-1.35639
11233471	chr16:11233471:G:T	2.92794e-07	-1.30685	-0.481773	3.0385e-06	-1.39992	-0.488559
11233500	chr16:11233500:G:C	4.49628e-07	-1.24744e-10	-1.35968	5.15876e-06	-1.24744e-10	-1.35915
11233797	chr16:11233797:C:T	1.17317e-07	-1.62165	-1.08157	1.36141e-06	-1.61666	-1.07467
11234125	chr16:11234125:G:C	2.34729e-06	-1.24744e-10	0.292919	2.60303e-05	-1.24744e-10	0.259414
11234392	chr16:11234392:T:C	2.42562e-07	-1.58902	-0.387817	2.77493e-06	-1.61418	-0.36504
11234742	chr16:11234742:G:A	1.97932e-07	-1.11624	-1.06394	1.35744e-06	-1.59368	-1.10056
11234776	chr16:11234776:C:A	6.50528e-07	-1.24744e-10	-0.990314	7.35849e-06	-1.24744e-10	-1.00399
11234912	chr16:11234912:C:G	4.51406e-07	-1.24744e-10	-1.35573	5.19028e-06	-1.24744e-10	-1.35306
11235080	chr16:11235080:A:C	2.53656e-06	-1.24744e-10	0.370465	2.72434e-05	-1.24744e-10	0.304964
11235263	chr16:11235263:G:A	6.94023e-07	-1.24744e-10	-0.925593	7.82834e-06	-1.24744e-10	-0.942098
11235352	chr16:11235352:G:A	5.17922e-07	-1.24744e-10	-1.21827	5.93574e-06	-1.24744e-10	-1.21886
11236088	chr16:11236088:C:T	1.29675e-06	-1.24744e-10	-0.300479	1.40087e-05	-1.24744e-10	-0.360169
11236237	chr16:11236237:G:A	1.49045e-06	-0.161262	-3.55028e-10	1.21921e-05	-0.49906	-3.55028e-10
11236720	chr16:11236720:C:G	1.95163e-06	-1.24744e-10	0.108323	2.25205e-05	-1.24744e-10	0.114576
11237327	chr16:11237327:T:A	4.9056e-07	-1.24744e-10	-1.27255	5.64114e-06	-1.24744e-10	-1.26976
11237461	chr16:11237461:G:C	4.49772e-07	-1.24744e-10	-1.35936	5.15798e-06	-1.24744e-10	-1.3593
11237519	chr16:11237519:G:C	9.21474e-08	-1.58544	-1.35927	1.26609e-06	-1.40409	-1.35982
11237554	chr16:11237554:A:G	5.27314e-07	-1.24744e-10	-1.2003	5.99804e-06	-1.24744e-10	-1.20842
11237652	chr16:11237652:A:G	1.00495e-07	-1.60202	-1.25597	1.33524e-06	-1.46367	-1.24707
11237753	chr16:11237753:C:G	1.09474e-06	-1.24744e-10	-0.469826	1.20205e-05	-1.24744e-10	-0.513232
11238292	chr16:11238292:C:G	8.8402e-07	-1.24744e-10	-0.683619	9.80417e-06	-1.24744e-10	-0.71704
11238396	chr16:11238396:A:G	5.15196e-07	-1.24744e-10	-1.22355	5.94588e-06	-1.24744e-10	-1.21715
11238401	chr16:11238401:C:T	3.83866e-06	-1.24744e-10	0.784779	4.22049e-05	-1.24744e-10	0.742688
11238421	chr16:11238421:G:A	5.40328e-07	-1.24744e-10	-1.17592	6.12195e-06	-1.24744e-10	-1.18797
11238722	chr16:11238722:A:T	1.04105e-06	-1.24744e-10	-0.520117	1.16226e-05	-1.24744e-10	-0.5469
11238827	chr16:11238827:C:T	1.14187e-06	-1.24744e-10	-0.427673	1.25322e-05	-1.24744e-10	-0.471548
11238847	chr16:11238847:C:T	5.53034e-07	-1.24744e-10	-1.15268	6.28401e-06	-1.24744e-10	-1.16184
11238944	chr16:11238944:A:G	9.0351e-08	-1.60469	-1.35971	1.20141e-06	-1.45774	-1.35861
11238948	chr16:11238948:A:G	9.04408e-08	-1.60358	-1.35982	1.2048e-06	-1.45438	-1.35915
11239100	chr16:11239100:T:G	4.63386e-07	-1.24744e-10	-1.32954	5.29432e-06	-1.24744e-10	-1.33321
11239264	chr16:11239264:T:G	1.21562e-06	-1.24744e-10	-0.365086	1.33251e-05	-1.24744e-10	-0.410203
11239400	chr16:11239400:T:A	1.42172e-06	-1.24744e-10	-0.208475	1.63421e-05	-1.24744e-10	-0.206102
11239427	chr16:11239427:G:C	1.18041e-06	-1.24744e-10	-0.394484	1.29498e-05	-1.24744e-10	-0.43877
11239743	chr16:11239743:C:T	5.70176e-07	-1.24744e-10	-1.12215	6.53142e-06	-1.24744e-10	-1.12322
11239992	chr16:11239992:T:C	5.62452e-07	-1.43918	0.303391	7.16149e-06	-1.28287	0.251738
11240090	chr16:11240090:C:G	5.45956e-07	-1.24744e-10	-1.16556	6.25598e-06	-1.24744e-10	-1.16631
11240384	chr16:11240384:C:T	4.07407e-07	-1.45828	-3.55028e-10	4.24938e-06	-1.55307	-3.55028e-10
11240385	chr16:11240385:G:A	9.16847e-08	-1.6064	-1.34334	1.22168e-06	-1.46221	-1.33741
11240647	chr16:11240647:C:T	1.48746e-07	-1.61735	-0.84851	1.73951e-06	-1.60924	-0.837004
11240908	chr16:11240908:G:A	5.20671e-07	-1.24744e-10	-1.21298	5.97009e-06	-1.24744e-10	-1.21309
11240961	chr16:11240961:C:T	9.02438e-08	-1.60583	-1.35975	1.19849e-06	-1.46006	-1.35873
11241235	chr16:11241235:C:T	9.29698e-08	-1.60219	-1.33364	1.25151e-06	-1.44961	-1.32589
11241385	chr16:11241385:C:G	5.26884e-07	-1.24744e-10	-1.20112	6.03782e-06	-1.24744e-10	-1.20181
11241534	chr16:11241534:C:T	9.11307e-08	-1.59623	-1.35958	1.23336e-06	-1.43191	-1.3582
11242142	chr16:11242142:A:G	1.61548e-07	-1.56776	-0.815538	1.97411e-06	-1.48172	-0.838009
11242334	chr16:11242334:G:A	9.16886e-08	-1.58996	-1.35974	1.25462e-06	-1.41343	-1.35959
11242994	chr16:11242994:T:C	4.78725e-07	-1.24744e-10	-1.29697	5.44264e-06	-1.24744e-10	-1.30559
11243251	chr16:11243251:A:C	5.69265e-07	-1.24744e-10	-1.12375	6.4878e-06	-1.24744e-10	-1.12992
11243588	chr16:11243588:T:A	1.29984e-06	-1.24744e-10	-0.2981	1.46584e-05	-1.24744e-10	-0.314832
11243864	chr16:11243864:G:T	9.08912e-08	-1.62124	-1.3372	1.14067e-06	-1.53709	-1.33114
11243905	chr16:11243905:C:T	5.21664e-07	-1.24744e-10	-1.21107	6.03974e-06	-1.24744e-10	-1.20149
11243948	chr16:11243948:A:G	2.95352e-07	-1.4559	-0.324036	3.11405e-06	-1.48716	-0.376761
11244229	chr16:11244229:T:A	1.11829e-07	-1.39584	-1.35529	1.399e-06	-1.30704	-1.35705
11244425	chr16:11244425:G:A	4.75876e-07	-1.24744e-10	-1.30294	5.43967e-06	-1.24744e-10	-1.30613
11244487	chr16:11244487:T:C	6.16054e-07	-1.24744e-10	-1.04476	7.02968e-06	-1.24744e-10	-1.04971
11244535	chr16:11244535:G:T	1.11779e-07	-1.61022	-1.14135	1.26025e-06	-1.59943	-1.16911
11244579	chr16:11244579:C:A	5.28469e-06	-1.24744e-10	1.10447	5.79749e-05	-1.24744e-10	1.06016
11245004	chr16:11245004:G:A	4.77801e-07	-1.24744e-10	-1.2989	5.44255e-06	-1.24744e-10	-1.3056
11245200	chr16:11245200:C:T	5.35769e-07	-1.24744e-10	-1.1844	6.07484e-06	-1.24744e-10	-1.19569
11245701	chr16:11245701:CG:C	4.9069e-07	-1.24744e-10	-1.27229	5.58245e-06	-1.24744e-10	-1.28022
11246271	chr16:11246271:G:T	9.17559e-08	-1.59432	-1.35465	1.22513e-06	-1.4405	-1.3563
11246473	chr16:11246473:T:C	5.17078e-07	-1.25758	0.0376775	5.2386e-06	-1.31847	-0.0253265
11246664	chr16:11246664:A:G	9.83003e-08	-1.61765	-1.26243	1.12622e-06	-1.61776	-1.26323
11246722	chr16:11246722:G:A	8.9822e-08	-1.61715	-1.35312	1.1429e-06	-1.51496	-1.35132
11246813	chr16:11246813:G:C	1.66113e-07	-1.59013	-0.7653	2.19076e-06	-1.45096	-0.764634
11246863	chr16:11246863:A:G	3.32985e-06	-1.24744e-10	0.642584	3.75795e-05	-1.24744e-10	0.626611
11247591	chr16:11247591:G:A	1.08761e-05	-1.24744e-10	1.82623	0.000119373	-1.24744e-10	1.7824
11247777	chr16:11247777:G:A	5.15023e-07	-1.24744e-10	-1.22389	5.87448e-06	-1.24744e-10	-1.22923
11247924	chr16:11247924:A:T	3.7256e-06	-1.24744e-10	0.754886	4.20131e-05	-1.24744e-10	0.738133
11248115	chr16:11248115:T:C	5.30025e-07	-1.09847	-0.096706	3.83168e-06	-1.53034	-0.126211
11248238	chr16:11248238:A:G	4.57826e-07	-1.24744e-10	-1.34161	5.23973e-06	-1.24744e-10	-1.34358
11248395	chr16:11248395:A:C	2.47649e-06	-1.24744e-10	0.3465	2.87634e-05	-1.24744e-10	0.359254
11248437	chr16:11248437:A:G	3.03549e-07	-1.61995	-0.132607	3.23029e-06	-1.61609	-0.211184
11249165	chr16:11249165:C:A	3.76501e-07	-1.53718	-3.55028e-10	4.84153e-06	-1.42262	-3.55028e-10
11249690	chr16:11249690:C:T	2.56291e-07	-1.48031	-0.44147	2.70927e-06	-1.56992	-0.433247
11249703	chr16:11249703:G:A	4.92899e-07	-1.24744e-10	-1.26779	5.66107e-06	-1.24744e-10	-1.26623
11249732	chr16:11249732:G:T	3.00108e-06	-1.24744e-10	0.538629	3.30752e-05	-1.24744e-10	0.498937
11249869	chr16:11249869:T:C	5.76982e-07	-1.24744e-10	-1.11029	6.58005e-06	-1.24744e-10	-1.11581
11250178	chr16:11250178:A:T	8.58666e-07	-1.24744e-10	-0.712719	9.61244e-06	-1.24744e-10	-0.73679
11250440	chr16:11250440:A:G	4.49638e-07	-1.24744e-10	-1.35966	5.1566e-06	-1.24744e-10	-1.35957
11250743	chr16:11250743:A:G	4.53417e-07	-1.24744e-10	-1.35129	5.18407e-06	-1.24744e-10	-1.35426
11251046	chr16:11251046:C:T	3.19163e-06	0.425958	0.17423	6.59638e-05	0.997404	0.191854
11251180	chr16:11251180:AAG:A	5.80128e-07	-1.10485	-3.55028e-10	6.72273e-06	-1.09435	-3.55028e-10
11251683	chr16:11251683:C:G	1.59217e-06	-1.24744e-10	-0.0952432	1.79221e-05	-1.24744e-10	-0.113814
11251804	chr16:11251804:AAG:A	4.75063e-07	-1.24744e-10	-1.30465	5.43154e-06	-1.24744e-10	-1.30763
11251842	chr16:11251842:G:C	4.59732e-07	-1.53724	0.199786	4.98643e-06	-1.60207	0.208941
11251895	chr16:11251895:G:A	4.55151e-07	-1.24744e-10	-1.34747	5.213e-06	-1.24744e-10	-1.34869
11251897	chr16:11251897:C:T	1.01287e-06	-0.314336	-0.233223	5.3603e-06	-1.01568	-0.305148
11251960	chr16:11251960:G:T	4.72652e-07	-1.24744e-10	-1.30974	5.42604e-06	-1.24744e-10	-1.30864
11252041	chr16:11252041:G:C	1.60532e-06	-1.24744e-10	-0.0870191	1.80692e-05	-1.24744e-10	-0.105642
11252342	chr16:11252342:G:A	4.91732e-07	-1.24744e-10	-1.27016	5.62886e-06	-1.24744e-10	-1.27194
11252729	chr16:11252729:A:G	1.71777e-06	-0.465521	0.446205	1.16096e-05	-0.934156	0.386141
11252883	chr16:11252883:G:A	5.29839e-07	-1.24744e-10	-1.19552	6.0529e-06	-1.24744e-10	-1.19931
11253191	chr16:11253191:T:C	4.14275e-06	-1.24744e-10	0.861018	4.65718e-05	-1.24744e-10	0.841147
11253217	chr16:11253217:C:CT	6.69949e-07	-1.24744e-10	-0.960897	7.5972e-06	-1.24744e-10	-0.972068
11253311	chr16:11253311:A:G	5.98812e-07	-1.24744e-10	-1.07315	6.83364e-06	-1.24744e-10	-1.07799
11253342	chr16:11253342:A:G	2.87113e-07	-1.30014	-0.508085	2.40713e-06	-1.54351	-0.577905
11253454	chr16:11253454:T:C	6.05092e-07	-1.24744e-10	-1.06272	6.89682e-06	-1.24744e-10	-1.06879
11253641	chr16:11253641:C:A	1.17205e-06	-1.24744e-10	-0.40159	1.32398e-05	-1.24744e-10	-0.416619
11254001	chr16:11254001:T:C	1.20454e-05	-1.24744e-10	1.92834	0.000133936	-1.24744e-10	1.89751
11254012	chr16:11254012:G:A	1.18136e-06	-1.24744e-10	-0.393679	1.31913e-05	-1.24744e-10	-0.420294
11254037	chr16:11254037:T:A	4.56126e-07	-1.24744e-10	-1.34533	5.221e-06	-1.24744e-10	-1.34716
11254604	chr16:11254604:T:C	2.1235e-06	-1.24744e-10	0.192725	2.35936e-05	-1.24744e-10	0.161125
11255546	chr16:11255546:A:C	7.31536e-07	-1.24744e-10	-0.872952	8.32551e-06	-1.24744e-10	-0.880525
11255657	chr16:11255657:C:G	4.49655e-07	-1.24744e-10	-1.35962	5.15689e-06	-1.24744e-10	-1.35952
11255683	chr16:11255683:A:G	4.72494e-07	-1.24744e-10	-1.31007	5.42811e-06	-1.24744e-10	-1.30826
11255747	chr16:11255747:G:A	1.58278e-07	-1.57638	-0.827368	1.67702e-06	-1.61926	-0.863569
11255784	chr16:11255784:C:T	4.50285e-07	-1.24744e-10	-1.35822	5.16703e-06	-1.24744e-10	-1.35755
11255821	chr16:11255821:C:T	6.5467e-06	0.498286	0.820332	0.000126825	1.02495	0.818006
11256000	chr16:11256000:C:G	3.45969e-07	-1.62175	-3.55028e-10	3.99824e-06	-1.61399	-3.55028e-10
11256249	chr16:11256249:G:A	4.49868e-07	-1.24744e-10	-1.35914	5.16117e-06	-1.24744e-10	-1.35869
11256551	chr16:11256551:C:T	4.67916e-07	-1.24744e-10	-1.31981	5.34365e-06	-1.24744e-10	-1.32394
11256563	chr16:11256563:C:T	5.47545e-07	-1.24744e-10	-1.16265	6.1862e-06	-1.24744e-10	-1.17753
11257108	chr16:11257108:G:A	4.21982e-07	-1.47377	0.0506336	4.41404e-06	-1.56989	0.0548293
11257134	chr16:11257134:C:T	1.39092e-07	-1.25274	-1.28022	1.1801e-06	-1.55162	-1.28263
11257354	chr16:11257354:A:G	8.41922e-07	-1.44174	0.709332	8.38251e-06	-1.55735	0.683646
11257389	chr16:11257389:G:A	4.5551e-07	-1.24744e-10	-1.34668	5.21734e-06	-1.24744e-10	-1.34786
11257393	chr16:11257393:A:G	5.33334e-07	-1.24744e-10	-1.18895	6.09962e-06	-1.24744e-10	-1.19162
11258347	chr16:11258347:G:T	6.00116e-07	-1.24744e-10	-1.07098	6.75837e-06	-1.24744e-10	-1.08907
11258456	chr16:11258456:A:T	1.72484e-07	-1.2166	-1.1012	1.44785e-06	-1.5227	-1.10707
11258538	chr16:11258538:C:T	6.42549e-07	-1.24744e-10	-1.00266	7.37444e-06	-1.24744e-10	-1.00183
11258911	chr16:11258911:A:G	4.9024e-07	-1.24744e-10	-1.2732	5.60196e-06	-1.24744e-10	-1.27673
11259073	chr16:11259073:G:A	2.57448e-07	-1.42563	-0.491653	2.33918e-06	-1.59042	-0.559631
11259079	chr16:11259079:G:C	7.94582e-07	-1.24744e-10	-0.790282	9.05845e-06	-1.24744e-10	-0.796151
11259094	chr16:11259094:C:G	5.68381e-07	-1.24744e-10	-1.12531	6.41317e-06	-1.24744e-10	-1.1415
11259207	chr16:11259207:G:A	5.2993e-06	0.268558	0.838675	2.68726e-05	-0.540895	0.832156
11259447	chr16:11259447:A:G	2.20316e-07	-1.16964	-0.903395	1.79655e-06	-1.50207	-0.911918
11260103	chr16:11260103:AG:A	5.35598e-07	-1.24744e-10	-1.18471	6.18303e-06	-1.24744e-10	-1.17804
11260223	chr16:11260223:C:T	4.52823e-07	-1.24744e-10	-1.3526	5.18826e-06	-1.24744e-10	-1.35345
11260273	chr16:11260273:T:G	6.94624e-06	-0.455727	1.83358	4.16377e-05	-1.08418	1.81334
11260640	chr16:11260640:T:C	1.39647e-05	1.2026	0.87359	3.14596e-05	-0.401928	0.850784
11260866	chr16:11260866:A:G	4.214e-06	-1.24744e-10	0.878069	4.86619e-05	-1.24744e-10	0.885048
11260963	chr16:11260963:C:T	2.78409e-07	-1.33702	-0.501985	2.41361e-06	-1.54924	-0.569485
11261113	chr16:11261113:A:G	1.82989e-07	-1.18482	-1.07385	1.51116e-06	-1.50703	-1.07995
11261245	chr16:11261245:G:T	5.00487e-07	-1.4861	0.23358	5.27014e-06	-1.57658	0.238792
11261247	chr16:11261247:A:T	5.00705e-07	-1.48566	0.23358	5.27136e-06	-1.57635	0.238792
11261365	chr16:11261365:C:T	4.95683e-07	-1.45133	0.189164	5.14141e-06	-1.55684	0.194314
11261412	chr16:11261412:C:T	4.73079e-07	-1.24744e-10	-1.30884	5.42421e-06	-1.24744e-10	-1.30898
11261416	chr16:11261416:G:C	2.59069e-06	-0.844689	1.23627	1.6319e-05	-1.37828	1.17076
11261474	chr16:11261474:C:T	5.21277e-07	-1.24744e-10	-1.21182	5.95797e-06	-1.24744e-10	-1.21512
11261507	chr16:11261507:C:T	2.76244e-07	-1.35017	-0.496641	2.40734e-06	-1.55685	-0.564475
11261593	chr16:11261593:G:A	2.10471e-07	-1.01797	-1.10078	1.57241e-06	-1.43928	-1.10796
11261748	chr16:11261748:G:A	4.65961e-07	-1.24744e-10	-1.324	5.32681e-06	-1.24744e-10	-1.3271
11261785	chr16:11261785:G:C	5.13962e-07	-1.24744e-10	-1.22595	5.8745e-06	-1.24744e-10	-1.22923
11262193	chr16:11262193:C:G	4.72569e-07	-1.24744e-10	-1.30992	5.38781e-06	-1.24744e-10	-1.31571
11262225	chr16:11262225:C:T	5.56267e-07	-1.24744e-10	-1.14685	6.35935e-06	-1.24744e-10	-1.14992
11262740	chr16:11262740:AT:A	4.70951e-07	-1.24744e-10	-1.31334	5.37578e-06	-1.24744e-10	-1.31795
11262821	chr16:11262821:C:T	3.81162e-07	-1.52487	-3.55028e-10	4.05712e-06	-1.59938	-3.55028e-10
11263097	chr16:11263097:C:T	4.50128e-07	-1.24744e-10	-1.35857	5.163e-06	-1.24744e-10	-1.35833
11263614	chr16:11263614:C:T	5.54005e-07	-1.24744e-10	-1.15092	6.31615e-06	-1.24744e-10	-1.15674
11264003	chr16:11264003:T:G	3.45986e-07	-1.6217	-3.55028e-10	4.02392e-06	-1.60759	-3.55028e-10
11264161	chr16:11264161:G:A	2.8527e-05	1.14837	1.64214	6.10844e-05	-0.497109	1.60952
11264338	chr16:11264338:C:T	6.25885e-07	-1.24744e-10	-1.02893	7.16979e-06	-1.24744e-10	-1.02997
11264374	chr16:11264374:T:C	5.79456e-07	-1.24744e-10	-1.10601	6.53201e-06	-1.24744e-10	-1.12313
11264702	chr16:11264702:C:T	5.5212e-07	-1.24744e-10	-1.15433	6.23568e-06	-1.24744e-10	-1.16956
11264710	chr16:11264710:A:T	4.93242e-07	-1.24744e-10	-1.2671	5.63643e-06	-1.24744e-10	-1.2706
11265305	chr16:11265305:T:C	1.30308e-06	-1.24744e-10	-0.295615	1.45415e-05	-1.24744e-10	-0.322844
11265318	chr16:11265318:T:C	5.30437e-07	-1.24744e-10	-1.1944	6.05867e-06	-1.24744e-10	-1.19836
11265818	chr16:11265818:C:T	3.79798e-07	-0.946473	-0.581987	2.67188e-06	-1.41669	-0.600378
11265823	chr16:11265823:C:T	1.45178e-05	1.85622	0.258819	2.5058e-05	-0.0204738	0.241817
11266072	chr16:11266072:A:G	1.7894e-07	-1.01499	-1.26606	1.34326e-06	-1.43596	-1.26878
11266616	chr16:11266616:T:A	6.15257e-07	-1.24744e-10	-1.04606	7.02578e-06	-1.24744e-10	-1.05026
11266844	chr16:11266844:C:T	1.91163e-07	-1.05782	-1.15715	1.44532e-06	-1.46807	-1.16345
11266845	chr16:11266845:A:G	5.72304e-07	-1.24744e-10	-1.11843	6.53011e-06	-1.24744e-10	-1.12342
11266851	chr16:11266851:T:C	5.69933e-07	-1.24744e-10	-1.12258	6.50325e-06	-1.24744e-10	-1.12755
11266992	chr16:11266992:A:G	2.76573e-06	-0.877767	1.33473	1.77644e-05	-1.39169	1.26904
11267345	chr16:11267345:A:G	8.63056e-06	1.66817	-0.0732058	1.55914e-05	-0.158977	-0.0941532
11267616	chr16:11267616:G:A	1.13438e-06	-1.24744e-10	-0.434259	1.2678e-05	-1.24744e-10	-0.459984
11267676	chr16:11267676:GTGTGTCCACA:G	1.80114e-07	-1.2055	-1.06901	1.46765e-06	-1.539	-1.07718
11268494	chr16:11268494:C:T	1.06899e-05	1.80896	-3.55028e-10	0.00021399	2.36608	-3.55028e-10
11268697	chr16:11268697:T:C	6.40768e-07	-1.24744e-10	-1.00543	7.3126e-06	-1.24744e-10	-1.01025
11268872	chr16:11268872:G:A	2.5697e-06	-0.97177	1.35522	1.71565e-05	-1.44705	1.28958
11269134	chr16:11269134:G:T	1.26239e-06	-1.24744e-10	-0.327336	1.40815e-05	-1.24744e-10	-0.354986
11269146	chr16:11269146:C:G	3.54465e-07	-1.59749	-3.55028e-10	4.20908e-06	-1.5626	-3.55028e-10
11269572	chr16:11269572:G:A	4.9586e-07	-1.24744e-10	-1.26181	5.71499e-06	-1.24744e-10	-1.25676
11269650	chr16:11269650:A:G	6.02167e-07	-1.24744e-10	-1.06756	6.87616e-06	-1.24744e-10	-1.07179
11269835	chr16:11269835:A:G	1.60974e-07	-1.18866	-1.1982	1.58433e-06	-1.33841	-1.20127
11270222	chr16:11270222:A:T	1.50702e-07	-1.23743	-1.21536	1.49639e-06	-1.37866	-1.21813
11270410	chr16:11270410:T:C	4.49564e-07	-1.24744e-10	-1.35982	5.15557e-06	-1.24744e-10	-1.35977
11270560	chr16:11270560:T:G	3.7908e-07	-1.53035	-3.55028e-10	5.11468e-06	-1.36773	-3.55028e-10
11270744	chr16:11270744:T:A	2.40238e-06	-1.24744e-10	0.316117	2.66557e-05	-1.24744e-10	0.283156
11270783	chr16:11270783:T:C	1.58355e-06	-1.24744e-10	-0.100672	1.75778e-05	-1.24744e-10	-0.133214
11270926	chr16:11270926:T:C	6.18417e-07	-1.24744e-10	-1.04093	7.06163e-06	-1.24744e-10	-1.04517
11270954	chr16:11270954:C:G	3.54966e-07	-1.59608	-3.55028e-10	4.21458e-06	-1.5613	-3.55028e-10
11271031	chr16:11271031:C:T	4.93017e-07	-1.24744e-10	-1.26755	5.62551e-06	-1.24744e-10	-1.27254
11271071	chr16:11271071:AG:A	4.49567e-07	-1.24744e-10	-1.35981	5.15567e-06	-1.24744e-10	-1.35975
11271247	chr16:11271247:G:A	2.64257e-06	-0.893659	1.30507	1.7058e-05	-1.40462	1.24139
11271486	chr16:11271486:C:T	1.05857e-06	-1.24744e-10	-0.503422	1.18258e-05	-1.24744e-10	-0.529561
11271559	chr16:11271559:G:A	1.29462e-06	-0.284088	-0.0180394	7.89147e-06	-0.911781	-0.0222844
11271643	chr16:11271643:C:T	2.20321e-05	0.686741	1.84542	9.14114e-05	-0.307265	1.82279
11271746	chr16:11271746:A:T	4.52094e-07	-1.24744e-10	-1.35421	5.17182e-06	-1.24744e-10	-1.35662
11271874	chr16:11271874:T:C	5.36226e-07	-1.24744e-10	-1.18354	6.06078e-06	-1.24744e-10	-1.19801
11272136	chr16:11272136:T:C	1.37495e-06	-1.24744e-10	-0.241929	1.5741e-05	-1.24744e-10	-0.243577
11272401	chr16:11272401:G:A	1.29858e-06	-1.24744e-10	-0.299076	1.47513e-05	-1.24744e-10	-0.308519
11272539	chr16:11272539:C:T	1.26059e-06	-1.24744e-10	-0.328765	1.40695e-05	-1.24744e-10	-0.355839
11272890	chr16:11272890:G:A	2.2031e-06	-1.24744e-10	0.229522	2.42873e-05	-1.24744e-10	0.190103
11273227	chr16:11273227:T:TC	1.55005e-06	-1.24744e-10	-0.122055	1.72243e-05	-1.24744e-10	-0.15353
11273286	chr16:11273286:A:G	5.72943e-07	-1.24744e-10	-1.11731	6.50364e-06	-1.24744e-10	-1.12749
11273620	chr16:11273620:G:A	1.57217e-07	-1.58477	-0.825704	2.40335e-06	-1.28693	-0.836055
11274108	chr16:11274108:ATTGT:A	4.77389e-07	-1.24744e-10	-1.29977	5.47605e-06	-1.24744e-10	-1.29946
11274120	chr16:11274120:T:C	4.49788e-07	-1.24744e-10	-1.35932	5.15951e-06	-1.24744e-10	-1.35901
11274196	chr16:11274196:G:A	4.49649e-07	-1.24744e-10	-1.35963	5.15745e-06	-1.24744e-10	-1.35941
11274328	chr16:11274328:G:T	5.6313e-07	-1.24744e-10	-1.13459	6.55357e-06	-1.24744e-10	-1.11984
11274530	chr16:11274530:A:C	7.13371e-07	-1.24744e-10	-0.898097	8.12826e-06	-1.24744e-10	-0.904501
11274595	chr16:11274595:A:T	2.81106e-06	-1.24744e-10	0.473217	3.18518e-05	-1.24744e-10	0.461244
11274665	chr16:11274665:C:T	5.51519e-07	-1.24744e-10	-1.15542	6.27715e-06	-1.24744e-10	-1.16293
11274707	chr16:11274707:TTTTTG:T	9.71253e-07	-1.24744e-10	-0.589512	1.09254e-05	-1.24744e-10	-0.608755
11274759	chr16:11274759:T:A	1.21717e-06	-1.36377	0.999951	1.1846e-05	-1.51626	0.988399
11275571	chr16:11275571:C:T	1.32545e-06	-1.39942	1.12082	1.30676e-05	-1.53883	1.10912
11275677	chr16:11275677:G:A	9.32591e-07	-1.24744e-10	-0.630131	1.06065e-05	-1.24744e-10	-0.638385
11275839	chr16:11275839:C:G	3.61315e-07	-1.57835	-3.55028e-10	4.521e-06	-1.49112	-3.55028e-10
11275965	chr16:11275965:G:A	6.84299e-06	-1.24744e-10	1.36288	8.22455e-05	-1.24744e-10	1.40986
11276081	chr16:11276081:G:A	3.04166e-06	-1.24744e-10	0.55206	3.34803e-05	-1.24744e-10	0.511108
11276083	chr16:11276083:C:G	1.34195e-06	-1.24744e-10	-0.266218	1.58713e-05	-1.24744e-10	-0.235338
11276090	chr16:11276090:G:A	2.71568e-06	-1.24744e-10	0.438698	2.99262e-05	-1.24744e-10	0.398884
11276596	chr16:11276596:C:T	3.46981e-07	-0.347964	-1.27087	5.92426e-06	0.0343618	-1.25515
11276621	chr16:11276621:G:C	1.39201e-06	-1.24744e-10	-0.229597	1.61652e-05	-1.24744e-10	-0.216985
11276741	chr16:11276741:C:G	1.54176e-06	-1.38713	1.25971	1.51293e-05	-1.53147	1.24825
11276759	chr16:11276759:G:A	1.8414e-07	-1.47017	-0.782226	1.80335e-06	-1.62005	-0.790151
11276762	chr16:11276762:C:T	6.94058e-07	-0.925543	-3.55028e-10	6.42888e-06	-1.13905	-3.55028e-10
11276881	chr16:11276881:C:G	4.49672e-07	-1.24744e-10	-1.35958	5.15557e-06	-1.24744e-10	-1.35977
11277422	chr16:11277422:T:C	9.92804e-08	-1.54527	-1.32488	1.06673e-06	-1.61704	-1.31822
11277453	chr16:11277453:C:T	9.93841e-08	-1.54295	-1.32616	1.06586e-06	-1.61646	-1.31961
11277902	chr16:11277902:C:T	1.38658e-07	-1.47242	-1.06367	2.03657e-06	-1.26894	-1.01964
11278127	chr16:11278127:C:T	4.61995e-07	-1.24744e-10	-1.33255	5.3087e-06	-1.24744e-10	-1.3305
11278323	chr16:11278323:G:A	4.50299e-07	-1.24744e-10	-1.35819	5.16683e-06	-1.24744e-10	-1.35759
11278345	chr16:11278345:A:G	1.3384e-07	-1.50695	-1.0645	1.92482e-06	-1.32408	-1.02093
11278470	chr16:11278470:G:A	1.54025e-07	-1.56788	-0.863107	1.74101e-06	-1.58699	-0.858391
11278799	chr16:11278799:G:A	1.53697e-06	-1.39558	1.26505	2.05645e-05	-1.22777	1.25149
11278878	chr16:11278878:A:G	8.24564e-07	-1.24744e-10	-0.753243	9.39045e-06	-1.24744e-10	-0.760155
11279166	chr16:11279166:C:T	4.08661e-07	-0.232149	-1.22306	6.13573e-06	0.0382123	-1.22393
11279444	chr16:11279444:C:T	1.62864e-06	-1.45085	1.37826	1.64066e-05	-1.56898	1.36682
11279463	chr16:11279463:C:T	1.14173e-06	-1.3998	0.972001	1.52364e-05	-1.2354	0.959243
11279479	chr16:11279479:T:C	9.97e-08	-1.53754	-1.32839	1.0647e-06	-1.6152	-1.32196
11279548	chr16:11279548:G:T	1.00624e-06	-1.45188	0.897762	1.3202e-05	-1.30431	0.88483
11280248	chr16:11280248:G:C	4.52545e-07	-1.24744e-10	-1.35321	5.18354e-06	-1.24744e-10	-1.35436
11280355	chr16:11280355:G:T	2.18397e-06	-1.43923	1.66003	2.21268e-05	-1.55981	1.65675
11281185	chr16:11281185:C:T	1.68602e-06	-1.24744e-10	-0.0379749	1.95963e-05	-1.24744e-10	-0.0245054
11281309	chr16:11281309:C:T	4.54721e-07	-1.24744e-10	-1.34841	5.21881e-06	-1.24744e-10	-1.34758
11281345	chr16:11281345:C:G	7.18317e-07	-1.24744e-10	-0.891187	8.10554e-06	-1.24744e-10	-0.907301
11281352	chr16:11281352:G:A	4.52554e-07	-1.24744e-10	-1.35319	5.18419e-06	-1.24744e-10	-1.35423
11281429	chr16:11281429:G:T	1.01474e-07	-1.5378	-1.31049	1.08593e-06	-1.61505	-1.30236
11281849	chr16:11281849:C:A	4.52696e-07	-1.24744e-10	-1.35288	5.19904e-06	-1.24744e-10	-1.35137
11282100	chr16:11282100:A:T	2.69292e-06	-1.24744e-10	0.430285	3.03919e-05	-1.24744e-10	0.414328
11282172	chr16:11282172:C:T	9.37772e-08	-1.56742	-1.35976	1.06646e-06	-1.57597	-1.35953
11282589	chr16:11282589:A:G	7.53441e-07	-1.42212	0.578667	1.01799e-05	-1.25447	0.575036
11282642	chr16:11282642:C:T	4.67383e-07	-1.24744e-10	-1.32095	5.34536e-06	-1.24744e-10	-1.32362
11282883	chr16:11282883:A:G	1.00271e-07	-1.51194	-1.34829	1.0494e-06	-1.60732	-1.34431
11282941	chr16:11282941:C:G	4.74592e-07	-1.24744e-10	-1.30564	5.42464e-06	-1.24744e-10	-1.3089
11282948	chr16:11282948:TCAGCTCAATTG:T	4.74732e-07	-1.24744e-10	-1.30535	5.44957e-06	-1.24744e-10	-1.30431
11283377	chr16:11283377:G:A	7.47709e-07	-1.39902	0.547936	1.01651e-05	-1.22417	0.543283
11283555	chr16:11283555:G:C	4.55383e-07	-1.24744e-10	-1.34696	5.23254e-06	-1.24744e-10	-1.34495
11284045	chr16:11284045:G:T	2.27797e-06	-1.24744e-10	0.262942	2.59065e-05	-1.24744e-10	0.254644
11284067	chr16:11284067:C:G	2.26406e-06	-1.24744e-10	0.256816	2.57478e-05	-1.24744e-10	0.248501
11284252	chr16:11284252:G:A	4.12528e-07	-1.44579	-3.55028e-10	4.70538e-06	-1.45114	-3.55028e-10
11284294	chr16:11284294:G:A	1.22001e-07	-1.54611	-1.11796	1.33813e-06	-1.59654	-1.11204
11284502	chr16:11284502:C:T	1.12404e-07	-1.55917	-1.18683	1.2576e-06	-1.58896	-1.18168
11284541	chr16:11284541:A:T	4.68034e-07	-1.31956	-3.55028e-10	6.78036e-06	-1.08582	-3.55028e-10
11284705	chr16:11284705:C:T	6.61043e-07	-1.24744e-10	-0.974279	7.41211e-06	-1.24744e-10	-0.996734
11284898	chr16:11284898:T:A	8.92173e-07	-1.24744e-10	-0.674438	1.01564e-05	-1.24744e-10	-0.681742
11285050	chr16:11285050:G:A	1.34812e-06	-1.41551	1.15388	1.33853e-05	-1.54744	1.14174
11285060	chr16:11285060:T:G	4.50994e-07	-1.24744e-10	-1.35665	5.16781e-06	-1.24744e-10	-1.3574
11285386	chr16:11285386:A:G	4.53638e-07	-1.24744e-10	-1.3508	5.19523e-06	-1.24744e-10	-1.35211
11285516	chr16:11285516:C:T	9.24396e-06	0.299729	1.3639	4.61453e-05	-0.520257	1.3522
11285918	chr16:11285918:T:C	1.30592e-07	-1.49434	-1.10169	1.89569e-06	-1.29975	-1.06052
11286081	chr16:11286081:A:G	9.83752e-07	-1.39113	0.814406	1.34908e-05	-1.2086	0.810758
11286228	chr16:11286228:A:C	4.69752e-07	-1.24744e-10	-1.31589	5.3689e-06	-1.24744e-10	-1.31923
11286284	chr16:11286284:G:A	1.88136e-07	-0.958126	-1.27281	1.24407e-06	-1.51152	-1.26994
11286578	chr16:11286578:G:A	4.62535e-07	-1.24744e-10	-1.33138	5.31557e-06	-1.24744e-10	-1.32921
11286813	chr16:11286813:C:G	1.4132e-07	-1.47931	-1.03776	2.06959e-06	-1.28014	-0.992359
11286825	chr16:11286825:C:A	4.92222e-07	-1.24744e-10	-1.26917	5.67581e-06	-1.24744e-10	-1.26364
11287088	chr16:11287088:C:T	1.21986e-06	-1.4103	1.0487	1.65687e-05	-1.23673	1.04439
11287179	chr16:11287179:A:G	6.16822e-07	-1.4316	0.388083	6.25524e-06	-1.55155	0.385124
11287267	chr16:11287267:C:T	4.69099e-07	-1.24744e-10	-1.31729	5.36733e-06	-1.24744e-10	-1.31952
11287639	chr16:11287639:C:T	2.44018e-07	-0.66925	-1.30161	1.38487e-06	-1.36951	-1.30473
11287697	chr16:11287697:T:C	2.51615e-06	-1.24744e-10	0.362389	2.84161e-05	-1.24744e-10	0.347108
11288099	chr16:11288099:T:C	1.4511e-07	-1.52391	-0.966697	1.51221e-06	-1.62117	-0.965107
11288121	chr16:11288121:G:C	4.52292e-07	-1.24744e-10	-1.35377	5.18072e-06	-1.24744e-10	-1.3549
11288144	chr16:11288144:C:G	3.75715e-07	-0.332552	-1.20672	5.9348e-06	-0.0105266	-1.20849
11288158	chr16:11288158:G:A	4.39687e-07	-0.176469	-1.20557	7.10369e-06	0.168002	-1.20724
11288227	chr16:11288227:G:A	4.73345e-07	-1.24744e-10	-1.30827	5.44382e-06	-1.24744e-10	-1.30537
11288611	chr16:11288611:G:A	4.53311e-07	-1.24744e-10	-1.35152	5.19178e-06	-1.24744e-10	-1.35277
11288645	chr16:11288645:T:C	8.96156e-08	-1.61961	-1.35296	1.12485e-06	-1.52873	-1.35347
11288668	chr16:11288668:T:C	1.41678e-07	-1.55764	-0.956903	1.5734e-06	-1.59429	-0.952319
11288675	chr16:11288675:C:T	4.54309e-07	-1.24744e-10	-1.34932	5.20241e-06	-1.24744e-10	-1.35073
11288838	chr16:11288838:C:T	1.38086e-06	-1.44564	1.20801	1.856e-05	-1.28383	1.20499
11288896	chr16:11288896:G:A	7.34773e-07	-0.868536	-3.55028e-10	1.03727e-05	-0.660673	-3.55028e-10
11288901	chr16:11288901:T:C	4.64936e-07	-1.24744e-10	-1.3262	5.3111e-06	-1.24744e-10	-1.33005
11289579	chr16:11289579:A:G	4.51358e-07	-1.24744e-10	-1.35584	5.17154e-06	-1.24744e-10	-1.35668
11289847	chr16:11289847:A:T	1.42625e-06	-1.24744e-10	-0.205293	1.62613e-05	-1.24744e-10	-0.21106
11290279	chr16:11290279:T:C	4.49639e-07	-1.24744e-10	-1.35965	5.15545e-06	-1.24744e-10	-1.35979
11290285	chr16:11290285:G:A	4.49657e-07	-1.24744e-10	-1.35961	5.15544e-06	-1.24744e-10	-1.3598
11290307	chr16:11290307:A:G	5.17091e-07	-1.24744e-10	-1.21988	5.91301e-06	-1.24744e-10	-1.22269
11290884	chr16:11290884:T:C	6.75658e-07	-1.24744e-10	-0.952411	7.71154e-06	-1.24744e-10	-0.957131
11290919	chr16:11290919:T:C	5.25857e-07	-1.24744e-10	-1.20307	6.08681e-06	-1.24744e-10	-1.19372
11290972	chr16:11290972:C:T	1.20204e-06	-1.48756	1.11123	1.62569e-05	-1.33443	1.1231
11291099	chr16:11291099:A:G	6.50861e-07	-1.24744e-10	-0.989802	7.3132e-06	-1.24744e-10	-1.01017
11291154	chr16:11291154:C:T	1.20977e-07	-1.52662	-1.14587	1.70844e-06	-1.35655	-1.10772
11291168	chr16:11291168:C:G	2.97836e-06	-1.24744e-10	0.53103	3.32899e-05	-1.24744e-10	0.505404
11291247	chr16:11291247:G:C	1.23001e-07	-1.30475	-1.35116	1.11232e-06	-1.54282	-1.35058
11291472	chr16:11291472:C:T	1.40944e-07	-1.58429	-0.935442	1.48508e-06	-1.62072	-0.983656
11292011	chr16:11292011:A:G	7.56442e-07	-1.24744e-10	-0.839473	8.46626e-06	-1.24744e-10	-0.86376
11292107	chr16:11292107:C:A	1.15536e-07	-1.38978	-1.32873	1.09239e-06	-1.58177	-1.32972
11292125	chr16:11292125:G:A	6.85216e-07	-1.24744e-10	-0.938365	7.90686e-06	-1.24744e-10	-0.932118
11292595	chr16:11292595:T:C	2.84184e-07	-0.815164	-1.00331	4.80978e-06	-0.45303	-0.976166
11292659	chr16:11292659:G:C	4.57072e-07	-1.24744e-10	-1.34326	5.22907e-06	-1.24744e-10	-1.34561
11292796	chr16:11292796:C:T	5.50374e-06	-1.24744e-10	1.14508	6.05834e-05	-1.24744e-10	1.10417
11292988	chr16:11292988:G:A	5.19599e-07	-1.24744e-10	-1.21504	5.91263e-06	-1.24744e-10	-1.22276
11293080	chr16:11293080:C:T	4.54809e-07	-1.24744e-10	-1.34822	5.20892e-06	-1.24744e-10	-1.34948
11293272	chr16:11293272:C:A	1.21204e-07	-1.59042	-1.0802	1.29623e-06	-1.61964	-1.12074
11293307	chr16:11293307:T:C	9.79479e-08	-1.60289	-1.28077	1.11477e-06	-1.61922	-1.27198
11293440	chr16:11293440:T:G	4.59171e-07	-1.24744e-10	-1.33867	5.25852e-06	-1.24744e-10	-1.34
11293486	chr16:11293486:G:A	5.38539e-06	-1.24744e-10	1.12335	5.92983e-05	-1.24744e-10	1.08273
11293526	chr16:11293526:G:C	7.2027e-07	-1.24744e-10	-0.888472	8.18805e-06	-1.24744e-10	-0.897173
11293718	chr16:11293718:A:G	1.49175e-07	-1.48279	-0.980182	1.57061e-06	-1.57145	-0.976933
11294005	chr16:11294005:GGTGCATTTCATCCTTACA:G	3.49564e-07	-1.61141	-3.55028e-10	4.06066e-06	-1.5985	-3.55028e-10
11294271	chr16:11294271:G:A	1.66528e-06	-1.24744e-10	-0.0503517	1.83044e-05	-1.24744e-10	-0.0927049
11294681	chr16:11294681:C:T	1.78689e-06	-1.24744e-10	0.0201351	1.98351e-05	-1.24744e-10	-0.0123944
11294794	chr16:11294794:A:G	1.37141e-07	-1.61205	-0.935041	1.95663e-06	-1.43632	-0.892302
11295129	chr16:11295129:C:T	7.72945e-07	-1.24744e-10	-0.817891	8.67542e-06	-1.24744e-10	-0.839355
11295429	chr16:11295429:A:C	1.03945e-06	-1.24744e-10	-0.521655	1.20018e-05	-1.24744e-10	-0.514789
11295623	chr16:11295623:C:T	1.33772e-06	-1.60565	1.33628	1.8346e-05	-1.45911	1.36868
11295732	chr16:11295732:G:A	5.83751e-07	-1.49075	0.392122	8.20122e-06	-1.31694	0.421372
11295917	chr16:11295917:C:T	5.11066e-07	-1.42762	0.196017	5.11065e-06	-1.55619	0.187674
11296129	chr16:11296129:C:T	5.74801e-07	-1.51297	0.398897	7.97551e-06	-1.35146	0.427987
11296169	chr16:11296169:G:A	2.20038e-06	-1.24744e-10	0.228287	2.43121e-05	-1.24744e-10	0.191125
11296227	chr16:11296227:G:A	1.59634e-06	-1.61113	1.5185	2.16188e-05	-1.47773	1.55145
11296472	chr16:11296472:G:T	2.0394e-06	-1.24744e-10	0.152314	2.28228e-05	-1.24744e-10	0.127911
11296588	chr16:11296588:T:C	1.46596e-06	-1.49879	1.32096	1.95887e-05	-1.35197	1.32708
11296871	chr16:11296871:G:C	9.97085e-08	-1.58806	-1.27779	1.18094e-06	-1.56176	-1.27177
11296972	chr16:11296972:G:A	5.86491e-07	-1.24744e-10	-1.09394	6.64565e-06	-1.24744e-10	-1.10589
11297055	chr16:11297055:C:T	4.94219e-07	-1.24744e-10	-1.26512	5.64554e-06	-1.24744e-10	-1.26898
11297333	chr16:11297333:G:C	1.08743e-07	-1.56217	-1.21694	1.15318e-06	-1.6147	-1.24262
11297618	chr16:11297618:T:TC	1.8827e-07	-0.946014	-1.28421	2.72002e-06	-0.715016	-1.28419
11297720	chr16:11297720:C:T	1.15799e-06	-1.24744e-10	-0.413655	1.30621e-05	-1.24744e-10	-0.43013
11297853	chr16:11297853:G:A	3.83684e-07	-1.51576	-0.00251765	5.29944e-06	-1.35639	0.0241455
11298241	chr16:11298241:C:T	3.84218e-07	-1.52557	0.00868293	5.28251e-06	-1.37122	0.0357733
11298382	chr16:11298382:A:G	5.16393e-07	-1.24744e-10	-1.22123	5.88473e-06	-1.24744e-10	-1.22749
11298498	chr16:11298498:CACAGCTATAATCCCAGCTCTT:C	4.57866e-07	-1.24744e-10	-1.34152	5.24247e-06	-1.24744e-10	-1.34306
11298708	chr16:11298708:A:G	5.20562e-07	-1.24744e-10	-1.21319	5.92765e-06	-1.24744e-10	-1.22022
11298915	chr16:11298915:C:T	1.63222e-07	-1.62175	-0.751237	1.92426e-06	-1.59802	-0.747289
11299219	chr16:11299219:G:T	6.76011e-07	-1.24744e-10	-0.951889	7.63611e-06	-1.24744e-10	-0.96696
11299306	chr16:11299306:G:C	1.77122e-06	-1.24744e-10	0.0113271	1.98202e-05	-1.24744e-10	-0.0131445
11299350	chr16:11299350:G:A	2.19826e-07	-1.59125	-0.484013	3.09968e-06	-1.40929	-0.459258
11299761	chr16:11299761:C:G	2.10649e-07	-1.6038	-0.514102	2.90703e-06	-1.44426	-0.48846
11299828	chr16:11299828:A:G	1.7558e-07	-1.5858	-0.714202	2.54268e-06	-1.38202	-0.684609
11300018	chr16:11300018:C:A	1.51669e-06	-1.24744e-10	-0.143814	1.68519e-05	-1.24744e-10	-0.175384
11300030	chr16:11300030:G:C	3.01134e-07	-1.61498	-0.145559	4.13263e-06	-1.47732	-0.103616
11300271	chr16:11300271:A:G	2.63193e-07	-1.60088	-0.294332	3.6946e-06	-1.43183	-0.261144
11300398	chr16:11300398:C:T	8.17445e-07	-1.24744e-10	-0.761915	9.42515e-06	-1.24744e-10	-0.756467
11300545	chr16:11300545:T:A	1.98283e-07	-1.58244	-0.595959	2.83269e-06	-1.38679	-0.571834
11301213	chr16:11301213:A:G	7.91015e-07	-1.24744e-10	-0.794781	9.11653e-06	-1.24744e-10	-0.789759
11301252	chr16:11301252:G:A	5.14462e-07	-1.24744e-10	-1.22498	5.92166e-06	-1.24744e-10	-1.22123
11301270	chr16:11301270:A:G	4.66278e-07	-1.24744e-10	-1.32332	5.35321e-06	-1.24744e-10	-1.32215
11301470	chr16:11301470:A:C	4.17605e-07	-1.43356	-3.55028e-10	4.39254e-06	-1.51994	-3.55028e-10
11301834	chr16:11301834:T:G	4.7072e-07	-1.24744e-10	-1.31383	5.41749e-06	-1.24744e-10	-1.31022
11301862	chr16:11301862:C:G	8.52567e-07	-1.24744e-10	-0.719846	9.72325e-06	-1.24744e-10	-0.725329
11302243	chr16:11302243:A:G	4.98223e-07	-1.24744e-10	-1.25705	5.71634e-06	-1.24744e-10	-1.25652
11302922	chr16:11302922:G:A	2.26837e-07	-1.56682	-0.477045	2.9588e-06	-1.44568	-0.469381
11302968	chr16:11302968:A:G	4.56628e-07	-1.24744e-10	-1.34423	5.22135e-06	-1.24744e-10	-1.34709
11302980	chr16:11302980:T:C	4.55761e-07	-1.24744e-10	-1.34613	5.22928e-06	-1.24744e-10	-1.34558
11302983	chr16:11302983:T:C	5.48448e-07	-1.48671	0.325702	5.59235e-06	-1.58963	0.311185
11303226	chr16:11303226:T:C	1.27773e-07	-1.57572	-1.04213	1.33999e-06	-1.62162	-1.08557
11303424	chr16:11303424:T:C	5.33744e-07	-1.24744e-10	-1.18818	6.06664e-06	-1.24744e-10	-1.19704
11303508	chr16:11303508:A:G	8.47415e-07	-1.24744e-10	-0.725907	9.8399e-06	-1.24744e-10	-0.713403
11303592	chr16:11303592:G:A	1.14974e-06	-1.24744e-10	-0.420808	1.29651e-05	-1.24744e-10	-0.43759
11303679	chr16:11303679:G:C	4.76122e-07	-1.24744e-10	-1.30242	5.46753e-06	-1.24744e-10	-1.30102
11303775	chr16:11303775:G:T	5.88626e-07	-1.24744e-10	-1.09031	6.74462e-06	-1.24744e-10	-1.0911
11303855	chr16:11303855:C:T	6.23728e-07	-1.24744e-10	-1.03238	7.20179e-06	-1.24744e-10	-1.02552
11304408	chr16:11304408:T:G	2.81075e-07	-1.45632	-0.37316	3.98569e-06	-1.26668	-0.35046
11304516	chr16:11304516:A:G	8.01438e-07	-1.24744e-10	-0.78169	8.97801e-06	-1.24744e-10	-0.80507
11304542	chr16:11304542:C:T	5.64139e-07	-1.24744e-10	-1.1328	6.49315e-06	-1.24744e-10	-1.1291
11304610	chr16:11304610:C:G	1.68766e-07	-1.62032	-0.719261	2.01258e-06	-1.59129	-0.709138
11304634	chr16:11304634:GAA:G	2.21661e-07	-1.62174	-0.445212	2.63573e-06	-1.60139	-0.429302
11304643	chr16:11304643:T:C	2.50027e-07	-1.19083	-0.7557	1.90812e-06	-1.54718	-0.806549
11304941	chr16:11304941:A:T	2.54412e-07	-1.49106	-0.438084	3.53918e-06	-1.31957	-0.416383
11305032	chr16:11305032:AGT:A	4.56111e-07	-1.24744e-10	-1.34536	5.22483e-06	-1.24744e-10	-1.34643
11305681	chr16:11305681:T:A	1.64822e-07	-1.53497	-0.828263	2.17189e-06	-1.39806	-0.826195
11305721	chr16:11305721:G:C	5.47754e-07	-1.24744e-10	-1.16227	6.2217e-06	-1.24744e-10	-1.17181
11305746	chr16:11305746:C:A	1.90905e-07	-1.49637	-0.719947	2.57034e-06	-1.33826	-0.717552
11305995	chr16:11305995:A:G	5.59051e-07	-1.24744e-10	-1.14186	6.31207e-06	-1.24744e-10	-1.15738
11306697	chr16:11306697:G:A	5.2956e-07	-1.24744e-10	-1.19605	6.02038e-06	-1.24744e-10	-1.2047
11307043	chr16:11307043:C:G	1.44473e-06	-1.29961	1.10718	1.95494e-05	-1.12208	1.09518
11307348	chr16:11307348:A:G	5.25091e-07	-1.24744e-10	-1.20453	6.06246e-06	-1.24744e-10	-1.19773
11307559	chr16:11307559:C:T	4.54932e-07	-1.24744e-10	-1.34795	5.22836e-06	-1.24744e-10	-1.34575
11307622	chr16:11307622:C:T	7.87764e-07	-0.511205	-0.287695	4.44918e-06	-1.15278	-0.35435
11307627	chr16:11307627:C:T	6.67562e-07	-1.24744e-10	-0.964466	7.69007e-06	-1.24744e-10	-0.959919
11307646	chr16:11307646:A:C	2.96242e-07	-1.13133	-0.645586	4.36245e-06	-0.895892	-0.630922
11308003	chr16:11308003:T:C	6.70275e-07	-0.96041	-3.55028e-10	8.67037e-06	-0.839937	-3.55028e-10
11308009	chr16:11308009:G:T	3.63694e-07	-1.30527	-0.266514	5.14577e-06	-1.11229	-0.249378
11308022	chr16:11308022:C:T	7.49654e-07	-1.24744e-10	-0.848486	8.54054e-06	-1.24744e-10	-0.855024
11308493	chr16:11308493:G:A	1.26514e-07	-1.36008	-1.26767	1.8145e-06	-1.16	-1.24404
11308511	chr16:11308511:G:A	1.31674e-07	-1.48299	-1.10478	1.36651e-06	-1.59495	-1.09264
11308542	chr16:11308542:C:T	4.80535e-07	-1.41922	0.126025	4.85591e-06	-1.54748	0.127829
11309051	chr16:11309051:G:A	4.39807e-07	-1.20068	-0.181081	6.40109e-06	-0.980467	-0.162912
11309156	chr16:11309156:G:A	1.2434e-07	-1.38181	-1.26327	1.77172e-06	-1.18883	-1.23907
11309558	chr16:11309558:C:G	4.91213e-07	-1.24744e-10	-1.27122	5.66134e-06	-1.24744e-10	-1.26619
11309613	chr16:11309613:A:G	1.02989e-07	-1.49962	-1.33385	1.06862e-06	-1.60628	-1.32721
11309645	chr16:11309645:C:G	6.68926e-07	-0.962425	-3.55028e-10	1.00627e-05	-0.691014	-3.55028e-10
11309959	chr16:11309959:T:C	4.62111e-07	-1.24744e-10	-1.33229	5.28623e-06	-1.24744e-10	-1.33474
11309998	chr16:11309998:A:T	2.61007e-06	-0.774974	1.17401	1.74006e-05	-1.29818	1.15484
11310036	chr16:11310036:C:T	2.94945e-07	-1.27525	-0.506061	4.20695e-06	-1.07151	-0.491601
11310106	chr16:11310106:G:T	9.199e-07	-1.20507	0.561241	1.28574e-05	-1.01065	0.564725
11310186	chr16:11310186:G:C	8.42085e-07	-1.24744e-10	-0.732218	9.70799e-06	-1.24744e-10	-0.726899
11310896	chr16:11310896:A:G	1.18144e-07	-1.49773	-1.19847	1.2346e-06	-1.60115	-1.18795
11310905	chr16:11310905:T:C	1.20967e-07	-1.51201	-1.16057	1.2763e-06	-1.60679	-1.14909
11311992	chr16:11311992:T:C	4.55429e-07	-1.24744e-10	-1.34686	5.20917e-06	-1.24744e-10	-1.34943
11312161	chr16:11312161:C:G	4.82818e-06	-0.835314	1.84944	3.30279e-05	-1.33233	1.82984
11312210	chr16:11312210:G:A	5.47827e-07	-1.24744e-10	-1.16214	6.19081e-06	-1.24744e-10	-1.17678
11312284	chr16:11312284:G:A	2.48895e-06	-1.24744e-10	0.351519	2.6723e-05	-1.24744e-10	0.285675
11312549	chr16:11312549:C:T	3.77267e-07	-1.53514	-3.55028e-10	4.46014e-06	-1.50467	-3.55028e-10
11312935	chr16:11312935:C:A	1.80683e-07	-1.28848	-0.982876	2.6788e-06	-1.06844	-0.946035
11312946	chr16:11312946:C:T	2.79992e-07	-1.47491	-0.358432	2.68214e-06	-1.62167	-0.391567
11313423	chr16:11313423:G:A	1.22042e-06	-1.2719	0.910755	1.58533e-05	-1.12876	0.892292
11314152	chr16:11314152:G:A	4.06411e-06	-0.980982	1.82283	2.96149e-05	-1.41474	1.80317
11314189	chr16:11314189:C:A	2.67878e-06	-0.955277	1.3803	1.94742e-05	-1.39531	1.36455
11314220	chr16:11314220:T:C	4.71516e-07	-1.24744e-10	-1.31215	5.39187e-06	-1.24744e-10	-1.31496
11314489	chr16:11314489:G:T	4.52845e-07	-1.24744e-10	-1.35255	5.18578e-06	-1.24744e-10	-1.35393
11314515	chr16:11314515:G:T	8.67307e-07	-1.24744e-10	-0.702705	9.99485e-06	-1.24744e-10	-0.697779
11314518	chr16:11314518:C:T	3.82996e-07	-1.52007	-3.55028e-10	4.48753e-06	-1.49855	-3.55028e-10
11314529	chr16:11314529:C:G	4.85539e-07	-1.24744e-10	-1.28284	5.58672e-06	-1.24744e-10	-1.27946
11314725	chr16:11314725:C:G	6.09596e-07	-1.24744e-10	-1.0553	7.05181e-06	-1.24744e-10	-1.04656
11314835	chr16:11314835:C:A	9.90935e-08	-1.55798	-1.31406	1.04947e-06	-1.62175	-1.32982
11314952	chr16:11314952:A:G	5.23195e-07	-1.24744e-10	-1.20814	6.01879e-06	-1.24744e-10	-1.20496
11315006	chr16:11315006:G:A	4.49562e-07	-1.24744e-10	-1.35982	5.15544e-06	-1.24744e-10	-1.3598
11315130	chr16:11315130:C:T	2.13515e-06	-1.24744e-10	0.198195	2.47601e-05	-1.24744e-10	0.209384
11315434	chr16:11315434:G:T	3.15042e-07	-1.01657	-0.698822	2.41238e-06	-1.44201	-0.677225
11315632	chr16:11315632:G:A	2.24776e-07	-1.06447	-0.988523	1.77865e-06	-1.45874	-0.965256
11315984	chr16:11315984:C:T	2.22774e-07	-1.16686	-0.895083	1.85714e-06	-1.51158	-0.869231
11316179	chr16:11316179:C:T	8.92079e-08	-1.61737	-1.35976	1.20909e-06	-1.45419	-1.35579
11317086	chr16:11317086:A:C	4.99233e-07	-1.24744e-10	-1.25503	5.68422e-06	-1.24744e-10	-1.26215
11317853	chr16:11317853:C:T	5.58533e-06	-1.24744e-10	1.1598	6.25013e-05	-1.24744e-10	1.13534
11318170	chr16:11318170:C:T	4.52918e-07	-1.24744e-10	-1.35239	5.19679e-06	-1.24744e-10	-1.35181
11318299	chr16:11318299:C:G	1.60066e-06	-1.24744e-10	-0.0899256	1.82362e-05	-1.24744e-10	-0.0964416
11318310	chr16:11318310:G:A	1.21501e-07	-1.38759	-1.28058	1.68126e-06	-1.22086	-1.25945
11318591	chr16:11318591:A:G	6.52819e-07	-1.51672	0.529923	6.83625e-06	-1.60051	0.522904
11318659	chr16:11318659:C:T	3.96619e-07	-1.50922	0.0241019	4.11051e-06	-1.59893	0.0126297
11318686	chr16:11318686:C:T	4.71864e-07	-1.24744e-10	-1.31141	5.42025e-06	-1.24744e-10	-1.30971
11318757	chr16:11318757:T:G	4.79842e-07	-1.24744e-10	-1.29464	5.52206e-06	-1.24744e-10	-1.2911
11318766	chr16:11318766:G:A	3.94955e-07	-1.50886	0.0195356	4.09247e-06	-1.59877	0.00807153
11318966	chr16:11318966:G:C	8.62995e-07	-1.54643	0.838744	9.17178e-06	-1.61324	0.829521
11319017	chr16:11319017:C:G	7.45012e-07	-1.24744e-10	-0.854698	8.33147e-06	-1.24744e-10	-0.879809
11319070	chr16:11319070:G:A	9.26964e-07	-1.51251	0.876327	9.65898e-06	-1.59914	0.867177
11319208	chr16:11319208:G:T	7.93572e-07	-1.24744e-10	-0.791554	9.14325e-06	-1.24744e-10	-0.786832
11319417	chr16:11319417:G:A	9.32037e-07	-1.52067	0.889948	9.75136e-06	-1.60326	0.880819
11319436	chr16:11319436:G:A	8.49307e-07	-1.52609	0.802411	8.87366e-06	-1.60571	0.788953
11319486	chr16:11319486:A:G	7.2966e-07	-1.24744e-10	-0.875519	8.44697e-06	-1.24744e-10	-0.866041
11319641	chr16:11319641:T:C	4.9143e-07	-1.24744e-10	-1.27078	5.60317e-06	-1.24744e-10	-1.27652
11319732	chr16:11319732:A:C	8.79792e-07	-1.51629	0.827879	9.13719e-06	-1.60179	0.814289
11320209	chr16:11320209:C:A	9.87367e-08	-1.61632	-1.25932	1.11223e-06	-1.62135	-1.27213
11320727	chr16:11320727:G:T	8.87508e-07	-1.24744e-10	-0.67968	9.88452e-06	-1.24744e-10	-0.708878
11320775	chr16:11320775:G:A	4.25947e-07	-1.41378	-3.55028e-10	5.30887e-06	-1.33047	-3.55028e-10
11320840	chr16:11320840:G:C	4.74421e-07	-1.24744e-10	-1.306	5.44937e-06	-1.24744e-10	-1.30435
11320901	chr16:11320901:C:T	1.23637e-07	-1.38551	-1.26523	1.70619e-06	-1.22328	-1.24231
11321041	chr16:11321041:G:A	9.17092e-08	-1.62073	-1.32875	1.06571e-06	-1.60032	-1.33589
11321054	chr16:11321054:T:G	5.99535e-07	-1.07194	-3.55028e-10	6.18715e-06	-1.17737	-3.55028e-10
11321065	chr16:11321065:G:A	4.50349e-07	-1.24744e-10	-1.35808	5.16836e-06	-1.24744e-10	-1.35729
11321260	chr16:11321260:C:T	1.29312e-07	-1.39703	-1.20884	1.79611e-06	-1.23514	-1.17908
11321338	chr16:11321338:G:C	7.4459e-07	-1.24744e-10	-0.855265	8.43455e-06	-1.24744e-10	-0.867512
11321432	chr16:11321432:C:T	1.3301e-07	-1.39448	-1.1832	1.85303e-06	-1.23198	-1.15105
11321533	chr16:11321533:T:C	8.05558e-07	-1.24744e-10	-0.776564	9.32175e-06	-1.24744e-10	-0.767499
11321736	chr16:11321736:A:G	1.0724e-07	-1.59036	-1.20267	1.16345e-06	-1.61621	-1.23225
11321738	chr16:11321738:A:G	5.22351e-07	-1.54867	0.338915	5.53151e-06	-1.61441	0.325024
11321782	chr16:11321782:G:A	1.08695e-07	-1.60891	-1.17065	1.21135e-06	-1.62153	-1.18659
11321927	chr16:11321927:AC:A	9.51457e-08	-1.61249	-1.3002	1.07312e-06	-1.62161	-1.30766
11322286	chr16:11322286:A:G	7.56138e-07	-1.24744e-10	-0.839874	8.55755e-06	-1.24744e-10	-0.853034
11322789	chr16:11322789:C:T	1.10644e-05	-1.24744e-10	1.84339	0.000123231	-1.24744e-10	1.81421
11322822	chr16:11322822:A:G	9.51845e-08	-1.59752	-1.31476	1.07296e-06	-1.62032	-1.3091
11322880	chr16:11322880:C:A	4.71658e-07	-1.24744e-10	-1.31184	5.44974e-06	-1.24744e-10	-1.30428
11322982	chr16:11322982:T:C	9.18144e-08	-1.58942	-1.35891	1.02239e-06	-1.61825	-1.35946
11323236	chr16:11323236:C:G	1.2375e-05	-1.24744e-10	1.95534	0.000137758	-1.24744e-10	1.92565
11323262	chr16:11323262:T:A	4.49668e-07	-1.24744e-10	-1.35959	5.15558e-06	-1.24744e-10	-1.35977
11323512	chr16:11323512:T:G	1.10256e-07	-1.40786	-1.35744	1.02236e-06	-1.61892	-1.35881
11323804	chr16:11323804:G:A	8.84693e-07	-1.24744e-10	-0.682857	9.9755e-06	-1.24744e-10	-0.699717
11323825	chr16:11323825:T:C	2.12378e-07	-0.80246	-1.30727	1.53245e-06	-1.2648	-1.30818
11324008	chr16:11324008:G:T	4.64079e-07	-1.24744e-10	-1.32804	5.35387e-06	-1.24744e-10	-1.32203
11324355	chr16:11324355:G:GT	2.55205e-07	-1.02848	-0.897551	3.41498e-06	-0.904402	-0.867273
11324435	chr16:11324435:T:G	4.88425e-06	-1.24744e-10	1.02567	5.65747e-05	-1.24744e-10	1.03571
11324456	chr16:11324456:C:T	1.00812e-07	-1.60442	-1.25043	1.12511e-06	-1.60633	-1.27563
11324471	chr16:11324471:C:T	1.70968e-07	-1.46382	-0.8628	1.64096e-06	-1.61864	-0.885932
11324621	chr16:11324621:C:T	1.35389e-07	-1.40619	-1.15376	1.85665e-06	-1.25388	-1.1272
11324796	chr16:11324796:C:G	1.19438e-07	-1.48947	-1.19583	1.65031e-06	-1.30598	-1.19291
11324861	chr16:11324861:A:G	4.5498e-07	-1.24744e-10	-1.34784	5.20753e-06	-1.24744e-10	-1.34974
11325066	chr16:11325066:G:A	1.03756e-05	-1.24744e-10	1.77911	0.000115508	-1.24744e-10	1.74949
11325118	chr16:11325118:G:A	3.61961e-06	-1.24744e-10	0.726024	4.22901e-05	-1.24744e-10	0.744705
11325161	chr16:11325161:C:T	1.49285e-07	-1.10251	-1.35973	1.11753e-06	-1.52891	-1.35982
11325713	chr16:11325713:TGCC:T	7.55002e-07	-1.24744e-10	-0.841378	8.74991e-06	-1.24744e-10	-0.830805
11325759	chr16:11325759:C:T	6.65828e-07	-1.24744e-10	-0.967066	7.70539e-06	-1.24744e-10	-0.957929
11326285	chr16:11326285:C:G	1.81059e-07	-0.90945	-1.35982	2.15213e-06	-0.8736	-1.35979
11326328	chr16:11326328:A:G	1.01506e-07	-1.58681	-1.26117	1.10316e-06	-1.61653	-1.28514
11326482	chr16:11326482:G:T	1.13674e-07	-1.51563	-1.21914	1.20289e-06	-1.59429	-1.22083
11326567	chr16:11326567:A:G	5.80156e-07	-1.24744e-10	-1.1048	6.54723e-06	-1.24744e-10	-1.12081
11326701	chr16:11326701:T:C	4.68833e-06	-1.24744e-10	0.984733	5.22816e-05	-1.24744e-10	0.956795
11326836	chr16:11326836:G:A	4.7086e-07	-1.31354	-3.55028e-10	5.739e-06	-1.25256	-3.55028e-10
11327238	chr16:11327238:G:A	1.28201e-07	-1.3201	-1.2944	1.92678e-06	-1.04971	-1.29429
11327656	chr16:11327656:G:T	1.29062e-07	-1.39662	-1.21119	1.89777e-06	-1.14268	-1.21649
11327765	chr16:11327765:T:C	4.56229e-07	-1.24744e-10	-1.3451	5.23069e-06	-1.24744e-10	-1.34531
11328357	chr16:11328357:G:A	5.01583e-06	-1.24744e-10	1.05226	5.59571e-05	-1.24744e-10	1.02474
11328388	chr16:11328388:A:C	1.39751e-07	-1.57844	-0.9498	1.56791e-06	-1.62112	-0.928982
11329042	chr16:11329042:C:G	7.6831e-07	-0.823904	-3.55028e-10	9.91384e-06	-0.705916	-3.55028e-10
11329047	chr16:11329047:G:A	4.51623e-07	-1.24744e-10	-1.35525	5.1758e-06	-1.24744e-10	-1.35585
11329151	chr16:11329151:T:C	5.04124e-06	-1.24744e-10	1.05731	5.62385e-05	-1.24744e-10	1.02975
11329166	chr16:11329166:A:G	4.58772e-06	-1.24744e-10	0.96304	5.11906e-05	-1.24744e-10	0.935708
11329232	chr16:11329232:A:G	3.81593e-06	-1.24744e-10	0.778842	4.25527e-05	-1.24744e-10	0.750894
11329363	chr16:11329363:T:C	6.22336e-07	-1.24744e-10	-1.03462	7.19933e-06	-1.24744e-10	-1.02586
11329583	chr16:11329583:C:T	6.46832e-07	-1.24744e-10	-0.996012	7.49065e-06	-1.24744e-10	-0.986193
11329929	chr16:11329929:A:G	5.07273e-07	-1.24744e-10	-1.23905	5.79993e-06	-1.24744e-10	-1.242
11330382	chr16:11330382:G:A	1.34899e-06	-1.24744e-10	-0.260988	1.51198e-05	-1.24744e-10	-0.283845
11330497	chr16:11330497:G:A	9.26656e-08	-1.6143	-1.3248	1.07549e-06	-1.60576	-1.32132
11330517	chr16:11330517:C:T	5.87516e-07	-1.24744e-10	-1.09219	6.75738e-06	-1.24744e-10	-1.08921
11331154	chr16:11331154:T:G	6.441e-07	-1.4157	0.41546	6.3611e-06	-1.54966	0.400009
11331225	chr16:11331225:A:G	5.85708e-07	-1.24744e-10	-1.09528	6.80778e-06	-1.24744e-10	-1.08178
11331741	chr16:11331741:A:G	1.07031e-06	-1.24744e-10	-0.492395	1.19859e-05	-1.24744e-10	-0.516119
11331798	chr16:11331798:C:A	4.78782e-07	-1.24744e-10	-1.29685	5.46741e-06	-1.24744e-10	-1.30104
11332041	chr16:11332041:C:T	3.6257e-07	-1.57488	-3.55028e-10	4.28102e-06	-1.54566	-3.55028e-10
11332474	chr16:11332474:A:G	1.43e-07	-1.47275	-1.0325	1.38714e-06	-1.62046	-1.05215
11332684	chr16:11332684:G:A	3.16968e-07	-1.39589	-0.313408	2.79394e-06	-1.61298	-0.359413
11333100	chr16:11333100:C:T	1.28159e-07	-1.30682	-1.30801	1.27533e-06	-1.45229	-1.30435
11333115	chr16:11333115:G:C	1.90029e-07	-1.61699	-0.603927	2.31007e-06	-1.55467	-0.607904
11333249	chr16:11333249:C:T	2.41558e-07	-1.61445	-0.366534	2.95698e-06	-1.54613	-0.369551
11333336	chr16:11333336:C:T	1.26303e-07	-1.30297	-1.32644	1.25513e-06	-1.44911	-1.3235
11333569	chr16:11333569:C:G	2.18214e-07	-1.60221	-0.480414	2.72354e-06	-1.51348	-0.484435
11333749	chr16:11333749:G:A	2.06875e-06	-1.24744e-10	0.166603	2.34142e-05	-1.24744e-10	0.153495
11333891	chr16:11333891:A:G	1.13125e-07	-1.39318	-1.34643	1.15414e-06	-1.51181	-1.34469
11333921	chr16:11333921:C:T	4.58201e-07	-1.24744e-10	-1.34079	5.25821e-06	-1.24744e-10	-1.34006
11334244	chr16:11334244:G:T	1.2645e-07	-1.54869	-1.07956	1.62282e-06	-1.44472	-1.07096
11334515	chr16:11334515:A:G	8.9839e-07	-1.62083	0.953336	1.02944e-05	-1.6009	0.932654
11334558	chr16:11334558:G:A	4.6518e-07	-1.24744e-10	-1.32567	5.31838e-06	-1.24744e-10	-1.32868
11334587	chr16:11334587:C:T	6.51991e-07	-1.24744e-10	-0.988068	7.555e-06	-1.24744e-10	-0.97764
11334681	chr16:11334681:G:A	5.37012e-07	-1.40449	0.222407	4.72185e-06	-1.61218	0.164532
11334710	chr16:11334710:C:T	4.8217e-07	-1.24744e-10	-1.2898	5.51903e-06	-1.24744e-10	-1.29165
11334770	chr16:11334770:C:T	4.62616e-07	-1.21897	-0.112233	3.68829e-06	-1.58341	-0.111279
11334786	chr16:11334786:C:G	1.57813e-07	-1.36708	-1.03961	2.2178e-06	-1.20392	-0.999417
11334905	chr16:11334905:G:A	5.50404e-07	-1.46704	0.309592	5.56228e-06	-1.57793	0.29409
11335048	chr16:11335048:T:A	6.88926e-07	-1.37947	0.446503	5.92012e-06	-1.60654	0.385048
11335107	chr16:11335107:T:C	4.49577e-07	-1.24744e-10	-1.35979	5.158e-06	-1.24744e-10	-1.3593
11335201	chr16:11335201:C:G	7.33879e-07	-1.24744e-10	-0.869754	8.26221e-06	-1.24744e-10	-0.888156
11335497	chr16:11335497:C:A	1.81102e-07	-1.32686	-0.942182	1.56918e-06	-1.61912	-0.93017
11336551	chr16:11336551:A:G	1.5064e-06	-1.24744e-10	-0.150621	1.68514e-05	-1.24744e-10	-0.175412
11336615	chr16:11336615:A:G	4.85808e-07	-1.24744e-10	-1.28228	5.52558e-06	-1.24744e-10	-1.29046
11336783	chr16:11336783:A:C	4.76214e-07	-1.24744e-10	-1.30223	5.42293e-06	-1.24744e-10	-1.30921
11337051	chr16:11337051:C:T	7.11934e-07	-1.45279	0.552673	7.14086e-06	-1.57062	0.536605
11337607	chr16:11337607:C:A	2.2992e-07	-1.61807	-0.412297	2.8243e-06	-1.55032	-0.411265
11338001	chr16:11338001:T:C	4.60224e-07	-1.24744e-10	-1.33638	5.25551e-06	-1.24744e-10	-1.34057
11338062	chr16:11338062:T:C	7.14919e-07	-1.43131	0.535379	7.10787e-06	-1.55822	0.519576
11338088	chr16:11338088:G:C	4.82489e-07	-1.24744e-10	-1.28914	5.557e-06	-1.24744e-10	-1.28479
11338149	chr16:11338149:A:G	4.63346e-07	-1.24744e-10	-1.32962	5.29853e-06	-1.24744e-10	-1.33242
11338180	chr16:11338180:C:A	7.78831e-07	-1.24744e-10	-0.810304	8.75913e-06	-1.24744e-10	-0.829751
11338266	chr16:11338266:C:T	4.64145e-07	-1.24744e-10	-1.3279	5.30714e-06	-1.24744e-10	-1.3308
11338354	chr16:11338354:C:G	1.01409e-06	-1.24744e-10	-0.546347	1.13777e-05	-1.24744e-10	-0.568195
11338411	chr16:11338411:CAT:C	1.31919e-05	-1.24744e-10	2.01926	0.000153039	-1.24744e-10	2.03085
11339246	chr16:11339246:G:C	1.09785e-07	-1.41034	-1.35924	1.04283e-06	-1.59864	-1.35927
11339335	chr16:11339335:T:TA	9.16463e-07	-1.24744e-10	-0.647577	1.05754e-05	-1.24744e-10	-0.641317
11339718	chr16:11339718:A:G	1.82144e-06	-1.24744e-10	0.0392839	2.07486e-05	-1.24744e-10	0.0326295
11339785	chr16:11339785:A:G	4.03547e-06	-0.927861	1.76264	2.63243e-05	-1.4458	1.71644
11339883	chr16:11339883:C:G	7.69717e-07	-1.24744e-10	-0.822075	8.65989e-06	-1.24744e-10	-0.841147
11340046	chr16:11340046:G:C	4.49961e-07	-1.24744e-10	-1.35894	5.15626e-06	-1.24744e-10	-1.35964
11340624	chr16:11340624:G:A	1.06831e-06	-1.24744e-10	-0.494266	1.17657e-05	-1.24744e-10	-0.534664
11340822	chr16:11340822:G:A	5.5977e-07	-1.24744e-10	-1.14057	6.3664e-06	-1.24744e-10	-1.14881
11340985	chr16:11340985:C:G	3.38779e-06	-1.04936	1.70919	2.3433e-05	-1.50475	1.65905
11341084	chr16:11341084:C:G	1.53079e-07	-1.59837	-0.838771	1.76498e-06	-1.61625	-0.815461
11341497	chr16:11341497:A:C	3.76109e-07	-1.43652	-0.101703	3.63831e-06	-1.61885	-0.0894758
11341565	chr16:11341565:T:G	2.03383e-06	-1.24744e-10	0.149578	2.31044e-05	-1.24744e-10	0.140175
11341998	chr16:11341998:C:T	1.00014e-07	-1.60824	-1.25455	1.12603e-06	-1.60198	-1.27917
11342126	chr16:11342126:A:G	7.71867e-07	-1.24744e-10	-0.819285	8.93357e-06	-1.24744e-10	-0.810033
11342133	chr16:11342133:T:C	4.19399e-07	-1.21796	-0.211319	5.57021e-06	-1.07673	-0.205688
11342772	chr16:11342772:G:A	9.83326e-08	-1.61072	-1.26902	1.11945e-06	-1.60168	-1.28533
11342839	chr16:11342839:C:T	1.70392e-07	-1.08683	-1.24317	1.23334e-06	-1.53865	-1.25147
11342898	chr16:11342898:T:C	9.68555e-08	-1.60768	-1.2872	1.09738e-06	-1.60526	-1.30167
11343726	chr16:11343726:G:C	1.5008e-07	-1.26767	-1.18927	1.4513e-06	-1.43971	-1.18768
11343750	chr16:11343750:A:C	1.35922e-06	0.0834762	-0.336912	5.14531e-06	-1.00624	-0.355525
11343755	chr16:11343755:C:T	4.71415e-07	-1.24744e-10	-1.31236	5.44751e-06	-1.24744e-10	-1.30469
11343982	chr16:11343982:T:G	5.67918e-07	-1.24744e-10	-1.12612	6.53677e-06	-1.24744e-10	-1.12241
11343999	chr16:11343999:A:C	4.98808e-07	-1.24744e-10	-1.25588	5.75096e-06	-1.24744e-10	-1.25048
11344112	chr16:11344112:G:A	6.24723e-07	-1.45451	0.423723	6.27817e-06	-1.57145	0.408682
11344164	chr16:11344164:G:T	5.26013e-07	-1.38097	0.178194	7.10816e-06	-1.25119	0.212582
11344364	chr16:11344364:T:A	1.43928e-07	-1.34186	-1.15693	1.42443e-06	-1.491	-1.15508
11344370	chr16:11344370:T:C	4.31739e-07	-1.40028	-3.55028e-10	4.82499e-06	-1.42604	-3.55028e-10
11344583	chr16:11344583:C:T	5.32663e-07	-1.24744e-10	-1.19021	6.14912e-06	-1.24744e-10	-1.18354
11344642	chr16:11344642:G:T	7.28594e-07	-1.24744e-10	-0.876982	8.39861e-06	-1.24744e-10	-0.871783
11344708	chr16:11344708:G:C	1.28156e-06	-1.24744e-10	-0.312265	1.47251e-05	-1.24744e-10	-0.310296
11344844	chr16:11344844:C:G	1.20732e-05	-0.498896	2.42954	7.27949e-05	-1.10131	2.3891
11345160	chr16:11345160:T:G	9.75053e-07	-1.24744e-10	-0.585607	1.09845e-05	-1.24744e-10	-0.60336
11345525	chr16:11345525:G:T	7.22155e-06	-1.24744e-10	1.41673	7.85593e-05	-1.24744e-10	1.364
11345639	chr16:11345639:G:A	3.01104e-06	-1.42814	1.97008	2.92506e-05	-1.56227	1.93832
11345726	chr16:11345726:C:T	4.88284e-07	-1.24744e-10	-1.2772	5.60852e-06	-1.24744e-10	-1.27556
11345782	chr16:11345782:T:C	2.16515e-06	0.0796	0.132547	8.22228e-06	-1.03256	0.139561
11345938	chr16:11345938:TTGG:T	4.80681e-07	-1.24744e-10	-1.29289	5.53481e-06	-1.24744e-10	-1.28879
11345946	chr16:11345946:G:C	2.98935e-07	-1.10689	-0.660979	2.28651e-06	-1.51275	-0.660067
11346175	chr16:11346175:C:T	1.35689e-07	-1.59627	-0.961462	1.48728e-06	-1.62001	-0.982893
11346420	chr16:11346420:C:T	4.58094e-07	-1.24744e-10	-1.34102	5.25209e-06	-1.24744e-10	-1.34122
11346722	chr16:11346722:A:C	1.96586e-06	-1.24744e-10	0.115585	2.29298e-05	-1.24744e-10	0.13259
11346901	chr16:11346901:A:G	4.26972e-07	-1.46859	0.0572078	4.35798e-06	-1.57759	0.0497512
11347004	chr16:11347004:C:T	4.49681e-07	-1.45349	0.0939349	4.55862e-06	-1.56931	0.0864775
11347155	chr16:11347155:A:G	1.65011e-06	-1.24744e-10	-0.0595005	1.87102e-05	-1.24744e-10	-0.0707805
11347168	chr16:11347168:C:T	6.18683e-07	-1.24744e-10	-1.0405	7.06485e-06	-1.24744e-10	-1.04472
11347349	chr16:11347349:C:T	8.53775e-07	-1.24744e-10	-0.718431	1.00235e-05	-1.24744e-10	-0.694915
11347478	chr16:11347478:T:C	4.51012e-07	-1.24744e-10	-1.35661	5.17586e-06	-1.24744e-10	-1.35584
11347641	chr16:11347641:T:C	4.09281e-07	-0.71176	-0.741935	3.01065e-06	-1.1802	-0.717488
11348060	chr16:11348060:G:T	4.26053e-07	-1.41353	-3.55028e-10	4.45362e-06	-1.50613	-3.55028e-10
11348123	chr16:11348123:A:G	8.82862e-07	-1.24744e-10	-0.68493	1.02307e-05	-1.24744e-10	-0.674451
11348171	chr16:11348171:T:C	7.70248e-07	-1.48146	0.660073	7.97414e-06	-1.58184	0.658197
11348225	chr16:11348225:C:T	4.3917e-07	-0.546487	-0.836725	2.82322e-06	-1.14863	-0.813344
11348238	chr16:11348238:C:G	6.22306e-07	-1.24744e-10	-1.03467	6.98542e-06	-1.24744e-10	-1.05602
11348799	chr16:11348799:A:G	2.37228e-06	-1.24744e-10	0.303508	2.75314e-05	-1.24744e-10	0.315478
11348843	chr16:11348843:GCT:G	7.22392e-06	-0.488904	1.90596	4.37713e-05	-1.0919	1.87103
11348853	chr16:11348853:G:A	3.99761e-07	-1.59995	0.122722	5.09338e-06	-1.53145	0.15954
11349098	chr16:11349098:T:C	1.33256e-05	-1.24744e-10	2.02935	0.000143031	-1.24744e-10	1.96321
11349326	chr16:11349326:A:G	1.1507e-06	-0.222395	-0.197575	5.2239e-06	-1.15333	-0.193277
11349339	chr16:11349339:AG:A	5.83874e-07	-1.24744e-10	-1.09841	6.74177e-06	-1.24744e-10	-1.09153
11349567	chr16:11349567:C:A	8.41655e-07	-1.48355	0.750823	1.08304e-05	-1.37026	0.75277
11349825	chr16:11349825:A:G	4.81458e-07	-1.24744e-10	-1.29128	5.53247e-06	-1.24744e-10	-1.28921
11350199	chr16:11350199:C:T	3.56759e-06	-1.24744e-10	0.711547	3.82033e-05	-1.24744e-10	0.643074
11350528	chr16:11350528:T:C	4.66853e-07	-1.24744e-10	-1.32208	5.37254e-06	-1.24744e-10	-1.31855
11350546	chr16:11350546:T:C	3.61393e-07	-1.60692	0.0287823	4.56327e-06	-1.54623	0.0644211
11350568	chr16:11350568:C:T	1.11758e-07	-1.39252	-1.35925	1.14494e-06	-1.50597	-1.35852
11350612	chr16:11350612:C:T	4.13805e-06	-1.578	2.43789	5.29465e-05	-1.50012	2.46956
11350859	chr16:11350859:A:G	5.53817e-07	-1.24744e-10	-1.15126	6.33215e-06	-1.24744e-10	-1.15421
11350869	chr16:11350869:C:T	5.04102e-07	-1.46775	0.222433	5.14394e-06	-1.57653	0.214501
11350926	chr16:11350926:A:G	8.75086e-07	-1.24744e-10	-0.693776	1.01374e-05	-1.24744e-10	-0.68362
11351183	chr16:11351183:G:A	4.37249e-07	-1.59268	0.205082	5.61838e-06	-1.517	0.243194
11351259	chr16:11351259:C:T	1.28843e-06	-1.24744e-10	-0.306917	1.42028e-05	-1.24744e-10	-0.346407
11351695	chr16:11351695:T:C	5.6192e-07	-1.24744e-10	-1.13674	6.42339e-06	-1.24744e-10	-1.1399
11351739	chr16:11351739:C:T	6.04649e-07	-1.44675	0.3833	6.11592e-06	-1.56511	0.376155
11351783	chr16:11351783:G:A	4.25626e-07	-1.57827	0.163735	5.52299e-06	-1.49212	0.201192
11351961	chr16:11351961:T:C	3.93491e-07	-1.58494	0.0918938	5.07733e-06	-1.50381	0.128748
11352088	chr16:11352088:C:T	9.38513e-07	-1.24744e-10	-0.623802	1.08791e-05	-1.24744e-10	-0.613004
11352277	chr16:11352277:A:G	7.01059e-07	-1.24744e-10	-0.915506	7.9916e-06	-1.24744e-10	-0.921458
11352366	chr16:11352366:G:A	3.94884e-07	-1.58336	0.0938512	5.10284e-06	-1.50077	0.130716
11352446	chr16:11352446:C:G	5.26159e-07	-1.24744e-10	-1.2025	6.10536e-06	-1.24744e-10	-1.19068
11352623	chr16:11352623:T:G	5.11885e-07	-1.53772	0.307724	6.78776e-06	-1.42926	0.344528
11352790	chr16:11352790:A:G	2.27024e-07	-1.59724	-0.445806	2.83323e-06	-1.53245	-0.42598
11352863	chr16:11352863:CT:C	7.09209e-07	-1.24744e-10	-0.903949	8.08083e-06	-1.24744e-10	-0.910354
11352889	chr16:11352889:C:T	3.38199e-06	-1.24744e-10	0.658121	3.76151e-05	-1.24744e-10	0.627556
11352896	chr16:11352896:G:A	4.69495e-07	-1.24744e-10	-1.31644	5.40369e-06	-1.24744e-10	-1.31277
11352960	chr16:11352960:C:A	4.90459e-07	-1.24744e-10	-1.27276	5.63825e-06	-1.24744e-10	-1.27027
11353216	chr16:11353216:C:G	1.10916e-06	-1.24744e-10	-0.456744	1.22725e-05	-1.24744e-10	-0.492489
11353376	chr16:11353376:C:T	8.42919e-06	-0.472888	2.04425	5.08323e-05	-1.07971	2.00839
11353415	chr16:11353415:C:T	1.9061e-07	-0.981075	-1.23679	1.42336e-06	-1.42029	-1.22654
11353501	chr16:11353501:G:A	9.33839e-07	-1.24744e-10	-0.628794	1.05268e-05	-1.24744e-10	-0.645927
11353604	chr16:11353604:G:C	8.70985e-07	-1.24744e-10	-0.698473	9.82693e-06	-1.24744e-10	-0.714722
11353981	chr16:11353981:T:G	6.94074e-07	-1.24744e-10	-0.92552	8.1114e-06	-1.24744e-10	-0.906578
11354063	chr16:11354063:C:T	4.99872e-06	-0.858852	1.90769	3.48199e-05	-1.32537	1.87571
11354339	chr16:11354339:C:T	7.43808e-07	-1.24744e-10	-0.856316	8.41937e-06	-1.24744e-10	-0.869314
11354499	chr16:11354499:T:G	8.34781e-05	-1.24744e-10	3.86424	0.000899255	-1.24744e-10	3.80172
11354531	chr16:11354531:C:A	1.32981e-06	-1.24744e-10	-0.275306	1.49106e-05	-1.24744e-10	-0.297778
11355410	chr16:11355410:ACAT:A	1.47996e-06	-1.24744e-10	-0.168326	1.7409e-05	-1.24744e-10	-0.142863
11355487	chr16:11355487:T:C	1.61973e-06	-1.24744e-10	-0.078086	1.78699e-05	-1.24744e-10	-0.116732
11355660	chr16:11355660:T:C	2.73395e-06	-1.24744e-10	0.445405	3.06076e-05	-1.24744e-10	0.4214
11355919	chr16:11355919:G:A	1.13015e-07	-1.50946	-1.23112	1.60462e-06	-1.27362	-1.25334
11356005	chr16:11356005:C:T	2.70702e-06	-1.43007	1.86558	3.51191e-05	-1.30883	1.86772
11356630	chr16:11356630:C:T	2.3786e-06	-0.897943	1.20411	1.83349e-05	-1.2812	1.19016
11356796	chr16:11356796:A:T	1.45648e-06	-1.24744e-10	-0.184322	1.71354e-05	-1.24744e-10	-0.158701
11357084	chr16:11357084:CTG:C	4.10839e-06	-1.24744e-10	0.852689	4.58889e-05	-1.24744e-10	0.826375
11357268	chr16:11357268:T:C	1.4151e-06	-1.24744e-10	-0.213145	1.58177e-05	-1.24744e-10	-0.238717
11357328	chr16:11357328:G:A	5.32368e-06	-1.24744e-10	1.11182	6.33492e-05	-1.24744e-10	1.14881
11357444	chr16:11357444:A:G	3.22975e-05	-0.806073	3.72072	0.00020202	-1.40981	3.71833
11357656	chr16:11357656:C:G	4.63963e-07	-1.24744e-10	-1.32829	5.32807e-06	-1.24744e-10	-1.32686
11358018	chr16:11358018:C:T	7.3892e-07	-1.24744e-10	-0.862909	8.42987e-06	-1.24744e-10	-0.868067
11358268	chr16:11358268:C:A	5.99105e-06	-1.24744e-10	1.22992	6.45438e-05	-1.24744e-10	1.1675
11358445	chr16:11358445:G:C	4.49763e-07	-1.24744e-10	-1.35938	5.15763e-06	-1.24744e-10	-1.35937
11358602	chr16:11358602:C:T	2.6883e-06	-1.24744e-10	0.428567	2.99313e-05	-1.24744e-10	0.399055
11358685	chr16:11358685:C:T	5.19043e-07	-1.24744e-10	-1.21611	5.97785e-06	-1.24744e-10	-1.21179
11358717	chr16:11358717:C:T	2.75454e-06	-1.24744e-10	0.452906	3.08288e-05	-1.24744e-10	0.428602
11358816	chr16:11358816:A:T	8.19032e-07	-1.24744e-10	-0.759975	9.12789e-06	-1.24744e-10	-0.788514
11358935	chr16:11358935:C:T	7.74478e-06	-1.24744e-10	1.48668	8.41439e-05	-1.24744e-10	1.43268
11358978	chr16:11358978:G:A	1.87549e-07	-1.04357	-1.19049	1.40279e-06	-1.44865	-1.21274
11359275	chr16:11359275:C:T	5.10474e-07	-1.24744e-10	-1.23276	5.85116e-06	-1.24744e-10	-1.23321
11359309	chr16:11359309:A:G	5.70705e-06	-1.24744e-10	1.18136	6.32787e-05	-1.24744e-10	1.1477
11359404	chr16:11359404:G:A	1.37697e-07	-1.19329	-1.34975	1.13642e-06	-1.51649	-1.35548
11359478	chr16:11359478:G:T	7.35739e-07	-1.24744e-10	-0.867222	8.22025e-06	-1.24744e-10	-0.893248
11359552	chr16:11359552:A:T	2.50769e-06	-1.24744e-10	0.359021	2.78753e-05	-1.24744e-10	0.327894
11359774	chr16:11359774:A:G	2.07595e-06	-1.24744e-10	0.170076	2.28799e-05	-1.24744e-10	0.130409
11360081	chr16:11360081:G:A	2.62007e-06	-1.24744e-10	0.40286	3.11908e-05	-1.24744e-10	0.440273
11360241	chr16:11360241:T:C	3.3929e-06	-1.24744e-10	0.661343	3.99909e-05	-1.24744e-10	0.688803
11360374	chr16:11360374:C:T	3.41518e-06	-1.24744e-10	0.667886	4.02555e-05	-1.24744e-10	0.695398
11360417	chr16:11360417:A:C	6.6103e-07	-1.24744e-10	-0.974299	7.65888e-06	-1.24744e-10	-0.963983
11360579	chr16:11360579:A:G	9.0909e-07	-1.24744e-10	-0.655654	1.03043e-05	-1.24744e-10	-0.667288
11360590	chr16:11360590:G:A	1.69992e-07	-0.98165	-1.3507	2.27924e-06	-0.829654	-1.34635
11360621	chr16:11360621:G:A	4.4412e-07	-1.372	-3.55028e-10	4.95928e-06	-1.39859	-3.55028e-10
11360875	chr16:11360875:A:T	2.21454e-06	-1.24744e-10	0.234703	2.46533e-05	-1.24744e-10	0.205064
11361312	chr16:11361312:C:G	8.92475e-07	-1.4343	0.760197	1.27638e-05	-1.20629	0.753057
11361319	chr16:11361319:CA:C	1.08503e-07	-1.61967	-1.16164	1.32092e-06	-1.59765	-1.12387
11361504	chr16:11361504:G:A	5.88452e-07	-1.24744e-10	-1.0906	6.70592e-06	-1.24744e-10	-1.09686
11361671	chr16:11361671:C:T	1.18339e-05	-1.24744e-10	1.91063	0.000130743	-1.24744e-10	1.87338
11362136	chr16:11362136:T:C	7.67811e-07	-1.3178	0.493249	9.7421e-06	-1.16353	0.440136
11362284	chr16:11362284:G:A	7.80164e-07	-1.24744e-10	-0.808595	8.94069e-06	-1.24744e-10	-0.809236
11362409	chr16:11362409:C:T	4.6729e-06	-1.58296	2.5644	4.91984e-05	-1.60289	2.4989
11362515	chr16:11362515:C:T	1.37831e-06	-1.24744e-10	-0.239486	1.59133e-05	-1.24744e-10	-0.232696
11362565	chr16:11362565:G:A	5.192e-07	-1.24744e-10	-1.21581	5.92611e-06	-1.24744e-10	-1.22048
11362818	chr16:11362818:T:C	5.45066e-07	-1.24744e-10	-1.16719	6.22122e-06	-1.24744e-10	-1.17188
11363068	chr16:11363068:T:C	5.81918e-07	-1.24744e-10	-1.10177	6.63604e-06	-1.24744e-10	-1.10733
11363348	chr16:11363348:A:C	9.03437e-06	-1.24744e-10	1.64069	9.99987e-05	-1.24744e-10	1.60531
11363670	chr16:11363670:C:T	3.84077e-07	-1.53906	0.0218036	4.2289e-06	-1.53295	-0.0249558
11363867	chr16:11363867:C:T	5.43785e-07	-1.24744e-10	-1.16954	6.17177e-06	-1.24744e-10	-1.17986
11364170	chr16:11364170:G:A	5.59738e-07	-1.24744e-10	-1.14063	6.38818e-06	-1.24744e-10	-1.1454
11364212	chr16:11364212:C:T	2.10822e-05	-1.35605	3.84413	0.000251507	-1.21834	3.74596
11364245	chr16:11364245:C:G	4.55226e-07	-1.24744e-10	-1.34731	5.20623e-06	-1.24744e-10	-1.34999
11364311	chr16:11364311:G:A	7.48906e-07	-1.24744e-10	-0.849484	8.31233e-06	-1.24744e-10	-0.882109
11364400	chr16:11364400:C:T	1.85181e-06	-1.24744e-10	0.0558199	2.02519e-05	-1.24744e-10	0.00839928
11364506	chr16:11364506:G:A	7.65344e-07	-1.24744e-10	-0.827774	8.63027e-06	-1.24744e-10	-0.844573
11364730	chr16:11364730:T:C	1.22304e-06	-1.24744e-10	-0.359006	1.42258e-05	-1.24744e-10	-0.344789
11364874	chr16:11364874:G:C	5.59307e-07	-1.24744e-10	-1.1414	6.38433e-06	-1.24744e-10	-1.146
11364943	chr16:11364943:C:T	5.54435e-07	-1.24744e-10	-1.15015	6.32897e-06	-1.24744e-10	-1.15471
11365170	chr16:11365170:A:G	1.17334e-05	-1.24744e-10	1.9021	0.000129117	-1.24744e-10	1.86087
11365237	chr16:11365237:C:G	1.20105e-06	-1.24744e-10	-0.377145	1.36538e-05	-1.24744e-10	-0.385829
11365288	chr16:11365288:C:T	2.52547e-07	-1.45018	-0.486319	3.44498e-06	-1.2354	-0.527528
11365327	chr16:11365327:C:T	1.723e-05	-1.24744e-10	2.28631	0.000186141	-1.24744e-10	2.22666
11365389	chr16:11365389:G:C	1.22192e-06	-1.24744e-10	-0.359923	1.42127e-05	-1.24744e-10	-0.345711
11365488	chr16:11365488:C:G	1.46598e-06	-1.24744e-10	-0.17782	1.70747e-05	-1.24744e-10	-0.162253
11365522	chr16:11365522:A:G	1.22908e-06	-1.24744e-10	-0.354075	1.42964e-05	-1.24744e-10	-0.339843
11365648	chr16:11365648:T:C	2.13964e-07	-0.875881	-1.22641	3.47825e-06	-0.530983	-1.22234
11365670	chr16:11365670:TTGTC:T	4.71955e-07	-1.24744e-10	-1.31121	5.37856e-06	-1.24744e-10	-1.31743
11365818	chr16:11365818:A:T	1.5347e-07	-1.52492	-0.909677	2.16399e-06	-1.29057	-0.937323
11365873	chr16:11365873:G:A	2.60512e-06	-1.24744e-10	0.397135	2.83588e-05	-1.24744e-10	0.345088
11365880	chr16:11365880:T:C	6.52444e-07	-1.24744e-10	-0.987373	7.30121e-06	-1.24744e-10	-1.01181
11366082	chr16:11366082:C:T	1.50958e-07	-1.47535	-0.975748	1.68373e-06	-1.49158	-0.987264
11366415	chr16:11366415:T:C	1.38418e-05	-1.45588	3.52323	0.000148154	-1.40651	3.40491
11366735	chr16:11366735:CACTT:C	1.403e-07	-1.54525	-0.979059	1.55983e-06	-1.56452	-0.990756
11366866	chr16:11366866:G:A	1.32262e-06	-1.24744e-10	-0.280728	1.53926e-05	-1.24744e-10	-0.265964
11366887	chr16:11366887:C:G	4.61691e-07	-1.24744e-10	-1.3332	5.26987e-06	-1.24744e-10	-1.33784
11366926	chr16:11366926:G:C	1.39136e-06	-1.24744e-10	-0.230062	1.6219e-05	-1.24744e-10	-0.213662
11367002	chr16:11367002:A:G	5.69034e-07	-1.24744e-10	-1.12416	6.45461e-06	-1.24744e-10	-1.13505
11367136	chr16:11367136:G:C	5.06441e-07	-1.24744e-10	-1.24069	5.82393e-06	-1.24744e-10	-1.23787
11367276	chr16:11367276:G:A	4.96387e-07	-1.24744e-10	-1.26074	5.67052e-06	-1.24744e-10	-1.26457
11367321	chr16:11367321:T:C	4.50808e-07	-1.24744e-10	-1.35706	5.16732e-06	-1.24744e-10	-1.35749
11367857	chr16:11367857:G:A	2.43844e-06	-1.24744e-10	0.331015	2.66399e-05	-1.24744e-10	0.282561
11367896	chr16:11367896:A:T	3.46371e-07	-1.62059	-3.55028e-10	4.20066e-06	-1.56461	-3.55028e-10
11368024	chr16:11368024:T:C	5.45183e-07	-1.24744e-10	-1.16698	6.21859e-06	-1.24744e-10	-1.17231
11368093	chr16:11368093:A:G	1.0764e-05	-1.24744e-10	1.81586	0.000121607	-1.24744e-10	1.80095
11368116	chr16:11368116:G:C	4.49965e-07	-1.24744e-10	-1.35893	5.16126e-06	-1.24744e-10	-1.35867
11368136	chr16:11368136:G:C	1.62336e-07	-1.46431	-0.914116	2.54827e-06	-1.15205	-0.912382
11368214	chr16:11368214:G:A	7.21277e-07	-0.887075	-3.55028e-10	6.31085e-06	-1.15758	-3.55028e-10
11368229	chr16:11368229:C:T	2.43281e-06	-1.24744e-10	0.328706	2.70232e-05	-1.24744e-10	0.296846
11368547	chr16:11368547:G:A	5.99984e-07	-1.21572	0.144527	5.31717e-06	-1.42437	0.0954631
11368607	chr16:11368607:G:C	4.83979e-07	-1.53993	0.25387	7.26878e-06	-1.26431	0.248054
11369507	chr16:11369507:G:A	6.70133e-07	-1.62114	0.660518	8.07279e-06	-1.53497	0.623617
11369575	chr16:11369575:ATG:A	4.89507e-07	-1.24744e-10	-1.2747	5.63861e-06	-1.24744e-10	-1.27021
11369625	chr16:11369625:C:T	2.83479e-06	-1.24744e-10	0.481624	3.15655e-05	-1.24744e-10	0.452215
11369708	chr16:11369708:C:G	4.53836e-07	-1.24744e-10	-1.35036	5.20865e-06	-1.24744e-10	-1.34953
11369747	chr16:11369747:G:A	2.73537e-07	-1.18933	-0.667328	3.10502e-06	-1.19721	-0.669619
11369855	chr16:11369855:A:G	9.43081e-08	-1.58972	-1.33181	1.16841e-06	-1.5215	-1.32271
11369868	chr16:11369868:C:T	4.86345e-07	-1.24744e-10	-1.28118	5.55524e-06	-1.24744e-10	-1.28511
11370065	chr16:11370065:T:G	3.5474e-07	-1.59671	-3.55028e-10	4.62953e-06	-1.46739	-3.55028e-10
11370227	chr16:11370227:G:A	9.75005e-08	-1.61489	-1.27335	1.14502e-06	-1.61541	-1.24902
11370468	chr16:11370468:C:T	6.35924e-07	-1.61791	0.60489	7.86438e-06	-1.50865	0.571144
11370475	chr16:11370475:G:C	9.09351e-07	-1.5049	0.84953	8.94073e-06	-1.61389	0.804663
11370598	chr16:11370598:G:A	1.00685e-07	-1.61875	-1.23736	1.48022e-06	-1.35834	-1.24931
11370639	chr16:11370639:A:G	6.12357e-06	-0.780047	2.03185	6.8708e-05	-0.682938	1.91296
11370693	chr16:11370693:C:G	1.92043e-07	-1.0562	-1.15418	2.65217e-06	-0.863914	-1.16056
11370743	chr16:11370743:T:G	1.69807e-07	-1.60608	-0.727353	1.96048e-06	-1.6057	-0.720964
11370942	chr16:11370942:C:G	4.1176e-07	-1.44766	-3.55028e-10	4.37503e-06	-1.52394	-3.55028e-10
11371060	chr16:11371060:G:A	4.75083e-07	-1.24744e-10	-1.30461	5.4352e-06	-1.24744e-10	-1.30695
11371485	chr16:11371485:G:C	1.80974e-07	-1.60635	-0.663395	2.12183e-06	-1.58022	-0.667351
11371514	chr16:11371514:C:T	1.96929e-06	-1.24744e-10	0.117329	2.17892e-05	-1.24744e-10	0.0815659
11371711	chr16:11371711:T:C	4.7461e-07	-1.24744e-10	-1.30561	5.47708e-06	-1.24744e-10	-1.29928
11371723	chr16:11371723:A:G	5.25924e-07	-1.24744e-10	-1.20294	5.99626e-06	-1.24744e-10	-1.20871
11372164	chr16:11372164:G:A	1.19965e-07	-1.34338	-1.33752	1.2766e-06	-1.41945	-1.3362
11372359	chr16:11372359:A:G	4.60382e-07	-1.24744e-10	-1.33604	5.28225e-06	-1.24744e-10	-1.3355
11372379	chr16:11372379:C:T	9.77314e-06	-1.24744e-10	1.7193	0.000110456	-1.24744e-10	1.70476
11372496	chr16:11372496:A:AG	2.10899e-06	-1.24744e-10	0.185865	2.48559e-05	-1.24744e-10	0.213245
11372546	chr16:11372546:A:G	6.51233e-07	-1.24744e-10	-0.989231	7.61259e-06	-1.24744e-10	-0.970046
11372654	chr16:11372654:T:C	1.35119e-07	-1.52775	-1.03419	1.45049e-06	-1.58785	-1.04009
11372655	chr16:11372655:C:T	8.41996e-07	-1.24744e-10	-0.732324	9.48572e-06	-1.24744e-10	-0.750061
11372742	chr16:11372742:T:C	1.43037e-07	-1.53289	-0.972104	1.54725e-06	-1.58485	-0.978522
11372884	chr16:11372884:C:T	5.07634e-07	-1.24744e-10	-1.23834	5.76857e-06	-1.24744e-10	-1.24742
11373381	chr16:11373381:A:G	3.87562e-07	-1.50822	-3.55028e-10	4.86195e-06	-1.41841	-3.55028e-10
11373669	chr16:11373669:G:A	3.62995e-06	-1.24744e-10	0.728875	4.04399e-05	-1.24744e-10	0.699968
11373712	chr16:11373712:C:T	1.27663e-06	-1.24744e-10	-0.316119	1.47593e-05	-1.24744e-10	-0.307972
11373920	chr16:11373920:G:A	9.85528e-08	-1.61926	-1.25824	1.14842e-06	-1.61268	-1.24878
11373953	chr16:11373953:G:A	5.72792e-07	-1.11758	-3.55028e-10	7.77223e-06	-0.949291	-3.55028e-10
11373992	chr16:11373992:C:T	4.26806e-07	-1.41177	-3.55028e-10	5.98662e-06	-1.21032	-3.55028e-10
11374410	chr16:11374410:C:T	1.00189e-07	-1.61041	-1.25063	1.15257e-06	-1.58641	-1.27144
11374417	chr16:11374417:G:C	4.92128e-07	-1.6209	0.351546	5.44601e-06	-1.53752	0.23255
11374609	chr16:11374609:A:C	6.9479e-07	-1.24744e-10	-0.924489	8.00174e-06	-1.24744e-10	-0.920189
11374858	chr16:11374858:CTTTGT:C	6.82051e-07	-1.24744e-10	-0.942994	7.88187e-06	-1.24744e-10	-0.935283
11375542	chr16:11375542:A:G	4.75799e-07	-1.3031	-3.55028e-10	7.67356e-06	-0.962068	-3.55028e-10
11375554	chr16:11375554:C:T	4.01227e-07	-1.47357	-3.55028e-10	5.96783e-06	-1.21347	-3.55028e-10
11375579	chr16:11375579:C:G	1.32289e-07	-1.61745	-0.965664	1.60179e-06	-1.56056	-0.968171
11375800	chr16:11375800:G:T	6.22849e-07	-1.24744e-10	-1.03379	7.0228e-06	-1.24744e-10	-1.05069
11375843	chr16:11375843:C:T	3.71067e-07	-1.55172	-3.55028e-10	4.42174e-06	-1.51332	-3.55028e-10
11376494	chr16:11376494:T:C	6.32659e-07	-1.24744e-10	-1.01817	7.17672e-06	-1.24744e-10	-1.02901
11376631	chr16:11376631:C:A	8.66731e-07	-1.24744e-10	-0.70337	1.00088e-05	-1.24744e-10	-0.696382
11376757	chr16:11376757:C:T	1.26243e-07	-1.62106	-1.00883	1.63963e-06	-1.46556	-1.03981
11376815	chr16:11376815:C:T	4.90682e-07	-1.24744e-10	-1.2723	5.65755e-06	-1.24744e-10	-1.26686
11376871	chr16:11376871:C:T	6.30761e-07	-1.24744e-10	-1.02117	7.15554e-06	-1.24744e-10	-1.03196
11377072	chr16:11377072:G:T	1.27336e-06	-1.6195	1.30081	1.31639e-05	-1.58202	1.15965
11377557	chr16:11377557:C:G	4.68289e-07	-1.56276	0.243742	5.18557e-06	-1.61893	0.264966
11377947	chr16:11377947:T:A	1.32565e-07	-1.61474	-0.966279	1.63014e-06	-1.56533	-0.945857
11378308	chr16:11378308:G:A	1.17509e-07	-1.61718	-1.08441	1.41333e-06	-1.58722	-1.06667
11378394	chr16:11378394:A:G	1.35307e-07	-1.61315	-0.947407	1.65454e-06	-1.5697	-0.926625
11378612	chr16:11378612:A:C	1.41876e-07	-1.61158	-0.901565	1.72766e-06	-1.57335	-0.879733
11378613	chr16:11378613:C:T	1.24924e-06	-1.24744e-10	-0.337805	1.44497e-05	-1.24744e-10	-0.329173
11378785	chr16:11378785:T:A	2.47845e-07	-1.58926	-0.366033	2.95052e-06	-1.59699	-0.320877
11378947	chr16:11378947:T:G	2.32651e-06	-1.24744e-10	0.284027	2.59121e-05	-1.24744e-10	0.25486
11378985	chr16:11378985:C:T	1.38866e-07	-1.57459	-0.959994	1.61001e-06	-1.57297	-0.950641
11379525	chr16:11379525:C:T	7.05694e-07	-1.24744e-10	-0.908917	7.98923e-06	-1.24744e-10	-0.921754
11379636	chr16:11379636:T:A	4.17221e-06	-1.24744e-10	0.868102	4.71894e-05	-1.24744e-10	0.85432
11379641	chr16:11379641:A:G	7.23138e-07	-1.24744e-10	-0.884499	8.18394e-06	-1.24744e-10	-0.897675
11379825	chr16:11379825:T:C	7.32719e-07	-1.24744e-10	-0.871336	8.28069e-06	-1.24744e-10	-0.885922
11379875	chr16:11379875:C:A	1.4968e-07	-1.62158	-0.838014	1.91592e-06	-1.48235	-0.867305
11379972	chr16:11379972:T:C	6.34612e-07	-1.24744e-10	-1.01508	7.30416e-06	-1.24744e-10	-1.0114
11380348	chr16:11380348:A:G	9.84586e-08	-1.59627	-1.28219	1.18585e-06	-1.5431	-1.28629
11380619	chr16:11380619:C:G	5.82705e-07	-1.24744e-10	-1.10042	6.63666e-06	-1.24744e-10	-1.10724
11381078	chr16:11381078:A:T	1.00598e-06	-1.24744e-10	-0.55438	1.1397e-05	-1.24744e-10	-0.566498
11381310	chr16:11381310:C:G	9.58163e-08	-1.62173	-1.28393	1.18767e-06	-1.5543	-1.27355
11381471	chr16:11381471:A:G	9.94463e-08	-1.53817	-1.33031	1.08922e-06	-1.58679	-1.3276
11381719	chr16:11381719:A:G	9.88267e-08	-1.59435	-1.28038	1.12218e-06	-1.6104	-1.27417
11381995	chr16:11381995:T:C	1.10613e-07	-1.62167	-1.14039	1.36993e-06	-1.56432	-1.12077
11382018	chr16:11382018:C:G	5.50252e-07	-1.24744e-10	-1.15772	6.41812e-06	-1.24744e-10	-1.14072
11382294	chr16:11382294:A:G	1.00878e-07	-1.6188	-1.23538	1.22709e-06	-1.57022	-1.22498
11382368	chr16:11382368:T:C	2.31442e-07	-1.59113	-0.432634	2.60666e-06	-1.62085	-0.420927
11382382	chr16:11382382:T:C	2.61522e-07	-1.5788	-0.32278	2.91826e-06	-1.61813	-0.310733
11382410	chr16:11382410:C:CATTT	2.3361e-07	-1.61132	-0.403125	2.6847e-06	-1.62051	-0.391768
11382457	chr16:11382457:C:T	9.65773e-08	-1.60531	-1.29245	1.28157e-06	-1.46792	-1.28385
11382468	chr16:11382468:C:G	1.08712e-07	-1.6154	-1.16399	1.46159e-06	-1.44936	-1.17096
11382505	chr16:11382505:T:A	4.66484e-07	-1.32287	-3.55028e-10	5.18968e-06	-1.35318	-3.55028e-10
11382584	chr16:11382584:T:C	4.60169e-07	-1.24744e-10	-1.3365	5.28489e-06	-1.24744e-10	-1.335
11382586	chr16:11382586:A:G	1.52671e-07	-1.60834	-0.83147	2.22506e-06	-1.38105	-0.819012
11382603	chr16:11382603:G:C	8.20699e-07	-1.24744e-10	-0.757942	9.56304e-06	-1.24744e-10	-0.741943
11382761	chr16:11382761:G:A	5.88777e-07	-1.24744e-10	-1.09005	6.75155e-06	-1.24744e-10	-1.09008
11382772	chr16:11382772:T:C	1.03247e-07	-1.60342	-1.22756	1.52865e-06	-1.35298	-1.22248
11382962	chr16:11382962:T:C	1.18807e-07	-1.60774	-1.08286	1.73634e-06	-1.37169	-1.07638
11383012	chr16:11383012:C:G	4.97964e-07	-1.24744e-10	-1.25757	5.6808e-06	-1.24744e-10	-1.26276
11383032	chr16:11383032:G:A	1.57641e-07	-1.59562	-0.812158	1.82259e-06	-1.59919	-0.800401
11383043	chr16:11383043:A:AGAGTACAAAGAGAGGAGGTGCC	7.88284e-07	-1.24744e-10	-0.798239	8.95877e-06	-1.24744e-10	-0.807216
11383158	chr16:11383158:T:C	5.35358e-07	-1.24744e-10	-1.18516	6.09809e-06	-1.24744e-10	-1.19187
11383173	chr16:11383173:C:G	1.70151e-07	-1.61976	-0.711647	1.98681e-06	-1.6105	-0.702818
11383588	chr16:11383588:C:G	1.08461e-07	-1.56822	-1.21349	1.25179e-06	-1.56565	-1.20962
11383617	chr16:11383617:G:A	7.44592e-07	-1.24744e-10	-0.855262	8.38031e-06	-1.24744e-10	-0.873963
11383747	chr16:11383747:C:G	7.77757e-07	-1.24744e-10	-0.811684	9.06888e-06	-1.24744e-10	-0.795
11383900	chr16:11383900:C:T	3.65073e-07	-1.23172	-0.336283	3.0067e-06	-1.50925	-0.38976
11384022	chr16:11384022:T:C	1.19087e-07	-1.34565	-1.34259	1.06972e-06	-1.59343	-1.33902
11384121	chr16:11384121:A:G	1.78585e-07	-1.32913	-0.953898	2.06106e-06	-1.33389	-0.942736
11384291	chr16:11384291:A:G	1.29403e-07	-1.32891	-1.27625	1.13721e-06	-1.58754	-1.28373
11384414	chr16:11384414:G:C	5.58516e-07	-0.678077	-0.464739	3.13658e-06	-1.31874	-0.537975
11384526	chr16:11384526:G:A	8.51206e-07	-1.24744e-10	-0.721444	9.59558e-06	-1.24744e-10	-0.738546
11384777	chr16:11384777:C:T	1.12533e-07	-1.54849	-1.19637	1.49152e-06	-1.39853	-1.20152
11385027	chr16:11385027:A:G	1.60749e-07	-1.06042	-1.32783	1.21134e-06	-1.47592	-1.33221
11385184	chr16:11385184:A:G	4.21592e-07	-1.42406	-3.55028e-10	5.46147e-06	-1.30213	-3.55028e-10
11385229	chr16:11385229:G:T	3.67497e-07	-1.45823	-0.103156	3.44307e-06	-1.60695	-0.156539
11385627	chr16:11385627:C:G	4.78182e-07	-1.24744e-10	-1.29811	5.46196e-06	-1.24744e-10	-1.30204
11385745	chr16:11385745:G:T	6.01564e-07	-1.24744e-10	-1.06856	6.97966e-06	-1.24744e-10	-1.05685
11385853	chr16:11385853:A:G	9.90434e-08	-1.57161	-1.30093	1.09153e-06	-1.61301	-1.29926
11386059	chr16:11386059:G:A	5.13795e-07	-1.24744e-10	-1.22627	5.92865e-06	-1.24744e-10	-1.22005
11386459	chr16:11386459:G:C	5.8687e-07	-1.24744e-10	-1.09329	6.65744e-06	-1.24744e-10	-1.10411
11386830	chr16:11386830:C:G	4.90378e-07	-1.24744e-10	-1.27292	5.60918e-06	-1.24744e-10	-1.27544
11387015	chr16:11387015:G:A	7.31096e-07	-1.24744e-10	-0.873554	8.31002e-06	-1.24744e-10	-0.882386
11387116	chr16:11387116:C:G	4.80975e-07	-1.42719	0.134905	4.77199e-06	-1.53715	0.100063
11387425	chr16:11387425:G:A	4.53403e-07	-1.24744e-10	-1.35132	5.19145e-06	-1.24744e-10	-1.35284
11387468	chr16:11387468:C:G	2.03895e-07	-0.911142	-1.23935	2.0476e-06	-1.02102	-1.26216
11387496	chr16:11387496:A:G	1.06273e-07	-1.49785	-1.30424	1.10487e-06	-1.60127	-1.29885
11387769	chr16:11387769:G:A	3.42645e-07	-1.41821	-0.213193	3.10883e-06	-1.58095	-0.284648
11388041	chr16:11388041:A:G	2.31887e-07	-0.773661	-1.24819	2.51303e-06	-0.807106	-1.27125
11388391	chr16:11388391:C:T	3.00882e-07	-0.767476	-0.993904	3.171e-06	-0.80971	-1.03609
11388462	chr16:11388462:G:A	2.03172e-07	-1.34548	-0.808571	2.32083e-06	-1.3519	-0.806029
11388671	chr16:11388671:A:T	9.94481e-08	-1.59222	-1.27624	1.12153e-06	-1.59729	-1.28787
11388864	chr16:11388864:G:C	1.88491e-07	-1.28419	-0.94486	2.15098e-06	-1.29144	-0.942489
11389045	chr16:11389045:G:C	3.02784e-07	-0.921401	-0.833679	4.99164e-06	-0.525539	-0.866546
11389136	chr16:11389136:A:G	4.56259e-07	-0.739443	-0.605595	5.62605e-06	-0.6336	-0.638841
11389349	chr16:11389349:G:A	2.90054e-07	-0.830746	-0.967284	3.07173e-06	-0.865991	-1.01162
11389504	chr16:11389504:G:A	4.00621e-07	-0.156829	-1.31825	3.97674e-06	-0.291503	-1.32788
11389531	chr16:11389531:A:G	4.49873e-07	-1.24744e-10	-1.35913	5.16057e-06	-1.24744e-10	-1.3588
11389618	chr16:11389618:A:G	4.11203e-07	-0.338844	-1.11017	3.97699e-06	-0.490061	-1.12926
11389794	chr16:11389794:A:G	4.19571e-07	-0.948978	-0.479887	4.27151e-06	-1.01138	-0.536501
11390194	chr16:11390194:T:G	3.27424e-07	-1.5969	-0.0799399	3.76001e-06	-1.57041	-0.105018
11390326	chr16:11390326:T:G	4.80834e-07	-1.24744e-10	-1.29258	5.52764e-06	-1.24744e-10	-1.29009
11390336	chr16:11390336:T:A	2.0549e-07	-1.08266	-1.06004	1.72477e-06	-1.38861	-1.06615
11390450	chr16:11390450:T:C	1.19658e-07	-1.57393	-1.10953	1.58181e-06	-1.43568	-1.1056
11390580	chr16:11390580:G:A	1.31732e-07	-1.55009	-1.03724	1.77901e-06	-1.39203	-1.03176
11390622	chr16:11390622:A:C	4.50996e-07	-1.24744e-10	-1.35664	5.17594e-06	-1.24744e-10	-1.35583
11390692	chr16:11390692:T:C	1.00124e-07	-1.5399	-1.3218	1.20816e-06	-1.49657	-1.31417
11390744	chr16:11390744:G:A	1.28832e-07	-1.59998	-1.0096	1.65573e-06	-1.49165	-1.00395
11390755	chr16:11390755:A:G	1.42398e-07	-1.46913	-1.04034	1.63582e-06	-1.46932	-1.03838
11390787	chr16:11390787:T:C	2.7367e-07	-1.1944	-0.661775	2.28065e-06	-1.51281	-0.662574
11390873	chr16:11390873:C:A	2.48381e-07	-0.62382	-1.32932	1.84918e-06	-1.0622	-1.32291
11390934	chr16:11390934:C:T	1.1389e-07	-1.54087	-1.192	1.20372e-06	-1.62164	-1.19279
11391006	chr16:11391006:C:T	4.53331e-07	-1.24744e-10	-1.35148	5.19217e-06	-1.24744e-10	-1.3527
11391230	chr16:11391230:C:T	4.34865e-07	-1.08957	-0.303489	3.95476e-06	-1.30889	-0.316042
11391258	chr16:11391258:C:A	1.2111e-07	-1.54191	-1.12949	1.28761e-06	-1.62035	-1.12671
11391266	chr16:11391266:T:C	4.1626e-07	-1.16806	-0.268726	3.40912e-06	-1.50294	-0.270457
11391295	chr16:11391295:T:C	1.19849e-07	-1.55096	-1.13091	1.28455e-06	-1.62131	-1.12813
11391476	chr16:11391476:A:T	2.94109e-07	-1.24172	-0.542424	2.64565e-06	-1.43804	-0.588896
11391480	chr16:11391480:A:G	3.69468e-07	-1.15245	-0.403583	3.01165e-06	-1.49456	-0.4028
11391499	chr16:11391499:C:G	3.90311e-07	-1.14512	-0.356039	3.16498e-06	-1.49102	-0.356678
11391532	chr16:11391532:A:G	1.50135e-07	-1.51846	-0.9381	1.55588e-06	-1.61766	-0.940147
11391657	chr16:11391657:C:T	1.64805e-07	-1.35017	-1.01317	1.86986e-06	-1.35829	-1.01569
11391784	chr16:11391784:C:T	1.2752e-07	-1.53354	-1.08628	1.34554e-06	-1.6194	-1.08365
11391955	chr16:11391955:T:C	1.33489e-07	-1.47974	-1.09434	1.36821e-06	-1.60204	-1.0843
11391974	chr16:11391974:A:C	9.73346e-08	-1.53336	-1.35658	1.02479e-06	-1.61975	-1.35561
11392177	chr16:11392177:T:A	2.16702e-07	-0.979655	-1.10992	1.81087e-06	-1.25379	-1.15225
11392252	chr16:11392252:C:T	5.19775e-07	-1.24744e-10	-1.2147	5.95212e-06	-1.24744e-10	-1.2161
11392443	chr16:11392443:C:T	1.0287e-07	-1.49422	-1.34042	1.104e-06	-1.56262	-1.33829
11392457	chr16:11392457:G:A	3.49637e-06	-1.24744e-10	0.691382	4.07371e-05	-1.24744e-10	0.70729
11392461	chr16:11392461:A:G	1.26133e-07	-1.40204	-1.22872	1.2301e-06	-1.57075	-1.222
11392635	chr16:11392635:A:G	1.14908e-07	-1.41378	-1.31019	1.37457e-06	-1.37364	-1.30807
11392690	chr16:11392690:C:T	1.5401e-07	-1.51811	-0.912972	1.68522e-06	-1.59844	-0.879512
11392796	chr16:11392796:C:T	4.4632e-07	-1.36706	-3.55028e-10	4.69037e-06	-1.45434	-3.55028e-10
11392805	chr16:11392805:A:G	1.31242e-07	-1.40759	-1.18347	1.36071e-06	-1.50333	-1.18851
11392811	chr16:11392811:C:T	1.39107e-07	-1.20385	-1.32901	2.42259e-06	-0.796469	-1.31854
11392884	chr16:11392884:C:T	9.57355e-08	-1.54671	-1.3598	1.051e-06	-1.59033	-1.35977
11392923	chr16:11392923:G:A	1.13361e-07	-1.38647	-1.35105	1.17047e-06	-1.49251	-1.34993
11393004	chr16:11393004:G:A	4.81089e-07	-1.24744e-10	-1.29205	5.51763e-06	-1.24744e-10	-1.2919
11393011	chr16:11393011:T:C	1.13636e-07	-1.40738	-1.32773	1.22242e-06	-1.47694	-1.32208
11393302	chr16:11393302:T:C	4.52731e-07	-1.24744e-10	-1.3528	5.19116e-06	-1.24744e-10	-1.35289
11393314	chr16:11393314:G:A	5.22613e-07	-1.24744e-10	-1.20926	5.9827e-06	-1.24744e-10	-1.21098
11393487	chr16:11393487:G:A	9.22068e-08	-1.5928	-1.35126	1.04095e-06	-1.60944	-1.35027
11393515	chr16:11393515:G:A	9.09693e-07	-1.24744e-10	-0.654992	1.03363e-05	-1.24744e-10	-0.66419
11393537	chr16:11393537:C:T	5.25964e-07	-1.24744e-10	-1.20287	5.97275e-06	-1.24744e-10	-1.21264
11393638	chr16:11393638:G:A	5.43666e-07	-1.24744e-10	-1.16976	6.17323e-06	-1.24744e-10	-1.17963
11393727	chr16:11393727:T:TC	4.49811e-07	-1.24744e-10	-1.35927	5.15833e-06	-1.24744e-10	-1.35924
11393782	chr16:11393782:T:A	9.71562e-08	-1.5363	-1.35548	1.06551e-06	-1.584	-1.3524
11394069	chr16:11394069:G:T	1.0731e-07	-1.50408	-1.28829	1.17581e-06	-1.55785	-1.28003
11394194	chr16:11394194:C:T	5.73314e-07	-1.24744e-10	-1.11666	6.59705e-06	-1.24744e-10	-1.11323
11394231	chr16:11394231:G:C	1.15667e-07	-1.57647	-1.14091	1.35157e-06	-1.56052	-1.13806
11394259	chr16:11394259:A:G	1.04766e-07	-1.52878	-1.28759	1.23775e-06	-1.50157	-1.28499
11394298	chr16:11394298:G:T	4.49638e-07	-1.24744e-10	-1.35965	5.15608e-06	-1.24744e-10	-1.35967
11394587	chr16:11394587:G:A	3.00879e-07	-1.34934	-0.412054	2.70608e-06	-1.5162	-0.48815
11394757	chr16:11394757:T:C	1.12057e-07	-1.41066	-1.33843	1.196e-06	-1.48659	-1.33428
11394872	chr16:11394872:A:C	1.09755e-07	-1.41405	-1.3558	1.18587e-06	-1.4762	-1.35317
11394937	chr16:11394937:A:T	4.91952e-07	-1.24744e-10	-1.26972	5.59045e-06	-1.24744e-10	-1.27879
11394995	chr16:11394995:T:G	4.49933e-07	-1.24744e-10	-1.359	5.15649e-06	-1.24744e-10	-1.35959
11395011	chr16:11395011:G:A	4.49572e-07	-1.24744e-10	-1.3598	5.15544e-06	-1.24744e-10	-1.3598
11395015	chr16:11395015:C:T	1.54263e-07	-1.26021	-1.16923	1.40067e-06	-1.45768	-1.20522
11395016	chr16:11395016:A:C	4.50124e-07	-1.24744e-10	-1.35857	5.15778e-06	-1.24744e-10	-1.35934
11395092	chr16:11395092:G:C	1.06237e-07	-1.5476	-1.25483	1.25257e-06	-1.52302	-1.25163
11395117	chr16:11395117:A:T	5.01727e-07	-1.32521	0.0751665	4.44778e-06	-1.49631	-0.0111373
11395161	chr16:11395161:G:A	1.63828e-07	-1.20111	-1.16818	1.45671e-06	-1.41938	-1.20429
11395200	chr16:11395200:G:A	1.2102e-07	-1.38508	-1.28706	1.22863e-06	-1.50541	-1.28854
11395274	chr16:11395274:C:G	1.12837e-07	-1.41325	-1.32891	1.20544e-06	-1.48913	-1.32388
11395317	chr16:11395317:C:A	9.67235e-08	-1.60149	-1.29475	1.09499e-06	-1.62117	-1.28794
11395399	chr16:11395399:G:A	1.09859e-07	-1.44856	-1.32035	1.18197e-06	-1.51825	-1.31442
11395462	chr16:11395462:G:T	1.05379e-07	-1.54058	-1.26995	1.24397e-06	-1.5146	-1.26694
11395592	chr16:11395592:G:A	4.89425e-07	-1.24744e-10	-1.27487	5.66435e-06	-1.24744e-10	-1.26566
11395688	chr16:11395688:T:C	1.2934e-07	-1.44476	-1.1609	1.46294e-06	-1.43115	-1.18825
11395735	chr16:11395735:C:T	4.84411e-07	-1.24744e-10	-1.28516	5.56899e-06	-1.24744e-10	-1.28264
11395795	chr16:11395795:G:A	3.48199e-07	-1.61532	-3.55028e-10	3.97455e-06	-1.61994	-3.55028e-10
11395829	chr16:11395829:C:T	1.6384e-07	-1.62112	-0.748086	1.84901e-06	-1.61924	-0.765959
11395841	chr16:11395841:G:A	4.49567e-07	-1.24744e-10	-1.35981	5.15533e-06	-1.24744e-10	-1.35982
11395869	chr16:11395869:C:G	4.92398e-07	-1.24744e-10	-1.26881	5.59531e-06	-1.24744e-10	-1.27792
11396141	chr16:11396141:C:T	1.06549e-07	-1.44393	-1.35556	1.12657e-06	-1.52361	-1.35706
11396294	chr16:11396294:C:T	1.78401e-07	-1.46745	-0.816613	1.99107e-06	-1.47817	-0.83301
11396315	chr16:11396315:G:T	5.78434e-07	-1.24744e-10	-1.10777	6.55433e-06	-1.24744e-10	-1.11972
11396768	chr16:11396768:C:T	3.66874e-07	-1.32543	-0.237646	3.26735e-06	-1.50005	-0.315819
11396865	chr16:11396865:G:A	9.01201e-07	-1.24744e-10	-0.66437	1.02832e-05	-1.24744e-10	-0.669333
11396902	chr16:11396902:T:A	5.51081e-07	-1.24744e-10	-1.15622	6.36225e-06	-1.24744e-10	-1.14947
11396913	chr16:11396913:G:A	1.18437e-07	-1.37656	-1.31715	1.12992e-06	-1.54425	-1.33345
11397150	chr16:11397150:C:G	2.01062e-07	-1.27157	-0.892911	1.8483e-06	-1.49639	-0.889195
11397388	chr16:11397388:C:T	7.02609e-07	-1.24744e-10	-0.913297	7.87161e-06	-1.24744e-10	-0.936586
11397479	chr16:11397479:T:C	3.71081e-07	-0.338515	-1.21316	6.04685e-06	0.0131557	-1.21347
11397522	chr16:11397522:A:G	1.43459e-07	-1.18566	-1.31639	1.93458e-06	-1.03196	-1.308
11397553	chr16:11397553:G:A	1.10319e-06	-1.24744e-10	-0.462137	1.23506e-05	-1.24744e-10	-0.486142
11398092	chr16:11398092:C:T	4.4963e-07	-1.24744e-10	-1.35967	5.15612e-06	-1.24744e-10	-1.35967
11398121	chr16:11398121:T:A	4.83374e-07	0.0661595	-1.35347	8.18452e-06	0.456662	-1.35427
11398303	chr16:11398303:G:A	9.63189e-08	-1.5922	-1.30823	1.07867e-06	-1.61437	-1.30974
11398323	chr16:11398323:G:A	4.49628e-07	-1.24744e-10	-1.35968	5.15609e-06	-1.24744e-10	-1.35967
11398324	chr16:11398324:C:A	4.49618e-07	-1.24744e-10	-1.3597	5.15598e-06	-1.24744e-10	-1.35969
11398526	chr16:11398526:T:C	1.31484e-07	-1.59827	-0.990937	1.49938e-06	-1.61977	-0.975024
11398782	chr16:11398782:C:A	1.54063e-07	-1.61314	-0.817598	1.75159e-06	-1.58854	-0.850789
11398873	chr16:11398873:C:T	5.00794e-07	-1.24744e-10	-1.2519	5.68981e-06	-1.24744e-10	-1.26117
11398914	chr16:11398914:G:C	4.81358e-07	-1.24744e-10	-1.29149	5.481e-06	-1.24744e-10	-1.29856
11399045	chr16:11399045:C:A	4.50265e-07	-1.24744e-10	-1.35826	5.16356e-06	-1.24744e-10	-1.35822
11399250	chr16:11399250:G:A	1.73813e-07	-1.36786	-0.942255	1.61617e-06	-1.52957	-0.990217
11399361	chr16:11399361:G:A	4.97082e-07	-1.24744e-10	-1.25934	5.6804e-06	-1.24744e-10	-1.26283
11399408	chr16:11399408:C:T	5.50676e-07	-1.24744e-10	-1.15695	6.29584e-06	-1.24744e-10	-1.15996
11399409	chr16:11399409:G:A	1.17092e-07	-1.38771	-1.31743	1.15101e-06	-1.52668	-1.33253
11399505	chr16:11399505:G:A	4.92267e-07	-1.24744e-10	-1.26908	5.65922e-06	-1.24744e-10	-1.26656
11399519	chr16:11399519:T:C	4.51639e-07	-1.24744e-10	-1.35522	5.17043e-06	-1.24744e-10	-1.35689
11399575	chr16:11399575:C:G	4.50054e-07	-1.24744e-10	-1.35873	5.15723e-06	-1.24744e-10	-1.35945
11399690	chr16:11399690:G:A	7.35972e-07	-1.24744e-10	-0.866906	8.34126e-06	-1.24744e-10	-0.878634
11399790	chr16:11399790:T:C	6.69043e-07	-1.24744e-10	-0.96225	7.74534e-06	-1.24744e-10	-0.952757
11400296	chr16:11400296:T:C	4.5778e-07	-1.24744e-10	-1.34171	5.27602e-06	-1.24744e-10	-1.33668
11400353	chr16:11400353:G:A	5.52098e-07	-1.24744e-10	-1.15437	6.2681e-06	-1.24744e-10	-1.16438
11400672	chr16:11400672:C:T	7.07786e-07	-1.24744e-10	-0.905957	8.26828e-06	-1.24744e-10	-0.887422
11400738	chr16:11400738:G:A	6.25746e-07	-1.24744e-10	-1.02915	7.07311e-06	-1.24744e-10	-1.04355
11400777	chr16:11400777:C:T	4.86826e-07	-1.24744e-10	-1.28019	5.59596e-06	-1.24744e-10	-1.2778
11400820	chr16:11400820:C:T	4.5088e-07	-1.24744e-10	-1.3569	5.16755e-06	-1.24744e-10	-1.35745
11400937	chr16:11400937:T:C	1.94601e-07	-1.38101	-0.816138	2.51727e-06	-1.28036	-0.796318
11401184	chr16:11401184:A:G	4.49656e-07	-1.24744e-10	-1.35962	5.16038e-06	-1.24744e-10	-1.35884
11401230	chr16:11401230:G:GC	4.70817e-07	-1.24744e-10	-1.31363	5.44091e-06	-1.24744e-10	-1.3059
11401357	chr16:11401357:C:T	5.14773e-07	-1.24744e-10	-1.22437	5.83968e-06	-1.24744e-10	-1.23517
11401460	chr16:11401460:T:C	1.86386e-07	-1.37655	-0.863723	2.41019e-06	-1.27559	-0.844554
11401556	chr16:11401556:G:A	3.46615e-07	-1.61988	-3.55028e-10	4.08602e-06	-1.59228	-3.55028e-10
11401615	chr16:11401615:C:T	4.5393e-07	-1.24744e-10	-1.35016	5.19779e-06	-1.24744e-10	-1.35161
11401687	chr16:11401687:G:T	1.04698e-07	-1.48832	-1.32869	1.10641e-06	-1.58312	-1.31561
11401704	chr16:11401704:C:T	9.32078e-08	-1.57929	-1.35398	1.02038e-06	-1.62149	-1.35818
11401720	chr16:11401720:C:T	2.00671e-07	-1.32823	-0.838202	1.90295e-06	-1.54293	-0.813513
11401867	chr16:11401867:G:A	7.85831e-07	-1.24744e-10	-0.801357	8.73862e-06	-1.24744e-10	-0.832097
11401998	chr16:11401998:A:G	1.43997e-07	-1.53456	-0.963749	1.67474e-06	-1.54074	-0.943448
11402387	chr16:11402387:T:C	5.39532e-07	-1.24744e-10	-1.1774	6.15206e-06	-1.24744e-10	-1.18306
11402453	chr16:11402453:G:A	4.5007e-07	-1.24744e-10	-1.3587	5.16098e-06	-1.24744e-10	-1.35872
11402702	chr16:11402702:C:T	8.9203e-07	-1.24744e-10	-0.674599	9.89681e-06	-1.24744e-10	-0.707636
11402785	chr16:11402785:C:T	4.5018e-07	-1.24744e-10	-1.35845	5.16256e-06	-1.24744e-10	-1.35842
11402989	chr16:11402989:A:C	1.35953e-06	-1.24744e-10	-0.253201	1.55639e-05	-1.24744e-10	-0.254892
11402994	chr16:11402994:A:C	1.36135e-06	-1.24744e-10	-0.251865	1.55849e-05	-1.24744e-10	-0.253545
11403019	chr16:11403019:T:C	1.78111e-07	-0.936521	-1.34917	1.32849e-06	-1.37042	-1.34539
11403047	chr16:11403047:C:T	1.83715e-06	-1.24744e-10	0.0478713	2.20508e-05	-1.24744e-10	0.0934991
11403063	chr16:11403063:T:G	1.35916e-06	-1.24744e-10	-0.253477	1.55658e-05	-1.24744e-10	-0.254774
11403152	chr16:11403152:G:A	4.19554e-06	-1.24744e-10	0.873679	4.88781e-05	-1.24744e-10	0.88948
11403170	chr16:11403170:C:T	4.69668e-07	-1.24744e-10	-1.31607	5.34484e-06	-1.24744e-10	-1.32372
11403196	chr16:11403196:A:G	4.55282e-07	-1.24744e-10	-1.34718	5.22716e-06	-1.24744e-10	-1.34598
11403513	chr16:11403513:A:G	5.13223e-07	-1.24744e-10	-1.22739	5.83001e-06	-1.24744e-10	-1.23683
11403605	chr16:11403605:C:T	1.59318e-07	-1.26242	-1.13478	1.39758e-06	-1.49789	-1.16722
11403660	chr16:11403660:A:C	2.27775e-07	-1.38874	-0.650998	2.43791e-06	-1.41155	-0.69716
11403888	chr16:11403888:G:A	1.38529e-07	-1.55704	-0.979974	1.42456e-06	-1.61854	-1.02744
11404053	chr16:11404053:G:A	6.13578e-07	-1.24744e-10	-1.04879	7.14335e-06	-1.24744e-10	-1.03367
11404357	chr16:11404357:T:C	4.50113e-07	-1.24744e-10	-1.3586	5.16937e-06	-1.24744e-10	-1.3571
11404379	chr16:11404379:C:T	5.57577e-07	-1.24744e-10	-1.1445	6.36503e-06	-1.24744e-10	-1.14903
11404553	chr16:11404553:G:T	4.55457e-07	-1.24744e-10	-1.3468	5.21397e-06	-1.24744e-10	-1.34851
11404575	chr16:11404575:G:A	4.64836e-07	-1.24744e-10	-1.32641	5.33916e-06	-1.24744e-10	-1.32478
11404611	chr16:11404611:G:T	9.80557e-08	-1.53727	-1.34529	1.29245e-06	-1.3994	-1.34391
11404616	chr16:11404616:G:C	6.93497e-07	-1.24744e-10	-0.926351	8.09523e-06	-1.24744e-10	-0.908574
11404723	chr16:11404723:G:A	8.05101e-07	-1.24744e-10	-0.777131	9.17176e-06	-1.24744e-10	-0.78372
11405127	chr16:11405127:C:G	5.66338e-07	-1.24744e-10	-1.12891	6.48944e-06	-1.24744e-10	-1.12967
11405304	chr16:11405304:G:A	4.52964e-07	-1.24744e-10	-1.35228	5.18963e-06	-1.24744e-10	-1.35319
11405316	chr16:11405316:T:C	1.32813e-07	-1.21933	-1.35982	1.05326e-06	-1.58816	-1.3598
11405380	chr16:11405380:G:A	4.53478e-07	-1.24744e-10	-1.35115	5.21025e-06	-1.24744e-10	-1.34922
11405588	chr16:11405588:C:T	2.60587e-07	-1.35928	-0.545883	3.61911e-06	-1.20279	-0.510827
11405845	chr16:11405845:A:G	1.17219e-07	-1.61761	-1.08644	1.46557e-06	-1.54128	-1.07632
11406142	chr16:11406142:G:A	4.33542e-07	-1.39611	-3.55028e-10	4.7173e-06	-1.44861	-3.55028e-10
11406241	chr16:11406241:G:C	8.6548e-07	-1.24744e-10	-0.704813	9.6447e-06	-1.24744e-10	-0.73344
11406445	chr16:11406445:C:T	7.41306e-07	-0.550435	-0.30925	4.81901e-06	-1.17548	-0.251804
11406482	chr16:11406482:C:G	7.95413e-07	-0.505338	-0.283898	5.09429e-06	-1.14518	-0.226544
11406684	chr16:11406684:G:A	9.64134e-08	-1.61544	-1.28401	1.07717e-06	-1.62088	-1.30463
11406705	chr16:11406705:T:G	1.16284e-07	-1.57434	-1.13773	1.70686e-06	-1.32687	-1.13832
11406773	chr16:11406773:C:T	1.00194e-07	-1.58319	-1.2778	1.22789e-06	-1.5063	-1.28825
11406885	chr16:11406885:T:C	7.62203e-07	-0.557359	-0.274526	4.90265e-06	-1.19237	-0.217703
11407034	chr16:11407034:GCAATAAATCCAGCT:G	9.44207e-08	-1.58047	-1.33986	1.06503e-06	-1.61111	-1.32573
11407308	chr16:11407308:G:C	4.77602e-07	-1.24744e-10	-1.29932	5.46302e-06	-1.24744e-10	-1.30185
11407576	chr16:11407576:T:C	2.52092e-07	-1.61746	-0.320846	2.94123e-06	-1.59873	-0.322292
11407816	chr16:11407816:T:A	1.51249e-07	-1.18691	-1.26226	1.43657e-06	-1.37624	-1.26136
11407818	chr16:11407818:C:T	1.29875e-07	-1.60299	-0.998539	1.82178e-06	-1.41213	-0.987902
11408132	chr16:11408132:A:G	9.26605e-08	-1.58735	-1.35181	1.13148e-06	-1.52057	-1.35575
11408315	chr16:11408315:C:T	1.13352e-07	-1.6144	-1.1232	1.34103e-06	-1.59109	-1.11533
11408333	chr16:11408333:A:G	2.6856e-06	-1.24744e-10	0.427563	3.06972e-05	-1.24744e-10	0.424322
11408382	chr16:11408382:G:A	2.72326e-06	-1.24744e-10	0.441488	3.11534e-05	-1.24744e-10	0.439075
11408438	chr16:11408438:T:C	1.04134e-07	-1.61926	-1.20317	1.2476e-06	-1.5922	-1.18642
11408514	chr16:11408514:G:A	6.0394e-07	-1.24744e-10	-1.06462	7.03324e-06	-1.24744e-10	-1.0492
11408572	chr16:11408572:C:T	5.65514e-07	-1.24744e-10	-1.13036	6.39781e-06	-1.24744e-10	-1.14389
11408620	chr16:11408620:C:T	4.6939e-07	-1.24744e-10	-1.31666	5.37579e-06	-1.24744e-10	-1.31794
11408634	chr16:11408634:T:G	2.51397e-07	-1.54343	-0.397633	2.85098e-06	-1.60087	-0.351317
11408685	chr16:11408685:ACTC:A	1.38757e-07	-1.46537	-1.07001	1.92751e-06	-1.27937	-1.06424
11409036	chr16:11409036:A:G	9.1704e-07	-0.409987	-0.23696	5.57437e-06	-1.10341	-0.178264
11409129	chr16:11409129:T:C	9.43786e-08	-1.58462	-1.33616	1.15119e-06	-1.51566	-1.34339
11409145	chr16:11409145:C:G	9.83561e-08	-1.58312	-1.29639	1.29396e-06	-1.43952	-1.30263
11409283	chr16:11409283:A:T	1.62121e-06	-1.24744e-10	-0.0771723	1.80831e-05	-1.24744e-10	-0.104868
11409332	chr16:11409332:A:G	1.22572e-07	-1.58284	-1.07655	1.36499e-06	-1.62174	-1.06697
11409413	chr16:11409413:A:G	4.70071e-07	-1.31522	-3.55028e-10	6.56014e-06	-1.11884	-3.55028e-10
11409437	chr16:11409437:T:A	4.38169e-07	-1.38549	-3.55028e-10	5.45584e-06	-1.30316	-3.55028e-10
11409505	chr16:11409505:C:T	3.70287e-06	-1.24744e-10	0.748766	4.19368e-05	-1.24744e-10	0.736314
11409704	chr16:11409704:A:C	1.81731e-06	-0.633554	0.670569	1.26584e-05	-1.19185	0.730323
11409716	chr16:11409716:G:C	9.95903e-08	-1.61442	-1.25261	1.1743e-06	-1.59112	-1.24805
11409816	chr16:11409816:G:A	5.41508e-07	-0.597058	-0.576682	3.53224e-06	-1.21024	-0.527681
11409870	chr16:11409870:T:A	1.01198e-06	-1.24744e-10	-0.548436	1.21722e-05	-1.24744e-10	-0.500691
11409875	chr16:11409875:C:CAT	1.02902e-07	-1.55917	-1.27515	1.11797e-06	-1.61968	-1.26865
11409952	chr16:11409952:A:G	1.15843e-07	-1.49581	-1.22005	1.20685e-06	-1.59041	-1.22143
11409975	chr16:11409975:A:C	1.01975e-07	-1.57775	-1.26562	1.31645e-06	-1.45431	-1.2706
11409983	chr16:11409983:A:G	1.01474e-07	-1.58117	-1.26712	1.12501e-06	-1.62174	-1.26032
11410038	chr16:11410038:A:G	1.39704e-07	-1.18491	-1.34366	1.18746e-06	-1.4905	-1.33753
11410134	chr16:11410134:AC:A	1.25954e-07	-1.61281	-1.01937	1.59902e-06	-1.51246	-1.018
11410183	chr16:11410183:G:C	9.74976e-08	-1.56421	-1.32406	1.27651e-06	-1.42804	-1.32767
11410202	chr16:11410202:C:T	7.65705e-07	-1.24744e-10	-0.827302	8.97674e-06	-1.24744e-10	-0.805212
11410264	chr16:11410264:G:C	9.95839e-08	-1.60335	-1.26375	1.19833e-06	-1.55478	-1.26414
11410655	chr16:11410655:G:A	5.8572e-07	-1.24744e-10	-1.09526	6.81338e-06	-1.24744e-10	-1.08096
11410850	chr16:11410850:G:C	1.89522e-06	-0.391076	0.470067	2.81886e-05	-0.0657718	0.40484
11411065	chr16:11411065:A:G	3.78077e-07	-1.533	-3.55028e-10	4.20844e-06	-1.56276	-3.55028e-10
11411405	chr16:11411405:A:G	2.74361e-06	-1.24744e-10	0.448931	3.03537e-05	-1.24744e-10	0.41307
11411408	chr16:11411408:G:C	5.65235e-07	-1.13086	-3.55028e-10	5.17418e-06	-1.35617	-3.55028e-10
11411409	chr16:11411409:G:T	3.85045e-06	0.954559	-0.166711	3.17156e-05	0.640413	-0.183452
11411639	chr16:11411639:C:T	2.18661e-05	-1.24744e-10	2.52459	0.000247339	-1.24744e-10	2.51091
11411643	chr16:11411643:T:C	6.51593e-06	-1.24744e-10	1.31391	7.43392e-05	-1.24744e-10	1.30879
11411709	chr16:11411709:T:C	1.78266e-07	-1.22217	-1.06265	1.75136e-06	-1.36736	-1.0721
11411981	chr16:11411981:C:G	7.60662e-07	-1.24744e-10	-0.833909	8.55471e-06	-1.24744e-10	-0.853367
11412043	chr16:11412043:T:C	1.51844e-06	-0.688455	0.545793	9.24536e-06	-1.31036	0.534634
11412452	chr16:11412452:G:A	2.68806e-07	-0.827981	-1.04613	3.43917e-06	-0.735758	-1.02886
11412845	chr16:11412845:C:T	6.55234e-07	0.307673	-1.29078	4.651e-06	-0.171857	-1.29091
11412867	chr16:11412867:G:A	1.51629e-06	-1.24744e-10	-0.144079	1.70035e-05	-1.24744e-10	-0.166431
11412895	chr16:11412895:C:T	3.21818e-06	-1.24744e-10	0.608472	3.676e-05	-1.24744e-10	0.604562
11412978	chr16:11412978:T:C	3.52191e-07	-1.60392	-3.55028e-10	3.96876e-06	-1.62139	-3.55028e-10
11413062	chr16:11413062:T:C	2.01778e-06	-0.177747	0.319402	1.77647e-05	-0.386709	0.264073
11413092	chr16:11413092:C:T	3.22001e-06	-1.24744e-10	0.609041	3.67814e-05	-1.24744e-10	0.605143
11413169	chr16:11413169:T:C	4.95254e-07	-0.185288	-1.07774	2.34725e-06	-1.08801	-1.05859
11413334	chr16:11413334:G:A	1.55934e-06	0.180987	-0.297067	1.25145e-05	-0.155269	-0.317691
11413508	chr16:11413508:G:C	6.93719e-07	-1.24744e-10	-0.926031	7.82732e-06	-1.24744e-10	-0.942228
11413672	chr16:11413672:C:T	1.64657e-06	-1.24744e-10	-0.0616499	1.91457e-05	-1.24744e-10	-0.047773
11413692	chr16:11413692:C:T	1.39196e-06	-0.229633	-3.55028e-10	1.0963e-05	-0.605324	-3.55028e-10
11413704	chr16:11413704:C:T	1.14389e-07	-1.45177	-1.27672	1.10835e-06	-1.62079	-1.27619
11413885	chr16:11413885:C:T	6.06284e-06	-0.140238	1.38207	5.04573e-05	-0.427994	1.34927
11413996	chr16:11413996:G:A	1.24373e-07	-1.45023	-1.19458	1.20336e-06	-1.62091	-1.19382
11414099	chr16:11414099:G:A	5.42347e-06	0.00787222	1.12252	4.53481e-05	-0.267258	1.08178
11414335	chr16:11414335:T:C	4.67349e-07	-1.24744e-10	-1.32102	5.32666e-06	-1.24744e-10	-1.32712
11414424	chr16:11414424:C:T	3.09712e-06	-1.24744e-10	0.570129	3.53825e-05	-1.24744e-10	0.566367
11414716	chr16:11414716:G:T	1.65177e-07	-1.55041	-0.810675	2.64857e-06	-1.16724	-0.858587
11414866	chr16:11414866:T:C	5.57158e-07	-1.57782	0.432575	6.14033e-06	-1.57858	0.39361
11415189	chr16:11415189:C:T	4.50002e-07	-1.24744e-10	-1.35885	5.16458e-06	-1.24744e-10	-1.35802
11415212	chr16:11415212:A:G	2.73125e-07	-0.523685	-1.33448	1.46462e-06	-1.28306	-1.33519
11415402	chr16:11415402:G:A	7.70513e-06	-1.24744e-10	1.48154	8.35905e-05	-1.24744e-10	1.42608
11415459	chr16:11415459:G:A	6.25558e-07	-1.24744e-10	-1.02945	7.11927e-06	-1.24744e-10	-1.03704
11415503	chr16:11415503:G:A	2.36151e-06	-1.24744e-10	0.298957	2.59399e-05	-1.24744e-10	0.255932
11415532	chr16:11415532:T:C	1.1842e-06	0.34088	-0.732159	9.32358e-06	-0.0167011	-0.750601
11415533	chr16:11415533:G:A	2.23565e-06	-1.24744e-10	0.244187	2.45809e-05	-1.24744e-10	0.202122
11415592	chr16:11415592:A:T	2.2433e-06	-1.24744e-10	0.247605	2.46616e-05	-1.24744e-10	0.205397
11415696	chr16:11415696:A:G	1.46566e-06	0.338156	-0.516196	1.14643e-05	-0.0239627	-0.536644
11415758	chr16:11415758:T:A	1.8247e-07	-0.972408	-1.2891	1.72266e-06	-1.16873	-1.28725
11415800	chr16:11415800:G:A	4.57468e-07	-1.24744e-10	-1.34239	5.23936e-06	-1.24744e-10	-1.34365
11416124	chr16:11416124:A:T	1.22406e-06	0.393817	-0.751987	9.77788e-06	0.051037	-0.770763
11416174	chr16:11416174:T:A	7.23344e-07	0.418666	-1.30288	4.96023e-06	-0.0942858	-1.30411
11416183	chr16:11416183:C:T	7.48018e-07	0.457479	-1.30815	5.10496e-06	-0.0603145	-1.30932
11416227	chr16:11416227:T:G	1.22646e-06	0.524862	-0.881076	9.5318e-06	0.152451	-0.897666
11416230	chr16:11416230:A:G	1.31962e-06	0.472133	-0.755129	1.02871e-05	0.104545	-0.7735
11416276	chr16:11416276:C:A	1.39264e-06	-1.24744e-10	-0.229138	1.54001e-05	-1.24744e-10	-0.265474
11416500	chr16:11416500:T:C	1.48996e-06	-1.24744e-10	-0.161596	1.64589e-05	-1.24744e-10	-0.198985
11416548	chr16:11416548:G:A	1.46977e-06	-1.24744e-10	-0.175236	1.62405e-05	-1.24744e-10	-0.212337
11416722	chr16:11416722:G:T	9.03849e-07	-1.24744e-10	-0.661436	1.02981e-05	-1.24744e-10	-0.667888
11416772	chr16:11416772:A:G	5.49934e-06	0.612402	0.531883	4.03927e-05	0.189551	0.509251
11416830	chr16:11416830:G:A	4.58855e-07	-1.24744e-10	-1.33936	5.24242e-06	-1.24744e-10	-1.34307
11416918	chr16:11416918:C:T	2.54317e-06	0.57764	-0.20457	1.83147e-05	0.1291	-0.221247
11416938	chr16:11416938:T:C	1.36589e-06	0.608922	-0.85746	1.04589e-05	0.221762	-0.87416
11416947	chr16:11416947:A:C	1.17061e-06	0.493617	-0.896439	9.05287e-06	0.113636	-0.910403
11416951	chr16:11416951:T:C	7.04029e-07	-1.24744e-10	-0.911278	7.94349e-06	-1.24744e-10	-0.927495
11417063	chr16:11417063:C:T	1.53229e-06	0.703204	-0.836785	1.16257e-05	0.307099	-0.85373
11417164	chr16:11417164:A:C	3.07802e-07	-0.845541	-0.893102	2.72607e-06	-1.09285	-0.904134
11417255	chr16:11417255:C:A	4.55469e-07	-1.24744e-10	-1.34677	5.23241e-06	-1.24744e-10	-1.34498
11417261	chr16:11417261:C:G	4.55528e-07	-1.24744e-10	-1.34664	5.23313e-06	-1.24744e-10	-1.34484
11417424	chr16:11417424:G:C	5.7622e-07	-1.24744e-10	-1.11161	6.66953e-06	-1.24744e-10	-1.1023
11417469	chr16:11417469:A:AGTT	2.58983e-06	0.581092	-0.189842	1.87065e-05	0.136003	-0.206981
11417483	chr16:11417483:C:T	1.70171e-06	0.71844	-0.747152	1.28796e-05	0.321609	-0.765813
11417528	chr16:11417528:A:G	1.64093e-06	0.670553	-0.735633	1.24671e-05	0.277711	-0.754466
11417529	chr16:11417529:C:T	5.16515e-07	-1.22099	-3.55028e-10	5.91806e-06	-1.22184	-3.55028e-10
11417538	chr16:11417538:A:G	2.49003e-06	0.52035	-0.168398	1.80963e-05	0.0815507	-0.185694
11417577	chr16:11417577:C:T	8.05219e-07	0.573016	-1.35	5.09305e-06	-0.0242774	-1.34769
11417600	chr16:11417600:C:T	8.15044e-07	-1.24744e-10	-0.764857	9.1843e-06	-1.24744e-10	-0.782353
11417617	chr16:11417617:C:T	2.57533e-06	0.563414	-0.177778	1.86183e-05	0.119303	-0.195006
11417739	chr16:11417739:T:C	5.82518e-07	-1.24744e-10	-1.10074	6.74913e-06	-1.24744e-10	-1.09044
11417745	chr16:11417745:T:C	5.67458e-07	-1.24744e-10	-1.12693	6.56978e-06	-1.24744e-10	-1.11737
11417853	chr16:11417853:A:G	1.52359e-06	0.697417	-0.836694	1.15022e-05	0.297256	-0.854568
11417869	chr16:11417869:A:G	4.97464e-07	-0.0154837	-1.24309	2.13374e-06	-1.00817	-1.2338
11417877	chr16:11417877:C:T	5.77374e-07	-1.24744e-10	-1.10961	6.6864e-06	-1.24744e-10	-1.09977
11417897	chr16:11417897:C:T	2.08412e-07	-0.838493	-1.29009	1.92251e-06	-1.05805	-1.28816
11417899	chr16:11417899:A:G	2.13424e-07	-0.814732	-1.29009	1.96195e-06	-1.03774	-1.28816
11417955	chr16:11417955:A:G	5.78906e-07	-1.24744e-10	-1.10696	6.70445e-06	-1.24744e-10	-1.09708
11418042	chr16:11418042:T:C	1.58763e-07	-1.55026	-0.850428	1.81211e-06	-1.54524	-0.860119
11418250	chr16:11418250:C:G	4.52515e-07	-1.24744e-10	-1.35328	5.19942e-06	-1.24744e-10	-1.3513
11418253	chr16:11418253:C:T	5.44563e-07	-1.24744e-10	-1.16812	6.16113e-06	-1.24744e-10	-1.18159
11418295	chr16:11418295:A:G	5.77983e-07	-1.24744e-10	-1.10855	6.69358e-06	-1.24744e-10	-1.0987
11418393	chr16:11418393:T:G	5.77983e-07	-1.24744e-10	-1.10855	6.69358e-06	-1.24744e-10	-1.0987
11418510	chr16:11418510:T:C	4.15479e-07	-0.154494	-1.28417	4.00796e-06	-0.323786	-1.28778
11418591	chr16:11418591:C:T	1.65134e-07	-1.59202	-0.769321	1.83105e-06	-1.59847	-0.796492
11418621	chr16:11418621:T:C	3.50968e-07	-1.62093	0.0135231	4.54284e-06	-1.48299	-0.00330047
11418731	chr16:11418731:G:T	2.6951e-06	0.687473	-0.256382	1.93521e-05	0.235749	-0.272796
11418747	chr16:11418747:G:T	2.83807e-06	0.74458	-0.261799	2.02557e-05	0.28676	-0.278173
11418915	chr16:11418915:C:T	2.8265e-06	0.886535	-0.407839	2.14667e-05	0.498898	-0.432245
11419052	chr16:11419052:G:T	4.52842e-07	-1.24744e-10	-1.35255	5.2026e-06	-1.24744e-10	-1.35069
11419108	chr16:11419108:G:GAGCTTGCAA	4.90643e-06	-1.24744e-10	1.0302	5.62827e-05	-1.24744e-10	1.03054
11419129	chr16:11419129:G:A	4.57095e-07	-1.24744e-10	-1.34321	5.24343e-06	-1.24744e-10	-1.34287
11419295	chr16:11419295:G:A	1.39395e-06	-1.52934	1.30114	1.38431e-05	-1.61488	1.24282
11419355	chr16:11419355:T:C	2.01631e-07	-1.555	-0.606657	2.27512e-06	-1.55513	-0.622686
11419409	chr16:11419409:G:C	4.49607e-07	-1.24744e-10	-1.35972	5.15745e-06	-1.24744e-10	-1.35941
11419472	chr16:11419472:C:T	3.61748e-07	-1.57715	-3.55028e-10	4.63269e-06	-1.46671	-3.55028e-10
11419481	chr16:11419481:TA:T	2.01999e-06	0.680685	-0.537938	1.56144e-05	0.309087	-0.560745
11419601	chr16:11419601:G:A	4.53277e-07	-1.24744e-10	-1.35159	5.20855e-06	-1.24744e-10	-1.34955
11419611	chr16:11419611:T:C	4.68094e-07	-1.24744e-10	-1.31943	5.34559e-06	-1.24744e-10	-1.32358
11419633	chr16:11419633:G:A	4.53668e-07	-1.24744e-10	-1.35073	5.21426e-06	-1.24744e-10	-1.34845
11419988	chr16:11419988:T:C	1.62494e-06	-0.906287	0.831413	9.87737e-06	-1.49922	0.789616
11420770	chr16:11420770:C:T	4.53307e-07	-1.24744e-10	-1.35153	5.20315e-06	-1.24744e-10	-1.35059
11420837	chr16:11420837:C:T	7.01972e-07	-1.24744e-10	-0.914205	7.88138e-06	-1.24744e-10	-0.935346
11420967	chr16:11420967:C:T	5.2409e-07	-1.20643	-3.55028e-10	5.99745e-06	-1.20851	-3.55028e-10
11420976	chr16:11420976:G:C	8.85858e-07	-1.24744e-10	-0.681542	9.96325e-06	-1.24744e-10	-0.700945
11421079	chr16:11421079:G:T	4.51103e-07	-1.24744e-10	-1.3564	5.17741e-06	-1.24744e-10	-1.35554
11421115	chr16:11421115:G:A	1.73842e-06	-1.24744e-10	-0.00736487	1.94819e-05	-1.24744e-10	-0.0303641
11421194	chr16:11421194:C:G	8.14218e-07	0.587045	-1.35292	5.15565e-06	-0.0087702	-1.35098
11421529	chr16:11421529:G:A	9.14894e-07	-0.64929	-3.55028e-10	7.83352e-06	-0.941437	-3.55028e-10
11421879	chr16:11421879:A:T	5.20518e-07	-1.24744e-10	-1.21327	6.00138e-06	-1.24744e-10	-1.20786
11421917	chr16:11421917:T:C	4.705e-07	-1.24744e-10	-1.3143	5.42044e-06	-1.24744e-10	-1.30967
11422171	chr16:11422171:C:T	5.19809e-07	-1.24744e-10	-1.21464	6.02379e-06	-1.24744e-10	-1.20413
11422235	chr16:11422235:T:C	4.5018e-07	-1.24744e-10	-1.35845	5.16638e-06	-1.24744e-10	-1.35768
11422266	chr16:11422266:G:A	4.84491e-07	-1.24744e-10	-1.285	5.59763e-06	-1.24744e-10	-1.27751
11422305	chr16:11422305:G:A	2.10902e-07	-0.814614	-1.30209	1.95152e-06	-1.03084	-1.3004
11422378	chr16:11422378:C:T	1.13383e-06	-1.24744e-10	-0.434739	1.27474e-05	-1.24744e-10	-0.454523
11422652	chr16:11422652:G:A	1.6038e-07	-1.03225	-1.3583	1.57815e-06	-1.18453	-1.35906
11423077	chr16:11423077:C:T	2.39823e-07	-1.62174	-0.366453	3.21221e-06	-1.42484	-0.408048
11423196	chr16:11423196:C:T	4.76178e-06	-1.24744e-10	1.00028	5.47433e-05	-1.24744e-10	1.00281
11423207	chr16:11423207:C:T	1.21838e-06	-1.24744e-10	-0.362817	1.36622e-05	-1.24744e-10	-0.385213
11423214	chr16:11423214:A:G	6.67096e-07	-0.892154	-0.0730104	2.08299e-05	0.135758	-0.0992151
11423234	chr16:11423234:G:A	1.72997e-07	-1.61846	-0.69637	2.21657e-06	-1.50474	-0.699146
11423302	chr16:11423302:CCA:C	4.84223e-07	-1.24744e-10	-1.28555	5.57536e-06	-1.24744e-10	-1.28149
11423313	chr16:11423313:C:T	2.57819e-07	-0.775174	-1.14067	3.18113e-06	-0.723238	-1.11937
11423409	chr16:11423409:G:A	5.22787e-07	-1.24744e-10	-1.20892	6.03537e-06	-1.24744e-10	-1.20221
11423477	chr16:11423477:G:C	7.83282e-07	-1.24744e-10	-0.804606	9.14716e-06	-1.24744e-10	-0.786405
11423963	chr16:11423963:C:T	4.11565e-07	-1.22479	-0.223347	5.00803e-06	-1.1543	-0.234507
11423978	chr16:11423978:C:T	6.83124e-07	-1.24744e-10	-0.941422	7.89302e-06	-1.24744e-10	-0.93387
11424087	chr16:11424087:G:A	3.78204e-07	-1.53266	-3.55028e-10	4.47409e-06	-1.50154	-3.55028e-10
11424161	chr16:11424161:C:T	3.88833e-07	-1.50495	-3.55028e-10	4.64591e-06	-1.46386	-3.55028e-10
11424270	chr16:11424270:A:G	3.69097e-07	-1.3088	-0.248238	4.47848e-06	-1.24275	-0.257818
11424689	chr16:11424689:C:T	1.25564e-07	-1.6045	-1.03079	1.8598e-06	-1.3588	-1.02057
11424918	chr16:11424918:C:T	2.19088e-06	1.20427	-0.980307	1.45238e-05	0.666023	-0.990081
11424990	chr16:11424990:C:T	2.66256e-06	-1.24744e-10	0.418943	3.04399e-05	-1.24744e-10	0.415906
11425240	chr16:11425240:G:A	1.49582e-06	-1.24744e-10	-0.157668	1.70722e-05	-1.24744e-10	-0.162394
11425350	chr16:11425350:C:T	1.09019e-07	-1.61922	-1.15736	1.42725e-06	-1.43678	-1.20732
11425753	chr16:11425753:C:A	4.89529e-07	-1.24744e-10	-1.27465	5.58853e-06	-1.24744e-10	-1.27913
11425894	chr16:11425894:A:G	1.2068e-07	-1.31781	-1.35715	1.14236e-06	-1.5104	-1.35635
11426650	chr16:11426650:T:C	5.78755e-07	-1.24744e-10	-1.10722	6.75651e-06	-1.24744e-10	-1.08934
11426685	chr16:11426685:T:G	6.7375e-07	-1.24744e-10	-0.95524	7.7142e-06	-1.24744e-10	-0.956786
11426745	chr16:11426745:A:C	4.92743e-07	-1.24744e-10	-1.26811	5.61231e-06	-1.24744e-10	-1.27489
11426930	chr16:11426930:GGAA:G	2.36539e-07	-0.666483	-1.3355	3.47669e-06	-0.407268	-1.3465
11426939	chr16:11426939:T:C	1.80224e-07	-0.933911	-1.33999	2.52352e-06	-0.724916	-1.34928
11427305	chr16:11427305:G:A	1.58216e-05	2.20103	-3.55028e-10	4.39896e-05	0.784104	-3.55028e-10
11427390	chr16:11427390:A:C	2.10849e-07	-0.796926	-1.32003	3.13752e-06	-0.555909	-1.30051
11427583	chr16:11427583:G:A	8.47038e-07	-1.24744e-10	-0.726352	9.60547e-06	-1.24744e-10	-0.737516
11428085	chr16:11428085:G:A	4.74487e-07	-1.24744e-10	-1.30586	5.44005e-06	-1.24744e-10	-1.30606
11428322	chr16:11428322:C:A	4.11428e-07	-1.44847	-3.55028e-10	5.3925e-06	-1.31484	-3.55028e-10
11428353	chr16:11428353:T:C	1.3003e-06	0.813657	-1.11141	4.74959e-06	-0.283501	-1.15829
11428408	chr16:11428408:G:A	8.93235e-08	-1.62078	-1.35506	1.10208e-06	-1.55392	-1.34873
11428449	chr16:11428449:C:T	9.0138e-08	-1.61621	-1.35055	1.0664e-06	-1.57967	-1.35589
11428563	chr16:11428563:A:G	8.96976e-08	-1.62159	-1.35006	1.13754e-06	-1.52937	-1.34161
11428617	chr16:11428617:C:T	2.9518e-07	-1.54786	-0.232648	3.30217e-06	-1.59047	-0.214794
11428817	chr16:11428817:T:C	1.32814e-06	0.958999	-1.23556	4.65864e-06	-0.197005	-1.26412
11428960	chr16:11428960:G:A	9.34641e-08	-1.59766	-1.33286	1.0557e-06	-1.62129	-1.32436
11429120	chr16:11429120:T:G	5.1782e-07	-1.21847	-3.55028e-10	6.35495e-06	-1.15061	-3.55028e-10
11429220	chr16:11429220:T:C	9.55902e-08	-1.5765	-1.33152	1.06645e-06	-1.61743	-1.31809
11429253	chr16:11429253:G:A	1.18495e-07	-1.62153	-1.07169	1.40249e-06	-1.57153	-1.09007
11429421	chr16:11429421:T:C	9.547e-07	-1.24744e-10	-0.606701	1.07431e-05	-1.24744e-10	-0.625581
11429573	chr16:11429573:G:A	8.28201e-07	-1.24744e-10	-0.748842	9.64396e-06	-1.24744e-10	-0.733517
11429578	chr16:11429578:AT:A	9.4558e-07	-1.24744e-10	-0.6163	1.06403e-05	-1.24744e-10	-0.6352
11429721	chr16:11429721:G:A	1.00107e-07	-1.54403	-1.31783	1.07949e-06	-1.62175	-1.30162
11430040	chr16:11430040:T:A	5.52184e-07	-1.24744e-10	-1.15422	6.33021e-06	-1.24744e-10	-1.15452
11430262	chr16:11430262:G:A	3.15507e-07	-1.5605	-0.153414	3.20067e-06	-1.61908	-0.217403
11430315	chr16:11430315:G:A	2.97248e-07	-1.59483	-0.178697	3.43833e-06	-1.61888	-0.145986
11430383	chr16:11430383:G:A	4.63427e-07	-1.24744e-10	-1.32945	5.31485e-06	-1.24744e-10	-1.32934
11430612	chr16:11430612:G:A	8.66304e-07	-0.703862	-3.55028e-10	7.86232e-06	-0.937767	-3.55028e-10
11430770	chr16:11430770:T:C	7.90195e-07	-1.24744e-10	-0.795818	8.80328e-06	-1.24744e-10	-0.824724
11430784	chr16:11430784:G:A	1.2032e-07	-1.51967	-1.15827	1.30447e-06	-1.60114	-1.13291
11430807	chr16:11430807:C:T	3.9201e-07	-1.49681	-3.55028e-10	4.14434e-06	-1.5781	-3.55028e-10
11430837	chr16:11430837:T:C	6.07065e-07	-1.24744e-10	-1.05946	7.04939e-06	-1.24744e-10	-1.04691
11431018	chr16:11431018:C:T	2.61966e-07	-1.62145	-0.278431	3.65141e-06	-1.29763	-0.407105
11431177	chr16:11431177:G:C	9.45647e-07	-1.24744e-10	-0.616229	1.06837e-05	-1.24744e-10	-0.631132
11431209	chr16:11431209:G:A	1.58445e-06	-1.24744e-10	-0.100103	1.85983e-05	-1.24744e-10	-0.0767762
11431263	chr16:11431263:G:C	1.94563e-07	-1.6189	-0.578437	3.04445e-06	-1.20489	-0.681643
11431441	chr16:11431441:T:C	4.28418e-07	-1.408	-3.55028e-10	5.93405e-06	-1.21914	-3.55028e-10
11431508	chr16:11431508:C:T	4.63263e-07	-1.24744e-10	-1.3298	5.31297e-06	-1.24744e-10	-1.3297
11431687	chr16:11431687:T:G	5.34767e-07	-1.24744e-10	-1.18627	6.12616e-06	-1.24744e-10	-1.18728
11431744	chr16:11431744:C:A	5.66563e-07	-1.24744e-10	-1.12851	6.56587e-06	-1.24744e-10	-1.11796
11431904	chr16:11431904:A:G	5.697e-07	-1.24744e-10	-1.12299	6.60497e-06	-1.24744e-10	-1.11203
11431931	chr16:11431931:G:C	5.70082e-07	-1.24744e-10	-1.12232	6.6095e-06	-1.24744e-10	-1.11134
11432022	chr16:11432022:G:A	4.49642e-07	-1.24744e-10	-1.35965	5.15536e-06	-1.24744e-10	-1.35981
11432066	chr16:11432066:G:T	9.52362e-08	-1.61951	-1.29223	1.25361e-06	-1.46234	-1.31148
11432668	chr16:11432668:A:C	2.4762e-07	-0.841292	-1.11491	1.41893e-06	-1.57381	-1.07614
11432703	chr16:11432703:G:C	3.35291e-07	-0.751306	-0.901795	1.98016e-06	-1.3998	-0.916871
11432846	chr16:11432846:A:G	5.0536e-07	-1.24283	-3.55028e-10	5.05118e-06	-1.38023	-3.55028e-10
11432936	chr16:11432936:G:A	5.24419e-07	-1.24744e-10	-1.20581	5.93455e-06	-1.24744e-10	-1.21906
11433066	chr16:11433066:T:C	5.02416e-07	-1.24744e-10	-1.24867	5.7253e-06	-1.24744e-10	-1.25495
11433077	chr16:11433077:T:A	3.38369e-07	-0.830813	-0.813149	2.0763e-06	-1.43733	-0.831935
11433322	chr16:11433322:G:T	9.86549e-07	-0.227279	-0.346607	4.15062e-06	-1.30731	-0.269285
11433508	chr16:11433508:G:A	7.97526e-07	-1.24744e-10	-0.786584	9.05284e-06	-1.24744e-10	-0.79677
11433668	chr16:11433668:G:A	4.06082e-07	-1.46154	-3.55028e-10	4.89502e-06	-1.41163	-3.55028e-10
11434118	chr16:11434118:C:T	7.00749e-07	-1.24744e-10	-0.915949	8.01599e-06	-1.24744e-10	-0.918411
11434396	chr16:11434396:C:T	6.39732e-07	-1.24744e-10	-1.00705	7.28331e-06	-1.24744e-10	-1.01426
11434502	chr16:11434502:G:A	9.42262e-07	-1.24744e-10	-0.619814	1.09921e-05	-1.24744e-10	-0.60267
11434543	chr16:11434543:A:T	6.70697e-07	-1.24744e-10	-0.959781	7.62725e-06	-1.24744e-10	-0.968122
11434572	chr16:11434572:C:A	1.57768e-07	-1.58996	-0.817012	1.84999e-06	-1.55119	-0.833477
11434695	chr16:11434695:T:C	1.8777e-07	-1.15216	-1.08073	2.11962e-06	-1.16096	-1.08766
11435036	chr16:11435036:G:A	5.32565e-07	-1.24744e-10	-1.19039	6.03264e-06	-1.24744e-10	-1.20266
11435037	chr16:11435037:C:A	1.09006e-07	-1.42475	-1.35194	1.02821e-06	-1.62121	-1.35082
11435428	chr16:11435428:C:T	3.81947e-06	-1.24744e-10	0.779768	4.54364e-05	-1.24744e-10	0.816465
11435608	chr16:11435608:CT:C	4.80181e-07	-1.29394	-3.55028e-10	4.83423e-06	-1.42413	-3.55028e-10
11435646	chr16:11435646:A:G	9.9261e-07	-1.24744e-10	-0.56776	1.10789e-05	-1.24744e-10	-0.594806
11436069	chr16:11436069:C:G	6.19089e-07	-1.24744e-10	-1.03985	7.19211e-06	-1.24744e-10	-1.02686
11436139	chr16:11436139:T:C	9.35415e-08	-1.57013	-1.35956	1.02281e-06	-1.61824	-1.35906
11436191	chr16:11436191:G:A	4.51084e-07	-1.24744e-10	-1.35645	5.17758e-06	-1.24744e-10	-1.35551
11436286	chr16:11436286:G:C	1.17897e-06	0.946703	-1.3424	7.94504e-05	2.72428	-1.34899
11436923	chr16:11436923:T:C	9.88629e-08	-1.54994	-1.32442	1.06564e-06	-1.60805	-1.32822
11437133	chr16:11437133:G:C	4.57175e-07	-1.24744e-10	-1.34303	5.2294e-06	-1.24744e-10	-1.34555
11437369	chr16:11437369:A:G	2.20617e-06	-1.24744e-10	0.230915	2.43882e-05	-1.24744e-10	0.194251
11437383	chr16:11437383:C:A	9.92887e-06	-1.24744e-10	1.7351	0.000114965	-1.24744e-10	1.74478
11437830	chr16:11437830:C:T	5.85192e-07	-1.24744e-10	-1.09616	6.79121e-06	-1.24744e-10	-1.08422
11437868	chr16:11437868:C:T	1.12805e-07	-1.56649	-1.17594	1.3084e-06	-1.55593	-1.17511
11438472	chr16:11438472:T:TA	4.82034e-07	-1.24744e-10	-1.29008	5.55155e-06	-1.24744e-10	-1.28577
11438864	chr16:11438864:T:G	1.28778e-07	-1.51396	-1.09605	1.29525e-06	-1.62065	-1.1205
11438972	chr16:11438972:T:C	1.31656e-07	-1.3716	-1.21631	1.17933e-06	-1.61934	-1.21556
11439009	chr16:11439009:C:T	4.53114e-07	-1.24744e-10	-1.35195	5.18952e-06	-1.24744e-10	-1.35321
11439062	chr16:11439062:A:C	4.69235e-07	-1.24744e-10	-1.31699	5.34242e-06	-1.24744e-10	-1.32417
11439187	chr16:11439187:A:G	1.07089e-07	-1.44025	-1.35419	1.11015e-06	-1.53943	-1.35592
11439381	chr16:11439381:C:T	1.02765e-07	-1.47583	-1.35982	1.07955e-06	-1.56365	-1.35965
11439768	chr16:11439768:G:A	1.21209e-07	-1.59855	-1.07203	1.43561e-06	-1.58158	-1.05667
11439888	chr16:11439888:C:G	1.07083e-07	-1.45637	-1.33813	1.11311e-06	-1.55104	-1.34165
11439936	chr16:11439936:G:A	1.09741e-07	-1.52068	-1.2493	1.15227e-06	-1.61641	-1.2417
11439944	chr16:11439944:T:G	4.51746e-07	-1.24744e-10	-1.35498	5.18659e-06	-1.24744e-10	-1.35377
11440045	chr16:11440045:C:G	2.17331e-07	-0.907291	-1.17939	6.78151e-06	0.115255	-1.2009
11440429	chr16:11440429:T:C	1.21586e-06	-1.24744e-10	-0.364894	1.36936e-05	-1.24744e-10	-0.382917
11440492	chr16:11440492:C:T	5.02288e-07	-1.14676	-0.102165	5.1237e-06	-1.28386	-0.0821106
11440651	chr16:11440651:T:C	1.6217e-07	-1.55338	-0.82607	1.68296e-06	-1.61556	-0.863734
11440851	chr16:11440851:G:A	6.71112e-07	-1.24744e-10	-0.959162	7.67947e-06	-1.24744e-10	-0.961298
11441531	chr16:11441531:G:A	4.49564e-07	-1.24744e-10	-1.35982	5.15563e-06	-1.24744e-10	-1.35976
11441626	chr16:11441626:TGAG:T	1.3659e-07	-1.22527	-1.32584	1.09166e-06	-1.58426	-1.32789
11441720	chr16:11441720:C:T	1.32425e-07	-1.2455	-1.33658	1.07693e-06	-1.58751	-1.33822
11441932	chr16:11441932:T:G	1.22142e-07	-1.50382	-1.1591	1.21913e-06	-1.62125	-1.18046
11442076	chr16:11442076:A:C	4.57819e-07	-1.24744e-10	-1.34162	5.26411e-06	-1.24744e-10	-1.33894
11442083	chr16:11442083:C:A	1.03547e-07	-1.50228	-1.3258	1.06004e-06	-1.61983	-1.32171
11442384	chr16:11442384:C:T	1.13756e-07	-1.57859	-1.15546	1.30866e-06	-1.58635	-1.1445
11442472	chr16:11442472:C:T	7.16358e-07	-0.893919	-3.55028e-10	6.65067e-06	-1.10513	-3.55028e-10
11442573	chr16:11442573:A:C	1.55728e-07	-1.38471	-1.03528	1.67995e-06	-1.4393	-1.04179
11442799	chr16:11442799:C:T	1.90869e-07	-0.870453	-1.34606	1.5952e-06	-1.1803	-1.35255
11442802	chr16:11442802:T:C	1.10394e-07	-1.61703	-1.14701	1.23983e-06	-1.61355	-1.17132
11442930	chr16:11442930:C:T	4.82053e-07	-1.24744e-10	-1.29005	5.50109e-06	-1.24744e-10	-1.2949
11442934	chr16:11442934:G:A	5.18551e-07	-1.24744e-10	-1.21706	5.92303e-06	-1.24744e-10	-1.221
11442982	chr16:11442982:C:T	2.29094e-07	-1.03151	-1.00245	2.28281e-06	-1.18263	-0.991815
11443188	chr16:11443188:G:A	6.82343e-07	-1.24744e-10	-0.942566	7.84735e-06	-1.24744e-10	-0.939673
11443615	chr16:11443615:C:T	2.66383e-07	-1.56759	-0.315575	2.91784e-06	-1.4836	-0.445401
11443901	chr16:11443901:C:T	6.74172e-07	-1.24744e-10	-0.954612	7.84095e-06	-1.24744e-10	-0.940488
11443953	chr16:11443953:G:C	1.52406e-07	-1.32594	-1.11561	1.6609e-06	-1.38629	-1.1062
11443999	chr16:11443999:C:T	2.46311e-06	-1.24744e-10	0.341082	2.91981e-05	-1.24744e-10	0.374255
11444060	chr16:11444060:C:T	1.20088e-07	-1.51364	-1.16623	1.33483e-06	-1.53974	-1.1713
11444355	chr16:11444355:T:C	1.00699e-06	-1.24744e-10	-0.553376	1.14356e-05	-1.24744e-10	-0.563119
11444868	chr16:11444868:G:C	1.98607e-06	0.125815	-3.55028e-10	1.42882e-05	-0.340411	-3.55028e-10
11444877	chr16:11444877:C:T	2.02186e-07	-1.02255	-1.13636	2.0031e-06	-1.17714	-1.12801
11444879	chr16:11444879:C:G	4.49901e-07	-1.24744e-10	-1.35907	5.15869e-06	-1.24744e-10	-1.35917
11444969	chr16:11444969:G:A	7.98102e-07	-1.24744e-10	-0.785862	8.91387e-06	-1.24744e-10	-0.81224
11445347	chr16:11445347:G:A	4.68413e-07	-1.24744e-10	-1.31875	5.34708e-06	-1.24744e-10	-1.3233
11445415	chr16:11445415:T:C	8.55681e-07	-1.24744e-10	-0.716201	9.86932e-06	-1.24744e-10	-0.710418
11446339	chr16:11446339:G:C	1.67604e-07	-1.03013	-1.31637	1.69487e-06	-1.15457	-1.31767
11446399	chr16:11446399:C:G	4.75685e-07	-1.24744e-10	-1.30334	5.42154e-06	-1.24744e-10	-1.30947
11446667	chr16:11446667:C:T	5.42932e-07	-1.24744e-10	-1.17111	6.25924e-06	-1.24744e-10	-1.16579
11446856	chr16:11446856:T:C	7.39384e-07	0.287875	-1.15016	5.92108e-06	-0.0769224	-1.14441
11446904	chr16:11446904:C:T	2.39846e-07	-0.933863	-1.05424	2.41824e-06	-1.09565	-1.02115
11446905	chr16:11446905:G:A	3.56145e-07	-1.59276	-3.55028e-10	4.06212e-06	-1.59814	-3.55028e-10
11447077	chr16:11447077:T:C	1.14001e-06	-1.24744e-10	-0.429309	1.31843e-05	-1.24744e-10	-0.420822
11447319	chr16:11447319:T:C	6.668e-07	0.306827	-1.27244	5.32944e-06	-0.0578424	-1.26876
11447409	chr16:11447409:A:G	5.50597e-07	-1.24744e-10	-1.15709	6.3059e-06	-1.24744e-10	-1.15836
11447445	chr16:11447445:T:G	7.4612e-07	-1.24744e-10	-0.853213	8.71985e-06	-1.24744e-10	-0.834247
11447829	chr16:11447829:A:G	6.87907e-07	0.249582	-1.18403	5.52673e-06	-0.111518	-1.17873
11447842	chr16:11447842:A:G	5.52434e-07	-1.24744e-10	-1.15376	6.28606e-06	-1.24744e-10	-1.16151
11448040	chr16:11448040:G:A	7.90053e-07	0.345822	-1.14182	6.35201e-06	-0.0174709	-1.13361
11448133	chr16:11448133:C:G	6.20372e-07	-1.24744e-10	-1.03778	7.14693e-06	-1.24744e-10	-1.03317
11448150	chr16:11448150:A:G	7.65476e-07	0.324376	-1.15198	6.16911e-06	-0.0362636	-1.14403
11448215	chr16:11448215:A:G	7.26816e-07	0.302678	-1.1821	5.86981e-06	-0.0553927	-1.17463
11448231	chr16:11448231:C:A	1.34577e-06	-1.24744e-10	-0.263378	1.38948e-05	-1.24744e-10	-0.368334
11448291	chr16:11448291:G:A	3.69054e-07	-0.458029	-1.09913	3.23075e-06	-0.754035	-1.0731
11448632	chr16:11448632:G:A	1.32847e-06	-1.61838	1.34207	1.97986e-05	-1.22372	1.20948
11448645	chr16:11448645:C:T	6.22557e-07	0.129191	-1.16345	4.69009e-06	-0.290741	-1.16366
11448656	chr16:11448656:A:G	5.89307e-07	0.157966	-1.24712	4.37831e-06	-0.273055	-1.25013
11449038	chr16:11449038:C:T	7.64987e-07	-1.24744e-10	-0.828239	8.31532e-06	-1.24744e-10	-0.881749
11449113	chr16:11449113:A:G	4.59615e-07	-1.24744e-10	-1.33771	5.28566e-06	-1.24744e-10	-1.33485
11449197	chr16:11449197:A:G	4.94149e-07	-1.24744e-10	-1.26526	5.61038e-06	-1.24744e-10	-1.27523
11449212	chr16:11449212:T:C	7.71408e-07	-1.24744e-10	-0.819881	8.62326e-06	-1.24744e-10	-0.845385
11449589	chr16:11449589:C:T	1.28139e-06	-1.24744e-10	-0.312399	1.37175e-05	-1.24744e-10	-0.381174
11449806	chr16:11449806:A:C	5.84245e-07	-1.24744e-10	-1.09778	6.56658e-06	-1.24744e-10	-1.11785
11449891	chr16:11449891:C:T	1.62821e-07	-1.13294	-1.2425	1.69937e-06	-1.23737	-1.23222
11449918	chr16:11449918:T:C	1.84664e-07	-1.1882	-1.06137	2.00107e-06	-1.27921	-1.02696
11449980	chr16:11449980:G:A	2.4148e-06	-1.24744e-10	0.321273	2.43339e-05	-1.24744e-10	0.192021
11450014	chr16:11450014:C:T	8.48403e-07	-1.43153	0.706785	1.812e-05	-0.699938	0.597107
11450341	chr16:11450341:C:T	3.52999e-07	-1.60163	-3.55028e-10	4.4267e-06	-1.51219	-3.55028e-10
11450466	chr16:11450466:G:C	5.69565e-07	-1.24744e-10	-1.12323	6.46237e-06	-1.24744e-10	-1.13385
11450653	chr16:11450653:C:G	1.49229e-07	-1.1205	-1.34211	1.53647e-06	-1.23269	-1.33767
11450968	chr16:11450968:G:A	6.26483e-07	0.230536	-1.25851	4.74397e-06	-0.187518	-1.25546
11451161	chr16:11451161:G:C	4.8288e-07	-1.24744e-10	-1.28833	5.53964e-06	-1.24744e-10	-1.28792
11451242	chr16:11451242:C:T	5.65901e-07	-1.24744e-10	-1.12968	6.47476e-06	-1.24744e-10	-1.13194
11451410	chr16:11451410:T:C	5.15944e-07	-1.24744e-10	-1.2221	5.95926e-06	-1.24744e-10	-1.2149
11451993	chr16:11451993:G:A	5.0689e-07	-1.24744e-10	-1.2398	5.74387e-06	-1.24744e-10	-1.25172
11452021	chr16:11452021:T:C	4.83045e-07	-1.24744e-10	-1.28799	5.53244e-06	-1.24744e-10	-1.28922
11452038	chr16:11452038:T:C	3.53673e-07	-1.59973	-3.55028e-10	4.57654e-06	-1.4789	-3.55028e-10
11452412	chr16:11452412:C:T	4.65851e-07	-1.24744e-10	-1.32423	5.39807e-06	-1.24744e-10	-1.31381
11452519	chr16:11452519:A:G	1.97997e-07	-0.899939	-1.27991	1.63072e-06	-1.22724	-1.28359
11452855	chr16:11452855:T:A	2.35435e-07	-0.761347	-1.24532	1.92085e-06	-1.10676	-1.24032
11453359	chr16:11453359:G:A	8.61854e-07	-1.24744e-10	-0.709013	9.7652e-06	-1.24744e-10	-0.721023
11453442	chr16:11453442:A:G	5.29971e-07	-1.24744e-10	-1.19528	6.12311e-06	-1.24744e-10	-1.18778
11453452	chr16:11453452:G:A	2.5124e-07	-1.07779	-0.863896	6.22296e-06	-0.258271	-0.913332
11453498	chr16:11453498:G:C	4.65476e-07	-1.24744e-10	-1.32504	5.39316e-06	-1.24744e-10	-1.31472
11454017	chr16:11454017:A:G	4.69561e-07	-1.24744e-10	-1.3163	5.30371e-06	-1.24744e-10	-1.33144
11454386	chr16:11454386:C:T	4.07808e-07	-1.4573	-3.55028e-10	4.54275e-06	-1.48632	-3.55028e-10
11454422	chr16:11454422:T:C	4.74173e-07	-1.24744e-10	-1.30653	5.43494e-06	-1.24744e-10	-1.307
11454429	chr16:11454429:T:G	1.84969e-07	-0.918803	-1.3291	1.53784e-06	-1.23825	-1.33122
11454511	chr16:11454511:A:G	4.71643e-07	-1.24744e-10	-1.31188	5.33162e-06	-1.24744e-10	-1.32619
11454571	chr16:11454571:A:C	1.1569e-07	-1.40312	-1.31407	1.07703e-06	-1.60883	-1.31681
11454773	chr16:11454773:T:C	3.98687e-07	-1.47992	-3.55028e-10	4.38903e-06	-1.52074	-3.55028e-10
11455197	chr16:11455197:T:C	1.7917e-07	-1.6188	-0.66096	2.31511e-06	-1.45634	-0.704048
11455277	chr16:11455277:A:G	7.38005e-07	-1.24744e-10	-0.864148	8.71389e-06	-1.24744e-10	-0.834931
11455404	chr16:11455404:G:C	3.4727e-07	-1.618	-3.55028e-10	4.21312e-06	-1.56165	-3.55028e-10
11455405	chr16:11455405:C:T	3.47237e-07	-1.61809	-3.55028e-10	4.21153e-06	-1.56202	-3.55028e-10
11455408	chr16:11455408:A:G	1.55164e-07	-1.59351	-0.830102	1.76696e-06	-1.55182	-0.878763
11455494	chr16:11455494:G:A	2.26418e-07	-1.08332	-0.962397	1.6197e-06	-1.56762	-0.949989
11455622	chr16:11455622:C:G	7.08923e-07	-1.24744e-10	-0.904352	8.25994e-06	-1.24744e-10	-0.888431
11455745	chr16:11455745:A:AG	8.85952e-07	-1.24744e-10	-0.681435	9.983e-06	-1.24744e-10	-0.698965
11455945	chr16:11455945:C:T	4.86032e-07	-1.24744e-10	-1.28182	5.53748e-06	-1.24744e-10	-1.28831
11456010	chr16:11456010:C:T	1.56409e-07	-1.17488	-1.24074	1.5085e-06	-1.34963	-1.2391
11456118	chr16:11456118:C:T	2.6664e-07	-1.5978	-0.284395	3.14123e-06	-1.55891	-0.296324
11456288	chr16:11456288:G:A	2.5791e-07	-1.58512	-0.330364	2.95017e-06	-1.5757	-0.342281
11456355	chr16:11456355:T:C	1.16647e-07	-1.41622	-1.29272	1.21447e-06	-1.51302	-1.29252
11456372	chr16:11456372:C:G	1.60151e-07	-1.0975	-1.29448	1.37343e-06	-1.3847	-1.29784
11456398	chr16:11456398:T:A	2.67818e-07	-1.57018	-0.30761	2.95124e-06	-1.58724	-0.330388
11456575	chr16:11456575:T:C	5.31206e-07	-1.24744e-10	-1.19295	6.08189e-06	-1.24744e-10	-1.19453
11456723	chr16:11456723:TG:T	2.58935e-07	-1.58803	-0.323496	2.98087e-06	-1.57222	-0.335416
11456763	chr16:11456763:G:A	2.42044e-07	-1.0998	-0.879182	1.74972e-06	-1.57537	-0.865018
11456773	chr16:11456773:T:C	8.55441e-07	-1.24744e-10	-0.716482	9.6498e-06	-1.24744e-10	-0.732911
11456965	chr16:11456965:A:G	4.85395e-07	-1.24744e-10	-1.28314	5.5274e-06	-1.24744e-10	-1.29013
11457235	chr16:11457235:A:G	1.98169e-07	-1.59129	-0.587684	2.22961e-06	-1.54953	-0.648494
11457410	chr16:11457410:G:A	5.24219e-07	-1.24744e-10	-1.20619	6.00218e-06	-1.24744e-10	-1.20773
11457631	chr16:11457631:C:T	2.28493e-07	-1.58836	-0.448226	2.63554e-06	-1.57119	-0.459573
11457659	chr16:11457659:C:T	1.35737e-07	-1.32575	-1.23163	1.38325e-06	-1.44407	-1.23134
11457717	chr16:11457717:A:G	5.14461e-07	-1.24744e-10	-1.22498	5.9251e-06	-1.24744e-10	-1.22065
11457929	chr16:11457929:C:T	5.01937e-07	-1.24744e-10	-1.24962	5.74852e-06	-1.24744e-10	-1.25091
11458046	chr16:11458046:T:C	6.88447e-07	-0.93366	-3.55028e-10	6.63972e-06	-1.10678	-3.55028e-10
11458111	chr16:11458111:A:G	1.76786e-07	-1.5816	-0.711559	2.01429e-06	-1.58037	-0.71921
11458127	chr16:11458127:C:T	2.37239e-06	-1.24744e-10	0.303553	2.74163e-05	-1.24744e-10	0.311289
11458207	chr16:11458207:G:A	5.18569e-07	-1.24744e-10	-1.21702	5.88816e-06	-1.24744e-10	-1.22691
11458335	chr16:11458335:G:C	4.80431e-07	-1.24744e-10	-1.29341	5.46545e-06	-1.24744e-10	-1.3014
11458420	chr16:11458420:G:A	6.36812e-07	-1.24744e-10	-1.01162	7.4013e-06	-1.24744e-10	-0.998192
11458469	chr16:11458469:T:C	1.80632e-07	-1.50167	-0.769966	1.82792e-06	-1.61923	-0.777438
11458819	chr16:11458819:G:A	8.41584e-07	-0.732812	-3.55028e-10	7.71103e-06	-0.957196	-3.55028e-10
11459386	chr16:11459386:C:T	4.7267e-07	-1.24744e-10	-1.3097	5.45485e-06	-1.24744e-10	-1.30334
11459633	chr16:11459633:G:A	4.51522e-07	-1.24744e-10	-1.35547	5.18452e-06	-1.24744e-10	-1.35417
11459645	chr16:11459645:A:G	5.70469e-07	-1.24744e-10	-1.12164	6.47638e-06	-1.24744e-10	-1.13169
11459799	chr16:11459799:T:G	5.79201e-07	-1.24744e-10	-1.10645	6.79451e-06	-1.24744e-10	-1.08373
11459865	chr16:11459865:G:A	6.37307e-07	-1.24744e-10	-1.01085	7.39126e-06	-1.24744e-10	-0.99955
11459986	chr16:11459986:G:C	1.96143e-07	-1.56494	-0.624317	2.09105e-06	-1.58131	-0.680872
11460445	chr16:11460445:C:G	3.66123e-07	-0.885029	-0.6801	2.34854e-06	-1.48604	-0.660014
11460881	chr16:11460881:C:T	1.28733e-07	-1.31994	-1.29042	1.31639e-06	-1.43513	-1.28983
11461139	chr16:11461139:G:A	4.54414e-07	-1.24744e-10	-1.34909	5.20299e-06	-1.24744e-10	-1.35061
11461465	chr16:11461465:C:T	4.85165e-07	-1.24744e-10	-1.28361	5.52492e-06	-1.24744e-10	-1.29058
11461505	chr16:11461505:G:A	4.88153e-07	-1.24744e-10	-1.27747	5.59207e-06	-1.24744e-10	-1.2785
11462005	chr16:11462005:G:C	3.44052e-07	-0.763725	-0.863579	2.05752e-06	-1.43364	-0.844712
11462265	chr16:11462265:A:G	1.39427e-07	-1.18949	-1.34106	1.38569e-06	-1.33288	-1.34077
11462469	chr16:11462469:T:C	5.94032e-07	-1.24744e-10	-1.08117	6.85072e-06	-1.24744e-10	-1.0755
11462871	chr16:11462871:G:A	9.29063e-07	-1.24744e-10	-0.633922	1.06858e-05	-1.24744e-10	-0.63093
11463046	chr16:11463046:T:C	3.57575e-07	-1.58875	-3.55028e-10	4.1585e-06	-1.57469	-3.55028e-10
11463107	chr16:11463107:C:T	5.03101e-07	-1.24744e-10	-1.24731	5.75613e-06	-1.24744e-10	-1.24958
11463333	chr16:11463333:G:A	2.73134e-07	-1.5304	-0.327741	2.98584e-06	-1.52292	-0.383045
11463436	chr16:11463436:G:A	4.55032e-07	-1.24744e-10	-1.34773	5.1976e-06	-1.24744e-10	-1.35165
11463568	chr16:11463568:G:A	6.51289e-07	-1.24744e-10	-0.989145	7.375e-06	-1.24744e-10	-1.00175
11463575	chr16:11463575:G:A	1.24032e-07	-1.31174	-1.33582	1.26059e-06	-1.43284	-1.33543
11463664	chr16:11463664:T:C	3.46105e-07	-1.62136	-3.55028e-10	4.27981e-06	-1.54594	-3.55028e-10
11463682	chr16:11463682:C:T	4.62175e-07	-1.24744e-10	-1.33215	5.31789e-06	-1.24744e-10	-1.32877
11464126	chr16:11464126:A:G	1.25588e-07	-1.28885	-1.34624	1.27016e-06	-1.41472	-1.34599
11464372	chr16:11464372:A:G	1.26949e-07	-1.28472	-1.33959	1.28297e-06	-1.41136	-1.33931
11464408	chr16:11464408:G:A	1.24335e-07	-1.30304	-1.34208	1.26139e-06	-1.42583	-1.34181
11464426	chr16:11464426:A:G	1.62386e-07	-1.47035	-0.907772	1.61554e-06	-1.6215	-0.89868
11464735	chr16:11464735:G:A	4.57396e-07	-1.24744e-10	-1.34255	5.27034e-06	-1.24744e-10	-1.33775
11464812	chr16:11464812:AG:A	4.726e-07	-1.24744e-10	-1.30985	5.41499e-06	-1.24744e-10	-1.31068
11464850	chr16:11464850:C:T	1.28043e-07	-1.2675	-1.34824	1.28921e-06	-1.39781	-1.34801
11465112	chr16:11465112:C:T	7.58079e-07	-1.24744e-10	-0.837311	8.57555e-06	-1.24744e-10	-0.850933
11465713	chr16:11465713:C:T	5.82099e-07	-1.24744e-10	-1.10146	6.72964e-06	-1.24744e-10	-1.09333
11466056	chr16:11466056:T:C	7.27723e-07	-1.24744e-10	-0.878178	8.23267e-06	-1.24744e-10	-0.891738
11466066	chr16:11466066:G:A	6.36973e-07	-1.24744e-10	-1.01137	7.4195e-06	-1.24744e-10	-0.995737
11466098	chr16:11466098:C:T	5.76021e-07	-1.24744e-10	-1.11195	6.57432e-06	-1.24744e-10	-1.11668
11466425	chr16:11466425:T:C	7.89234e-07	-1.24744e-10	-0.797035	9.25788e-06	-1.24744e-10	-0.774374
11466573	chr16:11466573:G:C	5.71428e-07	-1.24744e-10	-1.11996	6.52234e-06	-1.24744e-10	-1.12462
11466587	chr16:11466587:C:T	3.34162e-07	-0.856007	-0.800466	2.0323e-06	-1.49087	-0.799811
11466640	chr16:11466640:C:T	4.27979e-07	-0.746272	-0.662752	2.54205e-06	-1.42641	-0.64047
11466709	chr16:11466709:A:T	6.95947e-07	-1.24744e-10	-0.922825	8.13452e-06	-1.24744e-10	-0.903732
11466801	chr16:11466801:T:C	7.04566e-07	-1.24744e-10	-0.910516	8.2056e-06	-1.24744e-10	-0.895032
11467005	chr16:11467005:T:G	4.71164e-07	-1.24744e-10	-1.31289	5.37303e-06	-1.24744e-10	-1.31846
11467064	chr16:11467064:T:C	4.82453e-07	-1.24744e-10	-1.28921	5.58595e-06	-1.24744e-10	-1.27959
11467379	chr16:11467379:G:A	2.60043e-07	-0.927572	-0.979679	1.64389e-06	-1.5219	-0.980889
11467562	chr16:11467562:T:C	1.05267e-06	-1.24744e-10	-0.509009	1.19198e-05	-1.24744e-10	-0.521647
11467969	chr16:11467969:A:G	4.69298e-07	-1.24744e-10	-1.31686	5.42248e-06	-1.24744e-10	-1.3093
11468092	chr16:11468092:A:C	1.32945e-06	-1.24744e-10	-0.275576	1.53365e-05	-1.24744e-10	-0.26961
11468150	chr16:11468150:T:C	7.31371e-07	-1.24744e-10	-0.873177	8.55675e-06	-1.24744e-10	-0.853128
11468197	chr16:11468197:A:C	6.19474e-07	-1.24744e-10	-1.03923	7.20281e-06	-1.24744e-10	-1.02538
11468206	chr16:11468206:G:A	1.73644e-07	-1.50545	-0.805641	1.71417e-06	-1.61284	-0.848074
11468307	chr16:11468307:G:T	7.06421e-07	-1.24744e-10	-0.907886	8.25461e-06	-1.24744e-10	-0.889077
11468370	chr16:11468370:C:A	7.82246e-07	-1.24744e-10	-0.805929	9.12897e-06	-1.24744e-10	-0.788396
11468555	chr16:11468555:C:G	1.11009e-07	-1.39911	-1.35938	1.15902e-06	-1.49278	-1.3595
11468801	chr16:11468801:T:C	5.45079e-07	-1.24744e-10	-1.16717	6.28567e-06	-1.24744e-10	-1.16158
11468942	chr16:11468942:A:G	1.30458e-06	-1.24744e-10	-0.294459	1.49422e-05	-1.24744e-10	-0.295662
11468954	chr16:11468954:T:C	5.04968e-07	-1.24744e-10	-1.2436	5.83032e-06	-1.24744e-10	-1.23678
11469022	chr16:11469022:C:A	5.52537e-07	-1.24744e-10	-1.15358	6.30887e-06	-1.24744e-10	-1.15789
11469106	chr16:11469106:T:A	4.68587e-07	-1.24744e-10	-1.31838	5.31883e-06	-1.24744e-10	-1.32859
11469167	chr16:11469167:G:C	8.79207e-07	-1.24744e-10	-0.689078	1.03049e-05	-1.24744e-10	-0.667233
11469370	chr16:11469370:C:A	3.48336e-07	-0.703296	-0.911635	1.99909e-06	-1.41051	-0.896648
11469492	chr16:11469492:G:A	2.77262e-06	0.459451	-3.55028e-10	1.81636e-05	-0.100428	-3.55028e-10
11469663	chr16:11469663:C:T	6.36069e-07	-1.24744e-10	-1.01279	7.41407e-06	-1.24744e-10	-0.996469
11469744	chr16:11469744:C:T	4.49563e-07	-1.24744e-10	-1.35982	5.15714e-06	-1.24744e-10	-1.35947
11469956	chr16:11469956:T:C	4.71097e-07	-1.31304	-3.55028e-10	5.05812e-06	-1.37885	-3.55028e-10
11470567	chr16:11470567:T:C	4.79142e-07	-0.901834	-0.394266	2.73098e-06	-1.5547	-0.440493
11470593	chr16:11470593:T:C	4.93883e-07	-1.24744e-10	-1.2658	5.65883e-06	-1.24744e-10	-1.26663
11470637	chr16:11470637:G:C	6.98758e-07	-0.81647	-0.102324	3.74308e-06	-1.52581	-0.154127
11470655	chr16:11470655:A:G	1.16727e-07	-1.46191	-1.24635	1.17616e-06	-1.57705	-1.26054
11470740	chr16:11470740:C:T	1.1131e-07	-1.40553	-1.35024	1.15267e-06	-1.50785	-1.34992
11470954	chr16:11470954:A:T	3.37605e-07	-0.875114	-0.771109	1.96116e-06	-1.52824	-0.79807
11471009	chr16:11471009:A:C	1.01318e-05	-1.24744e-10	1.75534	0.000113186	-1.24744e-10	1.72918
11471052	chr16:11471052:G:A	5.31133e-07	-1.24744e-10	-1.19309	6.05337e-06	-1.24744e-10	-1.19923
11471156	chr16:11471156:A:G	1.9251e-07	-0.908525	-1.29943	1.81588e-06	-1.10883	-1.29445
11471376	chr16:11471376:G:C	3.58278e-07	-0.267967	-1.31882	5.25127e-06	-0.0220094	-1.31937
11471573	chr16:11471573:G:A	4.86609e-07	-1.24744e-10	-1.28064	5.50658e-06	-1.24744e-10	-1.29391
11471625	chr16:11471625:G:C	4.77287e-07	-0.834757	-0.465224	2.5869e-06	-1.54218	-0.507209
11471992	chr16:11471992:G:A	5.25702e-07	-1.20336	-3.55028e-10	5.24962e-06	-1.34169	-3.55028e-10
11472382	chr16:11472382:G:A	2.48969e-07	-1.09451	-0.856258	1.70868e-06	-1.59182	-0.872309
11472408	chr16:11472408:A:G	3.91732e-07	-0.736087	-0.761433	1.99568e-06	-1.50497	-0.803899
11472483	chr16:11472483:G:A	1.00458e-06	-1.24744e-10	-0.555777	1.15029e-05	-1.24744e-10	-0.557249
11472789	chr16:11472789:G:A	3.93795e-07	-1.49227	-3.55028e-10	5.01577e-06	-1.38726	-3.55028e-10
11472962	chr16:11472962:T:C	4.34889e-07	-1.12482	-0.268191	2.97414e-06	-1.60402	-0.305872
11473102	chr16:11473102:G:A	1.11292e-06	-1.24744e-10	-0.453352	1.30778e-05	-1.24744e-10	-0.428936
11473105	chr16:11473105:C:T	1.59951e-07	-1.17128	-1.22195	1.17501e-06	-1.60612	-1.23245
11473228	chr16:11473228:T:G	2.42031e-07	-1.16291	-0.816116	1.72906e-06	-1.60893	-0.843337
11473538	chr16:11473538:C:T	4.96024e-07	-1.24744e-10	-1.26147	5.6419e-06	-1.24744e-10	-1.26963
11473589	chr16:11473589:C:T	2.44904e-07	-1.21115	-0.756078	1.82081e-06	-1.61573	-0.784838
11473695	chr16:11473695:C:T	1.55397e-06	-1.24744e-10	-0.119533	1.7623e-05	-1.24744e-10	-0.130643
11473828	chr16:11473828:G:A	1.05937e-06	-1.24744e-10	-0.502669	1.20067e-05	-1.24744e-10	-0.514386
11473960	chr16:11473960:G:A	2.07391e-07	-1.14716	-0.986336	1.47028e-06	-1.60578	-1.00862
11474154	chr16:11474154:G:A	6.79905e-07	-1.24744e-10	-0.946146	7.84329e-06	-1.24744e-10	-0.94019
11474187	chr16:11474187:C:T	2.72541e-07	-1.12401	-0.736302	1.88352e-06	-1.60127	-0.765441
11474270	chr16:11474270:C:T	1.11575e-07	-1.61342	-1.13998	1.31629e-06	-1.55183	-1.17321
11474282	chr16:11474282:A:C	4.54095e-07	-1.24744e-10	-1.34979	5.20362e-06	-1.24744e-10	-1.35049
11474558	chr16:11474558:T:C	7.70267e-07	-1.24744e-10	-0.821361	8.70878e-06	-1.24744e-10	-0.835517
11474846	chr16:11474846:G:C	7.20428e-07	-1.24744e-10	-0.888253	8.30619e-06	-1.24744e-10	-0.882847
11474889	chr16:11474889:G:A	4.50377e-07	-1.24744e-10	-1.35801	5.16644e-06	-1.24744e-10	-1.35767
11474935	chr16:11474935:T:C	1.25008e-06	-1.24744e-10	-0.337134	1.41605e-05	-1.24744e-10	-0.349393
11474955	chr16:11474955:C:A	4.62291e-07	-1.24744e-10	-1.3319	5.3133e-06	-1.24744e-10	-1.32963
11475384	chr16:11475384:A:G	1.18361e-07	-1.61463	-1.07973	1.39693e-06	-1.54824	-1.11733
11475497	chr16:11475497:T:C	1.87506e-07	-1.06061	-1.17368	1.61845e-06	-1.35459	-1.16379
11475522	chr16:11475522:T:C	6.24219e-07	-1.24744e-10	-1.0316	7.20689e-06	-1.24744e-10	-1.02481
11475662	chr16:11475662:G:C	7.66434e-07	-0.637353	-0.188997	5.12054e-06	-1.16533	-0.201256
11475666	chr16:11475666:C:G	3.47427e-07	-1.61754	-3.55028e-10	4.05903e-06	-1.5989	-3.55028e-10
11475805	chr16:11475805:G:T	2.44375e-07	-1.11707	-0.852328	1.68505e-06	-1.5999	-0.878152
11475958	chr16:11475958:T:TCGG	1.01232e-07	-1.62137	-1.22932	1.15822e-06	-1.62104	-1.23192
11476069	chr16:11476069:C:T	4.96979e-07	-0.709976	-0.549575	3.42865e-06	-1.2095	-0.558178
11476113	chr16:11476113:T:G	4.60091e-07	-1.24744e-10	-1.33667	5.28943e-06	-1.24744e-10	-1.33414
11476157	chr16:11476157:G:A	2.45217e-07	-0.885015	-1.08094	1.64401e-06	-1.46271	-1.04
11476164	chr16:11476164:G:A	2.55986e-07	-1.61773	-0.305241	2.95239e-06	-1.53138	-0.385855
11476690	chr16:11476690:G:GCA	8.42665e-07	-1.24744e-10	-0.731528	9.64558e-06	-1.24744e-10	-0.733348
11476904	chr16:11476904:G:C	8.98548e-07	-1.24744e-10	-0.667319	1.02837e-05	-1.24744e-10	-0.669289
11477078	chr16:11477078:G:A	8.63913e-07	-1.24744e-10	-0.706626	9.88934e-06	-1.24744e-10	-0.708391
11477252	chr16:11477252:G:A	8.91101e-08	-1.62174	-1.35648	1.02264e-06	-1.62109	-1.35637
11477325	chr16:11477325:G:A	4.95153e-07	-1.24744e-10	-1.26323	5.652e-06	-1.24744e-10	-1.26784
11477389	chr16:11477389:C:T	2.78359e-07	-0.691353	-1.14783	1.4507e-06	-1.46693	-1.16087
11477486	chr16:11477486:G:T	4.4987e-07	-1.24744e-10	-1.35914	5.15978e-06	-1.24744e-10	-1.35895
11477597	chr16:11477597:G:A	4.54714e-07	-1.34843	-3.55028e-10	6.33229e-06	-1.15419	-3.55028e-10
11477815	chr16:11477815:A:G	2.53511e-07	-0.770681	-1.16201	1.38523e-06	-1.4993	-1.17469
11477825	chr16:11477825:G:A	3.20329e-07	-0.674981	-1.02377	2.55337e-06	-1.0397	-1.02273
11477875	chr16:11477875:G:C	5.02038e-07	-1.24942	-3.55028e-10	5.01488e-06	-1.38744	-3.55028e-10
11478083	chr16:11478083:C:T	9.16405e-08	-1.59067	-1.35956	1.05064e-06	-1.59076	-1.35969
11478563	chr16:11478563:A:C	1.67967e-07	-1.59614	-0.748189	1.83789e-06	-1.57373	-0.817499
11478837	chr16:11478837:G:C	8.6191e-07	-1.24744e-10	-0.708948	9.86406e-06	-1.24744e-10	-0.71095
11478910	chr16:11478910:G:A	2.36715e-07	-0.788501	-1.21274	1.33631e-06	-1.4876	-1.22234
11479034	chr16:11479034:C:A	5.14495e-07	-1.24744e-10	-1.22491	5.89433e-06	-1.24744e-10	-1.22586
11479301	chr16:11479301:T:A	4.56463e-07	-1.34459	-3.55028e-10	4.62369e-06	-1.46865	-3.55028e-10
11479315	chr16:11479315:C:T	1.42724e-07	-1.49679	-1.01039	1.45984e-06	-1.58416	-1.03736
11479370	chr16:11479370:A:T	1.57321e-07	-1.14031	-1.2695	1.43145e-06	-1.37925	-1.26191
11479476	chr16:11479476:A:G	4.58627e-07	-1.24744e-10	-1.33986	5.2514e-06	-1.24744e-10	-1.34135
11479685	chr16:11479685:G:A	1.01827e-07	-1.61674	-1.22809	1.17352e-06	-1.60897	-1.23088
11479708	chr16:11479708:T:C	5.34888e-07	-1.24744e-10	-1.18604	6.15345e-06	-1.24744e-10	-1.18284
11479757	chr16:11479757:A:G	1.39271e-07	-1.18237	-1.34931	1.31056e-06	-1.38406	-1.34534
11479896	chr16:11479896:T:A	2.31615e-07	-0.664219	-1.3588	1.25669e-06	-1.41253	-1.35884
11480154	chr16:11480154:G:A	2.44184e-07	-0.753178	-1.217	1.35516e-06	-1.47116	-1.22477
11480447	chr16:11480447:C:T	4.99985e-07	-1.24744e-10	-1.25352	5.69338e-06	-1.24744e-10	-1.26054
11480714	chr16:11480714:G:A	4.49881e-07	-1.24744e-10	-1.35911	5.15993e-06	-1.24744e-10	-1.35893
11480781	chr16:11480781:C:T	4.97517e-07	-1.25847	-3.55028e-10	6.63481e-06	-1.10752	-3.55028e-10
11480900	chr16:11480900:A:C	8.898e-08	-1.62086	-1.35882	1.07487e-06	-1.57103	-1.35662
11481199	chr16:11481199:A:C	9.01293e-08	-1.61189	-1.35497	1.04133e-06	-1.60447	-1.35487
11481254	chr16:11481254:A:G	1.38711e-07	-1.1781	-1.3576	1.26841e-06	-1.4034	-1.35868
11481295	chr16:11481295:A:G	1.27738e-07	-1.25833	-1.35979	1.20158e-06	-1.45644	-1.35977
11481345	chr16:11481345:G:A	1.38775e-07	-1.48401	-1.05124	1.41339e-06	-1.57697	-1.07689
11481453	chr16:11481453:G:C	2.24631e-07	-0.972835	-1.08081	1.72988e-06	-1.36426	-1.08753
11481968	chr16:11481968:T:C	1.41762e-07	-1.51357	-1.00038	1.46408e-06	-1.59079	-1.02783
11482243	chr16:11482243:G:A	1.51882e-07	-1.10899	-1.33601	1.07338e-06	-1.58991	-1.33913
11482527	chr16:11482527:C:T	5.95231e-07	-1.24744e-10	-1.07915	6.68421e-06	-1.24744e-10	-1.1001
11482578	chr16:11482578:G:C	5.84866e-07	-1.24744e-10	-1.09672	6.5855e-06	-1.24744e-10	-1.11498
11482709	chr16:11482709:A:C	1.34345e-07	-1.208	-1.35968	1.24076e-06	-1.42486	-1.35927
11482710	chr16:11482710:G:A	1.66685e-07	-1.06662	-1.28538	1.33476e-06	-1.42231	-1.28879
11482716	chr16:11482716:C:T	6.26384e-07	-1.24744e-10	-1.02813	7.22869e-06	-1.24744e-10	-1.02179
11483440	chr16:11483440:A:G	6.05591e-07	-1.24744e-10	-1.06189	6.79614e-06	-1.24744e-10	-1.08349
11483448	chr16:11483448:A:G	4.62016e-07	-1.24744e-10	-1.3325	5.29012e-06	-1.24744e-10	-1.33401
11483511	chr16:11483511:G:C	1.89959e-07	-1.2634	-0.957896	1.8919e-06	-1.39089	-0.971374
11483573	chr16:11483573:A:G	6.73094e-07	-1.24744e-10	-0.956213	7.52154e-06	-1.24744e-10	-0.982078
11483667	chr16:11483667:A:G	5.82893e-07	-1.24744e-10	-1.10009	6.70898e-06	-1.24744e-10	-1.0964
11483923	chr16:11483923:G:C	5.55336e-07	-1.24744e-10	-1.14853	6.25257e-06	-1.24744e-10	-1.16686
11484352	chr16:11484352:T:C	5.57144e-07	-1.24744e-10	-1.14527	6.4141e-06	-1.24744e-10	-1.14135
11484442	chr16:11484442:T:C	5.04365e-07	-1.24744e-10	-1.2448	5.75467e-06	-1.24744e-10	-1.24984
11484843	chr16:11484843:C:A	8.93103e-08	-1.61624	-1.35974	1.03045e-06	-1.61014	-1.35971
11484976	chr16:11484976:T:C	5.44783e-07	-1.24744e-10	-1.16771	6.27677e-06	-1.24744e-10	-1.16299
11485306	chr16:11485306:C:T	5.34674e-07	-1.24744e-10	-1.18644	6.04692e-06	-1.24744e-10	-1.2003
11485311	chr16:11485311:T:G	1.49574e-07	-1.61841	-0.841895	1.76204e-06	-1.52321	-0.91017
11485383	chr16:11485383:C:T	6.43067e-07	-1.00185	-3.55028e-10	6.16143e-06	-1.18154	-3.55028e-10
11485403	chr16:11485403:G:C	1.26576e-07	-1.26807	-1.35919	1.18971e-06	-1.46683	-1.3593
11485420	chr16:11485420:G:A	9.90605e-08	-1.60896	-1.2634	1.12859e-06	-1.61602	-1.26286
11485866	chr16:11485866:T:G	1.65673e-07	-1.27988	-1.0782	1.65414e-06	-1.40645	-1.09011
11486473	chr16:11486473:G:T	2.58633e-07	-1.56887	-0.343814	2.75579e-06	-1.61738	-0.36876
11487074	chr16:11487074:T:C	3.13464e-07	-1.41222	-0.308197	2.99579e-06	-1.55763	-0.345008
11487096	chr16:11487096:T:A	1.63787e-07	-1.06688	-1.30266	1.11012e-06	-1.58295	-1.31243
11487126	chr16:11487126:G:A	2.28095e-07	-1.37899	-0.659342	2.23963e-06	-1.51252	-0.681018
11487135	chr16:11487135:A:G	2.24019e-07	-1.38772	-0.668651	2.20718e-06	-1.51792	-0.690212
11487161	chr16:11487161:G:T	1.64935e-07	-1.05584	-1.30671	1.10927e-06	-1.58005	-1.31609
11487204	chr16:11487204:T:A	6.5988e-07	-1.24744e-10	-0.976041	7.52573e-06	-1.24744e-10	-0.98152
11487363	chr16:11487363:G:A	1.67043e-07	-1.04425	-1.3056	1.11408e-06	-1.57675	-1.31507
11487373	chr16:11487373:C:T	4.92358e-07	-1.24744e-10	-1.26889	5.62189e-06	-1.24744e-10	-1.27318
11487399	chr16:11487399:C:A	7.40707e-07	-0.571897	-0.288597	3.3159e-06	-1.43744	-0.363674
11487527	chr16:11487527:CT:C	3.92429e-07	-0.8373	-0.658442	2.12539e-06	-1.53706	-0.708834
11487575	chr16:11487575:A:C	1.93371e-07	-1.45939	-0.744098	1.95828e-06	-1.56349	-0.764294
11487649	chr16:11487649:G:A	1.71917e-07	-1.0226	-1.29849	1.12816e-06	-1.57065	-1.30861
11487743	chr16:11487743:CTCTTT:C	2.19274e-07	-1.03435	-1.04342	1.7392e-06	-1.39719	-1.04924
11487853	chr16:11487853:T:C	2.10044e-07	-1.46429	-0.656495	2.09479e-06	-1.5822	-0.678193
11487990	chr16:11487990:G:A	1.60212e-07	-1.46693	-0.924672	1.62322e-06	-1.57085	-0.944588
11488155	chr16:11488155:T:G	1.65779e-07	-1.46518	-0.892258	1.70267e-06	-1.55484	-0.912815
11488189	chr16:11488189:C:G	4.60098e-07	-1.24744e-10	-1.33666	5.26955e-06	-1.24744e-10	-1.3379
11488352	chr16:11488352:AG:A	1.68951e-07	-1.46682	-0.87167	1.73617e-06	-1.55562	-0.892548
11488370	chr16:11488370:C:G	2.58942e-07	-1.45932	-0.452174	2.65874e-06	-1.54576	-0.47624
11488714	chr16:11488714:C:T	1.11072e-07	-1.43708	-1.32084	1.04964e-06	-1.61678	-1.33463
11488910	chr16:11488910:G:A	7.4349e-07	-1.24744e-10	-0.856743	8.47679e-06	-1.24744e-10	-0.862517
11489095	chr16:11489095:AC:A	4.57043e-07	-1.24744e-10	-1.34332	5.23916e-06	-1.24744e-10	-1.34369
11489272	chr16:11489272:T:C	3.83563e-07	-1.5186	-3.55028e-10	4.48932e-06	-1.49815	-3.55028e-10
11489432	chr16:11489432:G:C	1.17429e-06	-1.24744e-10	-0.399678	1.3227e-05	-1.24744e-10	-0.417589
11489546	chr16:11489546:A:T	1.38324e-07	-1.59537	-0.943128	1.61693e-06	-1.60291	-0.916413
11489652	chr16:11489652:T:C	7.24193e-07	-1.24744e-10	-0.883041	8.25677e-06	-1.24744e-10	-0.888815
11489660	chr16:11489660:A:G	1.92144e-07	-1.26332	-0.946535	1.80713e-06	-1.46079	-0.947313
11489790	chr16:11489790:C:T	5.06814e-07	-1.24744e-10	-1.23995	5.8359e-06	-1.24744e-10	-1.23582
11489828	chr16:11489828:C:T	1.79273e-07	-0.926732	-1.35246	1.12242e-06	-1.53433	-1.35003
11489845	chr16:11489845:C:A	4.85114e-07	-1.62076	0.337044	5.33205e-06	-1.58576	0.259646
11489893	chr16:11489893:T:C	5.02718e-07	-1.24744e-10	-1.24807	5.7119e-06	-1.24744e-10	-1.2573
11489999	chr16:11489999:G:A	7.52941e-07	-1.24744e-10	-0.844111	8.58703e-06	-1.24744e-10	-0.849596
11490056	chr16:11490056:A:G	4.54891e-07	-1.24744e-10	-1.34804	5.22435e-06	-1.24744e-10	-1.34652
11490092	chr16:11490092:A:G	1.88257e-07	-0.909977	-1.32032	1.13457e-06	-1.54404	-1.32956
11490313	chr16:11490313:C:T	1.84024e-07	-1.43923	-0.813798	1.64656e-06	-1.61841	-0.882747
11490426	chr16:11490426:G:A	4.54075e-07	-1.24744e-10	-1.34984	5.21449e-06	-1.24744e-10	-1.34841
11490494	chr16:11490494:T:C	2.74087e-07	-0.612904	-1.24175	1.44605e-06	-1.39202	-1.23899
11490508	chr16:11490508:G:A	8.35084e-07	-1.24744e-10	-0.740565	9.43701e-06	-1.24744e-10	-0.755209
11490526	chr16:11490526:C:T	4.54993e-07	-1.24744e-10	-1.34782	5.22511e-06	-1.24744e-10	-1.34637
11490527	chr16:11490527:G:A	1.99803e-07	-0.812518	-1.35825	1.14846e-06	-1.50186	-1.35956
11490541	chr16:11490541:A:T	1.10518e-07	-1.40346	-1.35946	1.08735e-06	-1.55679	-1.35932
11490570	chr16:11490570:G:A	1.82412e-07	-1.3361	-0.925727	1.78089e-06	-1.45507	-0.967666
11490626	chr16:11490626:G:A	1.90054e-07	-0.861971	-1.35882	1.12142e-06	-1.52546	-1.35979
11491018	chr16:11491018:C:T	4.78694e-07	-1.24744e-10	-1.29704	5.51249e-06	-1.24744e-10	-1.29283
11491084	chr16:11491084:A:T	3.77218e-07	-1.53528	-3.55028e-10	3.9792e-06	-1.61877	-3.55028e-10
11491188	chr16:11491188:T:C	1.18581e-07	-1.46163	-1.23088	1.21178e-06	-1.56934	-1.23843
11491399	chr16:11491399:A:G	1.1047e-07	-1.40359	-1.35977	1.08658e-06	-1.5571	-1.35971
11491569	chr16:11491569:G:T	4.77681e-07	-1.24744e-10	-1.29915	5.4314e-06	-1.24744e-10	-1.30765
11491614	chr16:11491614:G:A	6.30962e-07	-1.07381	0.0529528	4.9892e-06	-1.42864	0.0360676
11492106	chr16:11492106:C:T	1.53614e-07	-1.36323	-1.07043	1.60354e-06	-1.45485	-1.07278
11492215	chr16:11492215:G:C	1.54998e-07	-1.61348	-0.811203	1.78677e-06	-1.61	-0.809442
11492548	chr16:11492548:G:A	2.24621e-07	-0.941152	-1.11253	1.77852e-06	-1.30908	-1.11498
11492593	chr16:11492593:G:A	4.00805e-07	-1.47462	-3.55028e-10	4.6679e-06	-1.45914	-3.55028e-10
11492601	chr16:11492601:G:A	5.80589e-07	-1.24744e-10	-1.10405	6.62314e-06	-1.24744e-10	-1.10928
11492624	chr16:11492624:A:T	4.69656e-07	-1.24744e-10	-1.3161	5.39101e-06	-1.24744e-10	-1.31512
11492733	chr16:11492733:G:A	7.03645e-07	-1.24744e-10	-0.911824	8.13182e-06	-1.24744e-10	-0.904064
11492744	chr16:11492744:C:T	1.17043e-07	-1.36952	-1.33604	1.14204e-06	-1.53175	-1.33528
11493138	chr16:11493138:T:C	4.55455e-07	-1.24744e-10	-1.3468	5.23084e-06	-1.24744e-10	-1.34528
11493202	chr16:11493202:T:C	4.54983e-07	-1.24744e-10	-1.34784	5.22513e-06	-1.24744e-10	-1.34637
11493241	chr16:11493241:G:A	1.71825e-07	-1.22137	-1.10025	1.70646e-06	-1.35402	-1.11141
11493360	chr16:11493360:C:A	1.20218e-07	-1.33891	-1.33989	1.15878e-06	-1.51329	-1.33919
11493473	chr16:11493473:C:T	1.62514e-07	-1.16182	-1.21552	1.84353e-06	-1.14583	-1.24234
11493591	chr16:11493591:G:C	5.06516e-07	-1.24744e-10	-1.24054	5.80023e-06	-1.24744e-10	-1.24195
11493626	chr16:11493626:C:A	2.77065e-07	-0.7803	-1.06355	3.30493e-06	-0.689035	-1.1154
11494328	chr16:11494328:C:G	4.49564e-07	-1.24744e-10	-1.35982	5.15574e-06	-1.24744e-10	-1.35974
11494451	chr16:11494451:A:G	9.74419e-07	-1.24744e-10	-0.586257	1.1225e-05	-1.24744e-10	-0.581707
11494510	chr16:11494510:G:C	9.74513e-07	-1.24744e-10	-0.58616	1.11357e-05	-1.24744e-10	-0.589691
11494641	chr16:11494641:T:C	8.44144e-07	-1.24744e-10	-0.729775	9.54524e-06	-1.24744e-10	-0.743806
11494669	chr16:11494669:C:T	3.82642e-07	-1.521	-3.55028e-10	3.99146e-06	-1.61569	-3.55028e-10
11494682	chr16:11494682:G:C	7.67603e-07	-1.24744e-10	-0.824826	8.75538e-06	-1.24744e-10	-0.830181
11494734	chr16:11494734:G:A	3.60935e-07	-1.5794	-3.55028e-10	4.71946e-06	-1.44815	-3.55028e-10
11494847	chr16:11494847:CA:C	1.44326e-07	-1.31887	-1.17715	1.35778e-06	-1.52023	-1.17377
11494965	chr16:11494965:T:C	3.54689e-07	-1.59686	-3.55028e-10	4.57211e-06	-1.47987	-3.55028e-10
11495100	chr16:11495100:T:G	4.66297e-07	-1.24744e-10	-1.32328	5.32123e-06	-1.24744e-10	-1.32814
11495116	chr16:11495116:C:A	1.71213e-06	-1.48434	1.46174	1.72165e-05	-1.59973	1.44575
11495126	chr16:11495126:T:C	4.52041e-07	-1.24744e-10	-1.35432	5.17816e-06	-1.24744e-10	-1.3554
11495408	chr16:11495408:T:C	6.66725e-07	-1.58657	0.620849	7.27705e-06	-1.61713	0.602008
11495412	chr16:11495412:G:C	1.62987e-06	-1.62175	1.5499	1.91664e-05	-1.61004	1.56335
11495434	chr16:11495434:G:A	1.15766e-06	-1.41266	0.998716	1.09783e-05	-1.50377	0.899846
11495448	chr16:11495448:T:C	3.31903e-07	-1.61576	-0.0474933	3.76607e-06	-1.55745	-0.116372
11495680	chr16:11495680:T:C	9.40768e-07	-1.24744e-10	-0.621402	1.0605e-05	-1.24744e-10	-0.638526
11495851	chr16:11495851:T:C	1.1617e-06	-1.24744e-10	-0.410456	1.34153e-05	-1.24744e-10	-0.403451
11495982	chr16:11495982:G:A	7.64589e-07	-1.24744e-10	-0.82876	8.60112e-06	-1.24744e-10	-0.847956
11496387	chr16:11496387:C:T	4.60987e-07	-1.24744e-10	-1.33473	5.27967e-06	-1.24744e-10	-1.33599
11497175	chr16:11497175:T:C	1.30104e-07	-1.4583	-1.14147	1.33198e-06	-1.56434	-1.14885
11497301	chr16:11497301:G:C	1.08422e-07	-1.52794	-1.25413	1.15117e-06	-1.60067	-1.2584
11497478	chr16:11497478:G:A	1.29473e-07	-1.53207	-1.07256	1.37383e-06	-1.60137	-1.08088
11497825	chr16:11497825:G:A	1.15319e-07	-1.46	-1.2604	1.32551e-06	-1.47687	-1.24118
11497831	chr16:11497831:AAATTT:A	1.0537e-07	-1.55434	-1.25628	1.41551e-06	-1.38817	-1.26419
11497912	chr16:11497912:G:A	1.07222e-07	-1.5078	-1.2854	1.49614e-06	-1.30434	-1.29262
11497931	chr16:11497931:C:G	2.96236e-07	-1.2833	-0.493638	2.60558e-06	-1.50546	-0.536734
11497967	chr16:11497967:C:T	2.96524e-07	-1.36843	-0.40754	3.89434e-06	-1.17906	-0.461262
11498148	chr16:11498148:A:G	1.41579e-07	-1.15616	-1.35908	1.94316e-06	-0.976931	-1.3586
11498375	chr16:11498375:A:G	1.0692e-07	-1.50023	-1.29579	1.50087e-06	-1.29141	-1.3024
11498456	chr16:11498456:T:G	5.10215e-07	-1.24744e-10	-1.23327	5.83746e-06	-1.24744e-10	-1.23555
11498476	chr16:11498476:C:T	4.83872e-07	-1.24744e-10	-1.28628	5.51093e-06	-1.24744e-10	-1.29311
11498502	chr16:11498502:T:TA	1.40395e-07	-1.48658	-1.03705	1.95604e-06	-1.27962	-1.04931
11498673	chr16:11498673:C:G	1.11544e-06	-1.24744e-10	-0.451095	1.2516e-05	-1.24744e-10	-0.472843
11499418	chr16:11499418:G:A	1.09802e-06	-1.24744e-10	-0.466836	1.2505e-05	-1.24744e-10	-0.473719
11499440	chr16:11499440:A:G	1.08473e-06	-1.24744e-10	-0.479008	1.23404e-05	-1.24744e-10	-0.486971
11499452	chr16:11499452:G:A	1.1613e-07	-1.50136	-1.21203	1.60711e-06	-1.30553	-1.21988
11499737	chr16:11499737:G:A	5.22061e-07	-1.24744e-10	-1.21031	6.04185e-06	-1.24744e-10	-1.20114
11499779	chr16:11499779:G:C	3.07923e-07	-1.26427	-0.47398	2.68602e-06	-1.49392	-0.51787
11499787	chr16:11499787:C:G	4.73154e-07	-1.24744e-10	-1.30868	5.41269e-06	-1.24744e-10	-1.3111
11499818	chr16:11499818:G:A	1.13203e-07	-1.50159	-1.23732	1.569e-06	-1.30498	-1.24444
11499944	chr16:11499944:A:T	3.09616e-07	-1.25879	-0.47398	2.6937e-06	-1.49106	-0.51787
11500074	chr16:11500074:T:C	2.95153e-07	-1.28477	-0.495834	2.5964e-06	-1.50655	-0.539175
11500179	chr16:11500179:C:T	3.12856e-07	-1.24661	-0.475746	2.70926e-06	-1.48358	-0.519594
11500212	chr16:11500212:A:G	5.4842e-07	-1.24744e-10	-1.16106	6.30801e-06	-1.24744e-10	-1.15803
11500353	chr16:11500353:A:G	5.50976e-07	-1.24744e-10	-1.15641	6.3436e-06	-1.24744e-10	-1.1524
11500406	chr16:11500406:G:A	1.03443e-07	-1.48516	-1.34392	1.46168e-06	-1.27287	-1.3474
11500424	chr16:11500424:T:C	6.38077e-07	-1.24744e-10	-1.00964	7.35509e-06	-1.24744e-10	-1.00446
11500435	chr16:11500435:C:T	1.08808e-07	-1.51659	-1.26192	1.50439e-06	-1.32126	-1.2702
11500436	chr16:11500436:A:G	1.67008e-07	-1.56947	-0.780589	2.01299e-06	-1.49149	-0.808732
11500572	chr16:11500572:C:T	1.0036e-07	-1.57093	-1.2884	1.32816e-06	-1.42065	-1.2954
11500604	chr16:11500604:G:A	5.2331e-07	-1.24744e-10	-1.20792	6.03705e-06	-1.24744e-10	-1.20193
11500761	chr16:11500761:G:A	1.04643e-07	-1.51526	-1.30228	1.42302e-06	-1.33802	-1.30905
11500812	chr16:11500812:T:C	5.68567e-07	-1.24744e-10	-1.12498	6.54766e-06	-1.24744e-10	-1.12074
11500969	chr16:11500969:C:T	3.36099e-07	-1.31058	-0.340114	2.98371e-06	-1.5207	-0.385982
11500985	chr16:11500985:C:T	1.21189e-07	-1.31679	-1.35396	1.60673e-06	-1.1704	-1.35524
11501155	chr16:11501155:G:A	5.94795e-07	-1.24744e-10	-1.07988	6.84951e-06	-1.24744e-10	-1.07567
11501222	chr16:11501222:T:C	1.11864e-07	-1.39519	-1.35563	1.30808e-06	-1.37445	-1.35684
11501280	chr16:11501280:C:G	4.28765e-07	-1.09166	-0.315532	3.85519e-06	-1.32976	-0.32067
11501392	chr16:11501392:C:G	2.34773e-07	-1.40689	-0.602591	2.62747e-06	-1.41732	-0.616503
11501412	chr16:11501412:C:T	6.06609e-07	-1.24744e-10	-1.06021	6.9851e-06	-1.24744e-10	-1.05607
11501441	chr16:11501441:G:A	6.93959e-07	-1.24744e-10	-0.925685	8.00089e-06	-1.24744e-10	-0.920296
11501549	chr16:11501549:G:T	9.58153e-08	-1.55695	-1.34873	1.21112e-06	-1.46257	-1.34573
11501923	chr16:11501923:T:A	4.50456e-07	-1.24744e-10	-1.35784	5.16934e-06	-1.24744e-10	-1.3571
11501927	chr16:11501927:A:G	4.37743e-07	-1.38647	-3.55028e-10	4.21294e-06	-1.56169	-3.55028e-10
11501990	chr16:11501990:G:C	4.58358e-07	-1.24744e-10	-1.34045	5.25393e-06	-1.24744e-10	-1.34087
11502026	chr16:11502026:G:A	1.0833e-07	-1.61101	-1.17191	1.20755e-06	-1.6135	-1.19775
11502106	chr16:11502106:T:C	6.65899e-07	-1.24744e-10	-0.966961	7.67034e-06	-1.24744e-10	-0.962487
11502259	chr16:11502259:G:A	5.52938e-07	-1.24744e-10	-1.15285	6.22174e-06	-1.24744e-10	-1.1718
11502519	chr16:11502519:A:T	5.03555e-07	-1.24641	-3.55028e-10	4.80862e-06	-1.42944	-3.55028e-10
11502810	chr16:11502810:T:C	1.0447e-07	-1.62018	-1.19902	1.20359e-06	-1.59044	-1.2241
11502889	chr16:11502889:T:C	1.38465e-07	-1.33006	-1.20742	1.69055e-06	-1.27366	-1.20114
11503207	chr16:11503207:G:A	3.90318e-07	-1.50114	-3.55028e-10	4.09141e-06	-1.59096	-3.55028e-10
11503226	chr16:11503226:TC:T	4.43645e-07	-1.37307	-3.55028e-10	4.24186e-06	-1.55485	-3.55028e-10
11503299	chr16:11503299:G:C	4.60929e-07	-1.24744e-10	-1.33485	5.28252e-06	-1.24744e-10	-1.33544
11503397	chr16:11503397:A:T	1.2608e-07	-1.37466	-1.25652	1.53e-06	-1.32295	-1.25163
11503398	chr16:11503398:A:G	1.55626e-07	-1.45244	-0.968202	1.83749e-06	-1.39161	-0.999844
11503469	chr16:11503469:C:T	5.71778e-07	-1.24744e-10	-1.11935	6.50124e-06	-1.24744e-10	-1.12786
11503506	chr16:11503506:T:C	4.64676e-07	-1.32676	-3.55028e-10	4.35361e-06	-1.52884	-3.55028e-10
11503560	chr16:11503560:C:T	1.37713e-07	-1.6148	-0.928132	1.52592e-06	-1.60926	-0.967993
11503568	chr16:11503568:G:A	2.39402e-07	-1.57361	-0.416345	2.83564e-06	-1.49273	-0.46485
11503733	chr16:11503733:A:G	1.08448e-07	-1.50924	-1.27258	1.41279e-06	-1.38988	-1.2644
11504185	chr16:11504185:C:G	3.57685e-07	-1.4341	-0.154343	4.49472e-06	-1.28489	-0.212054
11504274	chr16:11504274:G:T	8.35961e-07	-1.24744e-10	-0.739517	9.42806e-06	-1.24744e-10	-0.756158
11504534	chr16:11504534:C:A	4.50006e-07	-1.24744e-10	-1.35884	5.15937e-06	-1.24744e-10	-1.35903
11504573	chr16:11504573:C:T	4.52304e-07	-1.24744e-10	-1.35374	5.19014e-06	-1.24744e-10	-1.35309
11504579	chr16:11504579:C:T	1.41084e-07	-1.5641	-0.954644	1.67622e-06	-1.5097	-0.973606
11504689	chr16:11504689:G:A	4.93486e-07	-1.37466	0.108052	4.48322e-06	-1.55419	0.0546811
11504882	chr16:11504882:A:C	2.06532e-07	-1.60111	-0.536529	2.41602e-06	-1.5355	-0.58223
11504975	chr16:11504975:T:C	5.82041e-07	-1.24744e-10	-1.10156	6.61651e-06	-1.24744e-10	-1.11028
11504991	chr16:11504991:C:G	2.09594e-07	-1.60705	-0.515875	2.43331e-06	-1.5483	-0.562299
11505034	chr16:11505034:G:T	4.52912e-07	-1.24744e-10	-1.3524	5.20465e-06	-1.24744e-10	-1.3503
11505117	chr16:11505117:C:T	1.46294e-07	-1.5407	-0.941776	1.75285e-06	-1.4773	-0.961308
11505310	chr16:11505310:A:T	2.13961e-07	-1.60263	-0.499679	2.49606e-06	-1.53861	-0.546525
11505435	chr16:11505435:TTTTTC:T	7.07786e-07	-0.905956	-3.55028e-10	9.04144e-06	-0.79803	-3.55028e-10
11505655	chr16:11505655:C:T	2.07528e-07	-1.60323	-0.529605	2.42063e-06	-1.53966	-0.57616
11505669	chr16:11505669:A:G	2.10655e-07	-1.60277	-0.515107	2.45828e-06	-1.53864	-0.561748
11505709	chr16:11505709:A:C	2.1644e-07	-1.60234	-0.488449	2.52422e-06	-1.53778	-0.536137
11505718	chr16:11505718:T:G	1.05202e-07	-1.4543	-1.35791	1.28526e-06	-1.39238	-1.3565
11505737	chr16:11505737:CTG:TTG	3.41957e-07	-1.59104	-0.0423721	3.63413e-06	-1.61795	-0.091532
11505769	chr16:11505769:A:G	2.10584e-07	-1.60416	-0.514051	2.45341e-06	-1.54154	-0.560827
11505859	chr16:11505859:C:T	9.06664e-08	-1.61325	-1.34766	1.0378e-06	-1.61791	-1.34483
11506010	chr16:11506010:T:C	1.51166e-07	-1.27864	-1.17107	1.37712e-06	-1.49721	-1.18264
11506013	chr16:11506013:G:A	5.80444e-07	-1.24744e-10	-1.10431	6.68456e-06	-1.24744e-10	-1.10005
11506244	chr16:11506244:T:C	2.11578e-07	-1.58255	-0.530951	2.26982e-06	-1.60824	-0.571912
11506252	chr16:11506252:T:C	7.30262e-07	-1.24744e-10	-0.874695	8.19997e-06	-1.24744e-10	-0.895718
11506400	chr16:11506400:T:A	5.4011e-07	-1.24744e-10	-1.17632	6.21524e-06	-1.24744e-10	-1.17284
11506714	chr16:11506714:G:A	8.81663e-07	-1.24744e-10	-0.686288	1.04924e-05	-1.24744e-10	-0.649202
11507052	chr16:11507052:C:T	9.94327e-08	-1.62174	-1.24688	1.17438e-06	-1.61081	-1.2283
11507105	chr16:11507105:T:G	8.07581e-07	-1.24744e-10	-0.774055	9.30168e-06	-1.24744e-10	-0.769653
11507110	chr16:11507110:G:T	6.00714e-07	-1.24744e-10	-1.06998	6.88797e-06	-1.24744e-10	-1.07007
11507161	chr16:11507161:A:G	9.41749e-08	-1.57521	-1.34774	1.03128e-06	-1.61629	-1.35276
11507194	chr16:11507194:C:G	5.24044e-07	-1.24744e-10	-1.20652	6.00883e-06	-1.24744e-10	-1.20662
11507280	chr16:11507280:A:T	6.93405e-07	-0.926484	-3.55028e-10	6.35065e-06	-1.15129	-3.55028e-10
11507370	chr16:11507370:C:T	9.05152e-08	-1.61672	-1.34586	1.11431e-06	-1.53842	-1.35319
11507473	chr16:11507473:G:A	9.65845e-08	-1.54231	-1.35537	1.21208e-06	-1.45084	-1.35667
11507638	chr16:11507638:C:G	9.66004e-08	-1.58027	-1.31725	1.26002e-06	-1.43767	-1.33105
11507883	chr16:11507883:A:G	6.39182e-07	-1.24744e-10	-1.00791	7.32918e-06	-1.24744e-10	-1.00799
11507925	chr16:11507925:C:T	1.58457e-07	-1.47979	-0.92283	1.52856e-06	-1.60802	-0.967498
11507943	chr16:11507943:T:C	1.59631e-07	-1.47004	-0.925194	1.52989e-06	-1.60489	-0.969758
11507974	chr16:11507974:G:T	1.59875e-07	-1.46256	-0.931141	1.52496e-06	-1.60259	-0.975286
11508142	chr16:11508142:G:A	1.1823e-07	-1.6178	-1.07766	1.39725e-06	-1.6141	-1.05124
11508174	chr16:11508174:C:T	4.53998e-07	-1.24744e-10	-1.35	5.2006e-06	-1.24744e-10	-1.35107
11508460	chr16:11508460:A:G	4.6749e-07	-1.24744e-10	-1.32072	5.35406e-06	-1.24744e-10	-1.32199
11508929	chr16:11508929:C:T	1.01794e-07	-1.59229	-1.25285	1.1529e-06	-1.62105	-1.23652
11509083	chr16:11509083:C:T	3.57871e-07	-1.58793	-3.55028e-10	4.21919e-06	-1.5602	-3.55028e-10
11509334	chr16:11509334:G:T	1.09517e-06	-1.18921	0.719783	1.03028e-05	-1.40113	0.73369
11509429	chr16:11509429:T:G	1.00413e-06	-1.24744e-10	-0.556219	1.10913e-05	-1.24744e-10	-0.593691
11509692	chr16:11509692:G:A	1.93273e-06	-1.24744e-10	0.098588	2.21597e-05	-1.24744e-10	0.0984261
11509809	chr16:11509809:T:C	1.2491e-07	-1.40944	-1.23106	1.5425e-06	-1.3339	-1.23254
11509845	chr16:11509845:A:G	1.07825e-07	-1.47734	-1.31024	1.28817e-06	-1.43176	-1.31487
11509871	chr16:11509871:C:A	7.11011e-07	-1.24744e-10	-0.90141	8.18514e-06	-1.24744e-10	-0.897528
11510016	chr16:11510016:A:G	9.68895e-08	-1.53767	-1.35686	1.15209e-06	-1.50242	-1.35586
11510139	chr16:11510139:T:G	1.22978e-06	-1.24744e-10	-0.353506	1.40804e-05	-1.24744e-10	-0.355068
11510241	chr16:11510241:G:T	1.37673e-07	-1.51721	-1.026	1.60766e-06	-1.48571	-1.03935
11510285	chr16:11510285:G:A	4.51836e-07	-1.24744e-10	-1.35478	5.16756e-06	-1.24744e-10	-1.35745
11510632	chr16:11510632:G:A	9.57732e-08	-1.54629	-1.35982	1.13037e-06	-1.51758	-1.35973
11510936	chr16:11510936:G:C	5.75561e-07	-1.24744e-10	-1.11275	6.61354e-06	-1.24744e-10	-1.11073
11510967	chr16:11510967:G:A	1.02391e-07	-1.48929	-1.35001	1.22029e-06	-1.44883	-1.35193
11511187	chr16:11511187:G:A	1.24875e-07	-1.35993	-1.28086	1.50193e-06	-1.30576	-1.28734
11511234	chr16:11511234:C:G	4.6055e-07	-1.24744e-10	-1.33568	5.27588e-06	-1.24744e-10	-1.3367
11511245	chr16:11511245:C:T	6.6034e-07	-1.24744e-10	-0.975343	7.5058e-06	-1.24744e-10	-0.984172
11511277	chr16:11511277:T:G	3.12152e-06	-1.24744e-10	0.577976	3.54365e-05	-1.24744e-10	0.567894
11511318	chr16:11511318:C:T	7.39517e-07	-1.24744e-10	-0.862101	8.23343e-06	-1.24744e-10	-0.891645
11511349	chr16:11511349:C:T	6.07958e-07	-1.24744e-10	-1.05799	6.97226e-06	-1.24744e-10	-1.05791
11511383	chr16:11511383:G:A	1.23798e-07	-1.33803	-1.31142	1.49435e-06	-1.28175	-1.31641
11511674	chr16:11511674:T:A	6.90157e-07	-1.24744e-10	-0.931179	7.94357e-06	-1.24744e-10	-0.927486
11511675	chr16:11511675:C:G	4.60532e-07	-1.24744e-10	-1.33572	5.28198e-06	-1.24744e-10	-1.33555
11511676	chr16:11511676:T:C	5.99559e-07	-1.24744e-10	-1.0719	6.96152e-06	-1.24744e-10	-1.05945
11511748	chr16:11511748:G:A	1.1958e-07	-1.3651	-1.31901	1.44174e-06	-1.31038	-1.32362
11511896	chr16:11511896:G:A	1.26147e-07	-1.32871	-1.30194	1.5237e-06	-1.27137	-1.30734
11511908	chr16:11511908:T:C	1.44278e-06	-1.24744e-10	-0.19377	1.66247e-05	-1.24744e-10	-0.188962
11511921	chr16:11511921:A:G	1.26028e-07	-1.45244	-1.17915	1.55502e-06	-1.36933	-1.18903
11512085	chr16:11512085:T:C	5.88637e-07	-1.24744e-10	-1.09029	6.74313e-06	-1.24744e-10	-1.09132
11512297	chr16:11512297:T:A	7.50046e-07	-1.24744e-10	-0.847964	8.75605e-06	-1.24744e-10	-0.830103
11512337	chr16:11512337:G:A	1.59638e-06	-1.24744e-10	-0.0926057	1.94158e-05	-1.24744e-10	-0.033762
11512344	chr16:11512344:G:A	1.06516e-07	-1.48637	-1.31344	1.25193e-06	-1.45667	-1.31849
11512416	chr16:11512416:A:G	1.06561e-07	-1.47242	-1.32697	1.25654e-06	-1.44027	-1.33121
11512455	chr16:11512455:C:T	1.03757e-07	-1.49044	-1.3356	1.22339e-06	-1.4591	-1.33912
11512485	chr16:11512485:G:C	1.08756e-07	-1.45671	-1.32229	1.28445e-06	-1.42273	-1.32678
11512579	chr16:11512579:C:T	3.48554e-07	-1.6143	-3.55028e-10	4.32472e-06	-1.5355	-3.55028e-10
11512668	chr16:11512668:A:G	6.07802e-07	-1.24744e-10	-1.05825	6.96046e-06	-1.24744e-10	-1.0596
11512675	chr16:11512675:A:G	6.49944e-07	-1.24744e-10	-0.991211	7.37832e-06	-1.24744e-10	-1.0013
11512681	chr16:11512681:G:C	1.02613e-07	-1.60038	-1.23675	1.16103e-06	-1.60157	-1.24897
11512936	chr16:11512936:G:A	1.06205e-07	-1.47712	-1.3256	1.24947e-06	-1.44711	-1.33002
11512976	chr16:11512976:T:C	1.13563e-07	-1.43073	-1.30501	1.34206e-06	-1.39516	-1.31049
11513011	chr16:11513011:G:A	5.14446e-07	-1.24744e-10	-1.22501	5.89519e-06	-1.24744e-10	-1.22571
11513041	chr16:11513041:C:T	4.91098e-07	-1.24744e-10	-1.27145	5.60281e-06	-1.24744e-10	-1.27658
11513113	chr16:11513113:C:T	1.14987e-07	-1.41898	-1.30429	1.36004e-06	-1.38253	-1.3098
11513220	chr16:11513220:A:G	1.10197e-07	-1.45379	-1.31204	1.29165e-06	-1.4266	-1.31733
11513236	chr16:11513236:TCAA:T	1.11592e-07	-1.44288	-1.31037	1.3093e-06	-1.41451	-1.31584
11513268	chr16:11513268:G:T	9.67311e-07	-1.0188	0.425226	7.69348e-06	-1.33743	0.377955
11513424	chr16:11513424:A:T	4.84522e-07	-1.24744e-10	-1.28494	5.52384e-06	-1.24744e-10	-1.29077
11513425	chr16:11513425:A:T	5.01224e-07	-1.24744e-10	-1.25105	5.70735e-06	-1.24744e-10	-1.25809
11513435	chr16:11513435:A:G	4.51673e-07	-1.24744e-10	-1.35514	5.18022e-06	-1.24744e-10	-1.355
11513497	chr16:11513497:T:A	1.26693e-07	-1.39148	-1.23485	1.49425e-06	-1.35717	-1.24105
11513523	chr16:11513523:C:T	4.98726e-07	-1.24744e-10	-1.25604	5.71568e-06	-1.24744e-10	-1.25664
11513524	chr16:11513524:G:A	4.49591e-07	-1.24744e-10	-1.35976	5.15581e-06	-1.24744e-10	-1.35973
11513566	chr16:11513566:A:G	1.13768e-07	-1.42813	-1.30581	1.33295e-06	-1.40095	-1.3115
11513569	chr16:11513569:T:C	1.22215e-07	-1.37222	-1.29009	1.43689e-06	-1.34079	-1.29658
11513771	chr16:11513771:G:A	1.87408e-06	-1.24744e-10	0.0677738	2.13544e-05	-1.24744e-10	0.0614114
11513821	chr16:11513821:A:G	2.40041e-06	-1.24744e-10	0.315298	2.72872e-05	-1.24744e-10	0.306568
11513916	chr16:11513916:T:C	7.41907e-07	-1.24744e-10	-0.858875	8.4788e-06	-1.24744e-10	-0.86228
11513955	chr16:11513955:T:C	2.42835e-06	-1.24744e-10	0.326868	2.76039e-05	-1.24744e-10	0.31811
11514001	chr16:11514001:G:A	1.59684e-07	-1.33166	-1.06325	1.83786e-06	-1.31377	-1.07748
11514319	chr16:11514319:C:T	4.51101e-07	-1.24744e-10	-1.35641	5.18226e-06	-1.24744e-10	-1.35461
11514388	chr16:11514388:T:A	1.54957e-07	-1.32136	-1.10359	1.79218e-06	-1.29917	-1.11725
11514443	chr16:11514443:G:A	1.10604e-07	-1.47501	-1.28713	1.2879e-06	-1.45277	-1.29407
11514497	chr16:11514497:C:T	6.59031e-07	-1.24744e-10	-0.977327	7.48422e-06	-1.24744e-10	-0.987051
11514586	chr16:11514586:T:C	1.10266e-07	-1.43221	-1.33299	1.29875e-06	-1.4014	-1.33704
11514683	chr16:11514683:C:T	4.84356e-07	-1.24744e-10	-1.28528	5.55349e-06	-1.24744e-10	-1.28542
11514804	chr16:11514804:G:A	1.41834e-06	-1.46392	1.25307	1.55704e-05	-1.53549	1.28101
11514906	chr16:11514906:G:C	1.07049e-07	-1.4532	-1.34162	1.25964e-06	-1.42409	-1.34493
11514968	chr16:11514968:C:G	4.55212e-07	-1.24744e-10	-1.34733	5.23711e-06	-1.24744e-10	-1.34408
11515028	chr16:11515028:G:A	1.17091e-07	-1.36365	-1.3415	1.38763e-06	-1.32743	-1.34482
11515063	chr16:11515063:G:A	1.19784e-06	-1.24744e-10	-0.379825	1.44377e-05	-1.24744e-10	-0.330006
11515316	chr16:11515316:T:A	1.06653e-07	-1.44267	-1.35585	1.2052e-06	-1.46354	-1.34966
11516229	chr16:11516229:C:T	3.16719e-06	-1.24744e-10	0.592502	3.6163e-05	-1.24744e-10	0.588189
11516320	chr16:11516320:G:A	1.68758e-07	-1.52154	-0.81809	1.87419e-06	-1.52502	-0.846654
11516576	chr16:11516576:A:T	5.92966e-07	-1.08296	-3.55028e-10	5.6991e-06	-1.25954	-3.55028e-10
11516583	chr16:11516583:G:C	8.37235e-07	-1.24744e-10	-0.737994	9.49245e-06	-1.24744e-10	-0.749352
11516696	chr16:11516696:C:T	7.98518e-07	-1.24744e-10	-0.78534	9.26547e-06	-1.24744e-10	-0.773554
11516782	chr16:11516782:A:G	8.05172e-07	-1.24744e-10	-0.777043	8.93963e-06	-1.24744e-10	-0.809355
11516810	chr16:11516810:C:T	5.191e-07	-1.24744e-10	-1.216	5.97514e-06	-1.24744e-10	-1.21224
11516843	chr16:11516843:C:T	5.21763e-07	-1.24744e-10	-1.21089	5.98818e-06	-1.24744e-10	-1.21006
11516886	chr16:11516886:A:G	2.35253e-07	-1.33665	-0.67079	2.44612e-06	-1.39548	-0.709867
11516979	chr16:11516979:T:C	4.53584e-07	-1.24744e-10	-1.35092	5.19844e-06	-1.24744e-10	-1.35149
11517084	chr16:11517084:G:C	8.91615e-08	-1.62112	-1.35653	1.03125e-06	-1.61902	-1.35005
11517356	chr16:11517356:C:G	1.09886e-06	-1.24744e-10	-0.466074	1.31975e-05	-1.24744e-10	-0.419822
11517851	chr16:11517851:A:G	1.05784e-06	-1.24744e-10	-0.504113	1.23863e-05	-1.24744e-10	-0.483258
11517951	chr16:11517951:G:T	1.00581e-06	-1.24744e-10	-0.55455	1.20886e-05	-1.24744e-10	-0.507589
11518276	chr16:11518276:G:A	4.51937e-07	-1.24744e-10	-1.35455	5.18164e-06	-1.24744e-10	-1.35473
11518507	chr16:11518507:G:A	4.80928e-07	-1.24744e-10	-1.29238	5.54787e-06	-1.24744e-10	-1.28643
11518523	chr16:11518523:T:C	6.29309e-07	-1.24744e-10	-1.02348	7.30289e-06	-1.24744e-10	-1.01158
11518600	chr16:11518600:G:A	8.01738e-07	-1.24744e-10	-0.781317	9.18289e-06	-1.24744e-10	-0.782506
11518785	chr16:11518785:T:G	4.54027e-07	-1.24744e-10	-1.34994	5.2025e-06	-1.24744e-10	-1.35071
11518911	chr16:11518911:C:T	5.52822e-07	-1.24744e-10	-1.15306	6.30599e-06	-1.24744e-10	-1.15835
11519011	chr16:11519011:A:G	8.29358e-07	-1.24744e-10	-0.747446	9.60588e-06	-1.24744e-10	-0.737473
11519313	chr16:11519313:G:A	2.87795e-07	-1.06621	-0.739643	2.21092e-06	-1.47832	-0.728115
11519423	chr16:11519423:A:G	3.81598e-07	-1.52373	-3.55028e-10	4.42256e-06	-1.51313	-3.55028e-10
11519609	chr16:11519609:A:G	9.22624e-08	-1.59622	-1.34724	1.21251e-06	-1.46444	-1.34272
11519686	chr16:11519686:G:C	2.65445e-07	-0.528045	-1.35865	2.09366e-06	-0.902516	-1.35842
11519884	chr16:11519884:G:A	4.53981e-07	-1.24744e-10	-1.35004	5.19082e-06	-1.24744e-10	-1.35296
11519927	chr16:11519927:T:A	6.4085e-07	-1.24744e-10	-1.0053	7.41348e-06	-1.24744e-10	-0.996549
11519976	chr16:11519976:T:G	8.7574e-07	-1.24744e-10	-0.693029	9.69254e-06	-1.24744e-10	-0.728492
11519987	chr16:11519987:G:C	9.48911e-06	-1.24744e-10	1.6898	0.000109838	-1.24744e-10	1.69916
11520028	chr16:11520028:C:T	5.70206e-07	-1.24744e-10	-1.1221	6.65047e-06	-1.24744e-10	-1.10516
11520149	chr16:11520149:T:C	1.43323e-06	-1.24744e-10	-0.200415	1.69211e-05	-1.24744e-10	-0.171284
11520183	chr16:11520183:G:A	3.62703e-07	-1.57451	-3.55028e-10	3.98306e-06	-1.6178	-3.55028e-10
11520528	chr16:11520528:G:A	7.93415e-07	-1.24744e-10	-0.791752	8.96185e-06	-1.24744e-10	-0.806871
11521047	chr16:11521047:T:G	4.63288e-07	-1.24744e-10	-1.32975	5.31238e-06	-1.24744e-10	-1.32981
11521118	chr16:11521118:A:C	1.09183e-06	-1.24744e-10	-0.472488	1.22604e-05	-1.24744e-10	-0.493471
11521206	chr16:11521206:C:T	9.3288e-08	-1.57908	-1.35332	1.06969e-06	-1.58436	-1.34812
11521261	chr16:11521261:A:G	5.51435e-07	-1.24744e-10	-1.15557	6.27563e-06	-1.24744e-10	-1.16317
11521687	chr16:11521687:T:G	4.57556e-07	-1.24744e-10	-1.3422	5.26652e-06	-1.24744e-10	-1.33848
11521804	chr16:11521804:C:T	1.03258e-07	-1.51098	-1.31989	1.716e-06	-1.13369	-1.32616
11522168	chr16:11522168:T:C	6.20835e-07	-1.24744e-10	-1.03703	7.03762e-06	-1.24744e-10	-1.04858
11523161	chr16:11523161:A:G	4.72997e-07	-1.24744e-10	-1.30901	5.36072e-06	-1.24744e-10	-1.32075
11523171	chr16:11523171:A:G	4.0786e-06	-1.24744e-10	0.84541	4.73242e-05	-1.24744e-10	0.857173
11523262	chr16:11523262:G:C	6.87706e-07	-1.24744e-10	-0.934736	7.66624e-06	-1.24744e-10	-0.963022
11523372	chr16:11523372:C:T	6.80779e-07	-1.24744e-10	-0.94486	7.70741e-06	-1.24744e-10	-0.957666
11523460	chr16:11523460:C:T	2.71244e-06	-1.24744e-10	0.437507	3.15585e-05	-1.24744e-10	0.451995
11523799	chr16:11523799:A:G	6.72859e-07	-1.24744e-10	-0.956562	7.91658e-06	-1.24744e-10	-0.930889
11523802	chr16:11523802:A:G	1.0417e-07	-1.55786	-1.26421	1.12845e-06	-1.61475	-1.26426
11524640	chr16:11524640:G:A	1.6079e-07	-1.61279	-0.775214	1.94571e-06	-1.56281	-0.771407
11524651	chr16:11524651:T:C	5.47807e-07	-1.24744e-10	-1.16218	6.18428e-06	-1.24744e-10	-1.17784
11525198	chr16:11525198:T:G	3.43895e-07	-1.5971	-0.0306593	3.90948e-06	-1.62027	-0.016171
11525334	chr16:11525334:C:T	7.71805e-07	-1.24744e-10	-0.819367	9.10921e-06	-1.24744e-10	-0.790563
11525347	chr16:11525347:A:G	1.06655e-07	-1.51738	-1.28112	1.11655e-06	-1.62154	-1.26806
11525407	chr16:11525407:T:C	1.11817e-07	-1.58801	-1.16322	1.2776e-06	-1.60795	-1.14692
11525614	chr16:11525614:G:A	9.34359e-08	-1.61886	-1.31196	1.09204e-06	-1.60106	-1.31075
11525634	chr16:11525634:G:T	1.08852e-07	-1.49798	-1.28013	1.12889e-06	-1.59164	-1.28698
11525670	chr16:11525670:C:T	9.62866e-08	-1.54225	-1.35852	1.01906e-06	-1.62164	-1.35932
11525715	chr16:11525715:G:T	1.01008e-07	-1.49554	-1.35736	1.05531e-06	-1.58758	-1.35844
11525828	chr16:11525828:C:G	5.62976e-07	-1.24744e-10	-1.13486	6.44956e-06	-1.24744e-10	-1.13584
11526031	chr16:11526031:C:A	5.08488e-06	-1.24744e-10	1.06593	6.03104e-05	-1.24744e-10	1.09966
11526173	chr16:11526173:C:T	4.79173e-07	-1.24744e-10	-1.29604	5.52574e-06	-1.24744e-10	-1.29043
11526522	chr16:11526522:T:C	4.88613e-07	-1.24744e-10	-1.27653	5.58443e-06	-1.24744e-10	-1.27987
11527267	chr16:11527267:C:T	1.11511e-07	-1.54912	-1.20486	1.26549e-06	-1.58124	-1.18315
11527376	chr16:11527376:G:A	1.03537e-07	-1.47446	-1.35371	1.06308e-06	-1.58433	-1.35435
11527463	chr16:11527463:T:TA	5.11344e-07	-1.24744e-10	-1.23106	5.90715e-06	-1.24744e-10	-1.22368
11527558	chr16:11527558:C:T	1.65023e-07	-1.39564	-0.966373	1.66875e-06	-1.56032	-0.92746
11528133	chr16:11528133:T:C	1.08888e-07	-1.59244	-1.18534	1.26058e-06	-1.61748	-1.15079
11528208	chr16:11528208:T:C	1.26752e-06	-1.24744e-10	-0.323283	1.38875e-05	-1.24744e-10	-0.368857
11528885	chr16:11528885:G:A	1.14783e-07	-1.59793	-1.12712	1.28286e-06	-1.62174	-1.12901
11528925	chr16:11528925:G:C	1.19131e-06	-1.24744e-10	-0.38529	1.31795e-05	-1.24744e-10	-0.421188
11529052	chr16:11529052:G:A	1.19641e-07	-1.60461	-1.07899	1.34403e-06	-1.62114	-1.08304
11529388	chr16:11529388:T:C	4.79155e-07	-1.24744e-10	-1.29607	5.50693e-06	-1.24744e-10	-1.29384
11529419	chr16:11529419:G:C	1.0668e-07	-1.61537	-1.18289	1.21886e-06	-1.61577	-1.18616
11529513	chr16:11529513:A:G	1.30741e-06	-1.24744e-10	-0.292293	1.55617e-05	-1.24744e-10	-0.255036
11529736	chr16:11529736:G:A	1.08146e-07	-1.60822	-1.17639	1.22139e-06	-1.62008	-1.17977
11529867	chr16:11529867:G:A	1.11502e-07	-1.53742	-1.21664	1.19275e-06	-1.60005	-1.22354
11530198	chr16:11530198:T:C	2.54789e-06	-1.24744e-10	0.374923	2.9512e-05	-1.24744e-10	0.38495
11530346	chr16:11530346:T:G	1.3833e-06	-1.24744e-10	-0.235869	1.51232e-05	-1.24744e-10	-0.28362
11530632	chr16:11530632:T:A	3.26422e-07	-1.61548	-0.0644266	3.84968e-06	-1.62052	-0.031335
11530848	chr16:11530848:G:GAAGGGTCTCTGTACC	4.74291e-07	-1.58076	0.274477	5.26971e-06	-1.61899	0.281118
11530853	chr16:11530853:G:C	4.86832e-07	-1.24744e-10	-1.28018	5.53317e-06	-1.24744e-10	-1.28909
11531232	chr16:11531232:G:C	1.27361e-07	-1.54817	-1.0729	1.3736e-06	-1.60787	-1.07455
11531237	chr16:11531237:A:G	1.46619e-06	1.14154	-1.31922	3.64327e-05	1.90534	-1.30972
11531525	chr16:11531525:C:T	1.41229e-07	-1.6006	-0.917113	1.59827e-06	-1.62089	-0.910041
11532338	chr16:11532338:G:A	4.88539e-07	-1.24744e-10	-1.27668	5.61428e-06	-1.24744e-10	-1.27454
11532356	chr16:11532356:A:G	6.05284e-07	-1.24744e-10	-1.0624	6.8879e-06	-1.24744e-10	-1.07008
11532623	chr16:11532623:G:A	4.49675e-07	-1.24744e-10	-1.35957	5.15544e-06	-1.24744e-10	-1.3598
11532709	chr16:11532709:G:A	4.49599e-07	-1.24744e-10	-1.35974	5.15538e-06	-1.24744e-10	-1.35981
11532756	chr16:11532756:T:C	4.65304e-07	-1.24744e-10	-1.32541	5.37687e-06	-1.24744e-10	-1.31774
11532832	chr16:11532832:G:C	1.05159e-06	-1.24744e-10	-0.510036	1.18065e-05	-1.24744e-10	-0.531199
11532902	chr16:11532902:G:C	4.79921e-07	-1.24744e-10	-1.29448	5.43591e-06	-1.24744e-10	-1.30682
11532912	chr16:11532912:A:G	1.22418e-07	-1.56148	-1.09918	1.30894e-06	-1.60547	-1.12516
11533082	chr16:11533082:G:C	1.06849e-07	-1.57834	-1.21835	1.18224e-06	-1.62175	-1.21069
11533438	chr16:11533438:G:C	4.546e-07	-1.24744e-10	-1.34868	5.1925e-06	-1.24744e-10	-1.35263
11533441	chr16:11533441:C:T	9.2785e-07	-1.24744e-10	-0.635228	1.07289e-05	-1.24744e-10	-0.626904
11533442	chr16:11533442:G:A	4.50095e-07	-1.24744e-10	-1.35864	5.16326e-06	-1.24744e-10	-1.35828
11533563	chr16:11533563:G:A	4.49775e-07	-1.24744e-10	-1.35935	5.15769e-06	-1.24744e-10	-1.35936
11533731	chr16:11533731:A:G	1.02368e-07	-1.58861	-1.25092	1.12994e-06	-1.61627	-1.26141
11533835	chr16:11533835:C:T	4.72108e-07	-1.24744e-10	-1.31089	5.35631e-06	-1.24744e-10	-1.32157
11534072	chr16:11534072:C:A	4.55859e-07	-1.24744e-10	-1.34592	5.22677e-06	-1.24744e-10	-1.34606
11534098	chr16:11534098:G:C	1.04983e-07	-1.56692	-1.24739	1.15163e-06	-1.61691	-1.24176
11534133	chr16:11534133:G:A	1.08243e-07	-1.57628	-1.20743	1.19718e-06	-1.61005	-1.20983
11534154	chr16:11534154:G:T	4.88395e-07	-1.24744e-10	-1.27697	5.55093e-06	-1.24744e-10	-1.28588
11534262	chr16:11534262:T:G	4.65844e-07	-1.24744e-10	-1.32425	5.32422e-06	-1.24744e-10	-1.32758
11534383	chr16:11534383:T:C	4.51919e-07	-1.24744e-10	-1.3546	5.18178e-06	-1.24744e-10	-1.3547
11534488	chr16:11534488:T:C	5.93519e-07	-1.24744e-10	-1.08203	6.75587e-06	-1.24744e-10	-1.08944
11534530	chr16:11534530:C:G	1.24225e-07	-1.5814	-1.0646	1.36039e-06	-1.61076	-1.08132
11534617	chr16:11534617:G:T	4.51147e-07	-1.24744e-10	-1.3563	5.1843e-06	-1.24744e-10	-1.35421
11535037	chr16:11535037:G:A	5.07218e-07	-1.24744e-10	-1.23916	5.84271e-06	-1.24744e-10	-1.23465
11535263	chr16:11535263:C:T	5.10998e-07	-1.24744e-10	-1.23173	5.85505e-06	-1.24744e-10	-1.23254
11535313	chr16:11535313:T:G	2.36012e-07	-1.60324	-0.400975	2.54898e-06	-1.61748	-0.446678
11535434	chr16:11535434:G:T	1.50098e-07	-1.53262	-0.924191	1.60284e-06	-1.58351	-0.944562
11535490	chr16:11535490:G:C	5.40354e-07	-1.24744e-10	-1.17587	6.06069e-06	-1.24744e-10	-1.19802
11535492	chr16:11535492:G:C	5.51945e-07	-1.24744e-10	-1.15465	6.18251e-06	-1.24744e-10	-1.17812
11535541	chr16:11535541:C:T	5.03493e-07	-1.24744e-10	-1.24653	5.78206e-06	-1.24744e-10	-1.24509
11535583	chr16:11535583:T:C	2.28102e-07	-1.26758	-0.77073	1.87861e-06	-1.54838	-0.820937
11535817	chr16:11535817:G:A	1.01622e-06	-1.24744e-10	-0.544256	1.14788e-05	-1.24744e-10	-0.559344
11535819	chr16:11535819:A:G	6.44385e-07	-1.24744e-10	-0.999802	7.18103e-06	-1.24744e-10	-1.02841
11535928	chr16:11535928:A:G	9.0908e-07	-1.24744e-10	-0.655665	9.91918e-06	-1.24744e-10	-0.705378
11536046	chr16:11536046:C:T	1.38653e-06	-1.24744e-10	-0.23354	1.51199e-05	-1.24744e-10	-0.283839
11536077	chr16:11536077:T:C	1.22164e-06	-1.24744e-10	-0.360149	1.33696e-05	-1.24744e-10	-0.406865
11536174	chr16:11536174:T:A	1.05221e-06	-1.24744e-10	-0.509447	1.15274e-05	-1.24744e-10	-0.555125
11536261	chr16:11536261:AC:A	1.11284e-06	-1.24744e-10	-0.453426	1.21702e-05	-1.24744e-10	-0.500856
11536284	chr16:11536284:C:T	1.34996e-06	-1.24744e-10	-0.260269	1.48477e-05	-1.24744e-10	-0.302005
11536412	chr16:11536412:C:T	1.16644e-06	-1.24744e-10	-0.406386	1.25959e-05	-1.24744e-10	-0.46648
11536447	chr16:11536447:C:T	4.88679e-07	-1.24744e-10	-1.27639	5.61825e-06	-1.24744e-10	-1.27383
11536489	chr16:11536489:G:A	5.61007e-07	-1.24744e-10	-1.13836	6.481e-06	-1.24744e-10	-1.13097
11536539	chr16:11536539:C:T	1.01483e-07	-1.57964	-1.26856	1.12397e-06	-1.61991	-1.26307
11536589	chr16:11536589:C:G	1.94881e-06	-1.24744e-10	0.106877	2.1129e-05	-1.24744e-10	0.0507967
11536611	chr16:11536611:G:A	5.76732e-07	-1.24744e-10	-1.11072	6.60898e-06	-1.24744e-10	-1.11142
11536755	chr16:11536755:C:A	4.52005e-07	-1.24744e-10	-1.35441	5.19036e-06	-1.24744e-10	-1.35305
11537157	chr16:11537157:A:G	9.17015e-08	-1.61554	-1.33402	1.08903e-06	-1.59414	-1.32042
11537229	chr16:11537229:C:T	5.39003e-07	-1.24744e-10	-1.17838	6.30146e-06	-1.24744e-10	-1.15907
11537325	chr16:11537325:C:T	8.98677e-08	-1.6142	-1.35556	1.03831e-06	-1.60396	-1.3583
11537356	chr16:11537356:A:G	9.27378e-08	-1.62136	-1.31696	1.1151e-06	-1.56335	-1.32755
11537435	chr16:11537435:C:T	9.31238e-08	-1.60908	-1.32509	1.08968e-06	-1.60439	-1.30957
11537510	chr16:11537510:G:T	5.01032e-07	-1.24744e-10	-1.25143	5.75303e-06	-1.24744e-10	-1.25012
11537538	chr16:11537538:C:T	1.99018e-07	-1.6216	-0.553104	2.38042e-06	-1.59992	-0.532655
11537712	chr16:11537712:T:C	1.39533e-07	-1.62034	-0.909458	1.68316e-06	-1.57701	-0.902167
11537817	chr16:11537817:G:A	4.51418e-07	-1.24744e-10	-1.35571	5.17379e-06	-1.24744e-10	-1.35624
11537881	chr16:11537881:G:T	9.45319e-08	-1.57915	-1.34001	1.04466e-06	-1.61396	-1.3422
11537909	chr16:11537909:A:T	9.16323e-08	-1.61686	-1.33346	1.09318e-06	-1.59098	-1.31979
11538040	chr16:11538040:A:C	9.01248e-08	-1.61524	-1.35166	1.11989e-06	-1.53086	-1.35576
11538084	chr16:11538084:C:T	3.88151e-07	-1.5067	-3.55028e-10	4.1529e-06	-1.57604	-3.55028e-10
11538170	chr16:11538170:G:A	3.49604e-07	-1.6113	-3.55028e-10	4.49315e-06	-1.49729	-3.55028e-10
11538281	chr16:11538281:A:T	6.46946e-07	-1.24744e-10	-0.995835	7.34557e-06	-1.24744e-10	-1.00575
11538780	chr16:11538780:T:C	1.32293e-07	-1.58875	-0.99433	1.44843e-06	-1.59103	-1.03834
11538852	chr16:11538852:T:C	9.28903e-08	-1.60327	-1.33341	1.18508e-06	-1.50429	-1.32574
11538948	chr16:11538948:A:G	9.35322e-08	-1.60897	-1.32082	1.18267e-06	-1.52035	-1.31172
11539009	chr16:11539009:C:A	6.14045e-07	-1.24744e-10	-1.04803	6.95903e-06	-1.24744e-10	-1.05981
11539258	chr16:11539258:C:T	9.18485e-08	-1.6003	-1.34766	1.17919e-06	-1.49268	-1.34234
11539334	chr16:11539334:G:A	9.26114e-08	-1.60713	-1.33256	1.17351e-06	-1.51483	-1.32502
11539439	chr16:11539439:T:C	1.00512e-07	-1.56236	-1.29546	1.3034e-06	-1.44965	-1.28522
11539525	chr16:11539525:A:G	9.85719e-08	-1.57228	-1.30503	1.26779e-06	-1.46706	-1.29552
11539634	chr16:11539634:C:A	3.53282e-06	-1.24744e-10	0.701753	4.17941e-05	-1.24744e-10	0.732907
11539656	chr16:11539656:C:A	4.86945e-07	-1.24744e-10	-1.27995	5.54847e-06	-1.24744e-10	-1.28633
11539890	chr16:11539890:G:A	9.78394e-08	-1.58595	-1.29882	1.24478e-06	-1.49207	-1.28882
11540015	chr16:11540015:C:T	4.49804e-07	-1.24744e-10	-1.35929	5.1665e-06	-1.24744e-10	-1.35765
11540060	chr16:11540060:A:T	6.38725e-07	-1.24744e-10	-1.00862	7.23378e-06	-1.24744e-10	-1.02109
11540311	chr16:11540311:T:C	9.76538e-08	-1.57768	-1.30899	1.24784e-06	-1.47859	-1.29984
11540352	chr16:11540352:T:C	9.88251e-08	-1.5572	-1.31755	1.07876e-06	-1.60342	-1.32061
11540362	chr16:11540362:T:C	9.86116e-08	-1.57268	-1.30422	1.26615e-06	-1.46926	-1.29461
11540411	chr16:11540411:G:A	8.45103e-07	-1.24744e-10	-0.728639	9.80611e-06	-1.24744e-10	-0.716843
11540582	chr16:11540582:A:G	1.0982e-07	-1.60256	-1.1667	1.36549e-06	-1.53321	-1.15513
11540745	chr16:11540745:T:C	1.99539e-07	-0.814859	-1.35723	1.99225e-06	-0.955117	-1.35547
11541133	chr16:11541133:C:G	6.28661e-07	-1.24744e-10	-1.02451	7.11487e-06	-1.24744e-10	-1.03766
11541154	chr16:11541154:A:G	1.06916e-07	-1.59855	-1.19751	1.33441e-06	-1.52449	-1.18687
11541184	chr16:11541184:A:G	9.50532e-08	-1.5754	-1.33826	1.04833e-06	-1.61217	-1.34048
11541270	chr16:11541270:C:T	4.72798e-07	-1.30943	-3.55028e-10	4.75134e-06	-1.44142	-3.55028e-10
11541314	chr16:11541314:G:A	4.49611e-07	-1.24744e-10	-1.35972	5.1558e-06	-1.24744e-10	-1.35973
11541440	chr16:11541440:A:G	1.15028e-07	-1.57976	-1.14317	1.46626e-06	-1.48668	-1.13045
11541520	chr16:11541520:G:A	5.50309e-07	-1.24744e-10	-1.15762	6.24229e-06	-1.24744e-10	-1.1685
11541589	chr16:11541589:G:C	1.21049e-06	-1.24744e-10	-0.36932	1.40996e-05	-1.24744e-10	-0.353701
11541924	chr16:11541924:T:C	4.94536e-07	-1.24744e-10	-1.26448	5.68069e-06	-1.24744e-10	-1.26278
11542005	chr16:11542005:AC:A	5.62618e-07	-1.24744e-10	-1.1355	6.33136e-06	-1.24744e-10	-1.15433
11542043	chr16:11542043:T:TTCTTTCTCATTCTCTTTCTTGCTCTTTC	4.80467e-07	-1.24744e-10	-1.29334	5.56716e-06	-1.24744e-10	-1.28296
11542161	chr16:11542161:CT:C	7.48618e-07	-1.24744e-10	-0.84987	8.65753e-06	-1.24744e-10	-0.841419
11542167	chr16:11542167:T:C	7.4248e-07	-1.24744e-10	-0.858102	8.58597e-06	-1.24744e-10	-0.849719
11542450	chr16:11542450:A:G	1.10079e-07	-1.57445	-1.19245	1.4118e-06	-1.47405	-1.18094
11542537	chr16:11542537:A:G	5.01945e-07	-1.24744e-10	-1.24961	5.71885e-06	-1.24744e-10	-1.25608
11542619	chr16:11542619:A:G	5.45367e-07	-1.24744e-10	-1.16664	6.15512e-06	-1.24744e-10	-1.18256
11542717	chr16:11542717:G:A	1.05127e-07	-1.61768	-1.19524	1.19394e-06	-1.59581	-1.22678
11542725	chr16:11542725:G:A	5.9752e-07	-1.24744e-10	-1.07531	6.89328e-06	-1.24744e-10	-1.0693
11542937	chr16:11542937:A:G	1.04689e-07	-1.60781	-1.2093	1.18887e-06	-1.62165	-1.20519
11543063	chr16:11543063:C:T	6.67178e-07	-1.24744e-10	-0.965042	7.85211e-06	-1.24744e-10	-0.939066
11543115	chr16:11543115:G:C	6.1605e-07	-1.24744e-10	-1.04477	6.98269e-06	-1.24744e-10	-1.05641
11543208	chr16:11543208:C:T	9.8393e-08	-1.59866	-1.28047	1.12128e-06	-1.60979	-1.27559
11543319	chr16:11543319:C:G	5.19747e-07	-1.24744e-10	-1.21476	6.05128e-06	-1.24744e-10	-1.19958
11543362	chr16:11543362:G:A	5.31847e-07	-1.24744e-10	-1.19174	6.19844e-06	-1.24744e-10	-1.17555
11543501	chr16:11543501:G:T	1.22814e-07	-1.56098	-1.09645	1.52886e-06	-1.48206	-1.09327
11543571	chr16:11543571:T:C	4.59287e-07	-1.24744e-10	-1.33842	5.27903e-06	-1.24744e-10	-1.33611
11543831	chr16:11543831:A:C	4.66689e-07	-1.24744e-10	-1.32244	5.41552e-06	-1.24744e-10	-1.31058
11543946	chr16:11543946:G:A	4.51757e-07	-1.24744e-10	-1.35495	5.18189e-06	-1.24744e-10	-1.35468
11544066	chr16:11544066:C:T	6.47841e-07	-1.24744e-10	-0.994453	7.48051e-06	-1.24744e-10	-0.987548
11544097	chr16:11544097:CAT:C	9.73382e-08	-1.60961	-1.2803	1.19738e-06	-1.54663	-1.27308
11544605	chr16:11544605:G:A	1.88951e-07	-1.61894	-0.607674	2.36972e-06	-1.57221	-0.564863
11544861	chr16:11544861:T:C	4.61726e-07	-1.24744e-10	-1.33313	5.30815e-06	-1.24744e-10	-1.33061
11545144	chr16:11545144:G:A	1.54091e-07	-1.62133	-0.809218	1.79781e-06	-1.60226	-0.811021
11545412	chr16:11545412:G:A	4.95023e-07	-1.24744e-10	-1.26349	5.68234e-06	-1.24744e-10	-1.26249
11545594	chr16:11545594:C:T	4.66183e-07	-1.24744e-10	-1.32352	5.34758e-06	-1.24744e-10	-1.3232
11545616	chr16:11545616:G:A	5.42451e-07	-1.24744e-10	-1.172	6.24254e-06	-1.24744e-10	-1.16846
11545623	chr16:11545623:C:T	1.06914e-07	-1.62025	-1.17582	1.24103e-06	-1.6129	-1.17101
11545628	chr16:11545628:C:T	1.8465e-07	-1.60103	-0.648601	2.3299e-06	-1.52976	-0.624268
11545763	chr16:11545763:C:T	9.76716e-07	-1.24744e-10	-0.583902	1.12567e-05	-1.24744e-10	-0.578886
11545851	chr16:11545851:G:A	5.01791e-07	-1.24991	-3.55028e-10	4.90163e-06	-1.41028	-3.55028e-10
11545945	chr16:11545945:C:T	4.46712e-06	-1.24744e-10	0.936401	4.91674e-05	-1.24744e-10	0.895382
11546034	chr16:11546034:A:G	8.93894e-08	-1.61555	-1.35955	1.03726e-06	-1.60381	-1.35946
11546193	chr16:11546193:T:C	9.58732e-08	-1.61245	-1.29262	1.12156e-06	-1.61086	-1.27426
11546622	chr16:11546622:C:A	9.05561e-08	-1.62172	-1.34041	1.05988e-06	-1.60246	-1.33923
11546682	chr16:11546682:G:A	9.99628e-08	-1.54605	-1.31725	1.12608e-06	-1.56715	-1.31396
11546928	chr16:11546928:T:G	1.04702e-06	-1.24744e-10	-0.514394	1.21089e-05	-1.24744e-10	-0.505905
11546933	chr16:11546933:G:A	1.80986e-07	-0.923796	-1.34588	2.14257e-06	-0.889791	-1.34805
11547053	chr16:11547053:T:C	3.61121e-07	-1.57888	-3.55028e-10	4.30235e-06	-1.54069	-3.55028e-10
11547653	chr16:11547653:G:A	2.11412e-07	-0.905266	-1.20902	2.49096e-06	-0.872036	-1.21515
11547684	chr16:11547684:C:A	1.12981e-07	-1.44835	-1.29253	1.19651e-06	-1.53137	-1.28907
11548144	chr16:11548144:A:C	5.05605e-07	-1.24744e-10	-1.24234	5.87567e-06	-1.24744e-10	-1.22903
11548222	chr16:11548222:G:T	4.60763e-07	-1.24744e-10	-1.33522	5.30055e-06	-1.24744e-10	-1.33204
11548386	chr16:11548386:T:C	9.02633e-08	-1.60905	-1.35632	1.06231e-06	-1.58279	-1.35662
11548704	chr16:11548704:G:A	5.14927e-07	-1.24744e-10	-1.22407	5.98928e-06	-1.24744e-10	-1.20988
11548821	chr16:11548821:A:T	8.2381e-07	-1.24744e-10	-0.754158	9.08205e-06	-1.24744e-10	-0.793548
11548841	chr16:11548841:A:G	4.7993e-07	-0.755237	-0.539221	4.3841e-06	-0.969916	-0.551947
11548926	chr16:11548926:C:A	1.30137e-06	-0.296924	-3.55028e-10	1.45104e-05	-0.324986	-3.55028e-10
11549153	chr16:11549153:T:G	6.85597e-07	-1.24744e-10	-0.937808	7.69023e-06	-1.24744e-10	-0.959898
11549198	chr16:11549198:C:T	4.95025e-07	-1.24744e-10	-1.26349	5.6365e-06	-1.24744e-10	-1.27059
11549216	chr16:11549216:G:A	4.84158e-07	-1.24744e-10	-1.28569	5.51775e-06	-1.24744e-10	-1.29188
11549772	chr16:11549772:C:T	1.26172e-06	-1.24744e-10	-0.32787	1.41231e-05	-1.24744e-10	-0.352034
11549775	chr16:11549775:G:A	1.01055e-06	-0.270567	-0.279281	8.04627e-06	-0.601856	-0.312785
11549939	chr16:11549939:C:T	4.8828e-07	-1.24744e-10	-1.27721	5.63481e-06	-1.24744e-10	-1.27088
11550246	chr16:11550246:G:T	3.95824e-07	-0.132338	-1.35479	4.3682e-06	-0.172243	-1.35325
11550825	chr16:11550825:C:T	5.10986e-07	-1.24744e-10	-1.23176	5.82198e-06	-1.24744e-10	-1.23821
11550958	chr16:11550958:C:T	2.5317e-07	-1.3107	-0.623333	2.38075e-06	-1.47986	-0.652573
11551157	chr16:11551157:A:T	1.16446e-07	-1.55316	-1.15751	1.46151e-06	-1.46529	-1.15509
11551212	chr16:11551212:C:T	3.69087e-06	0.745519	-3.55028e-10	1.96518e-05	-0.0216808	-3.55028e-10
11551286	chr16:11551286:C:T	1.7287e-07	-1.36425	-0.951303	1.66449e-06	-1.51814	-0.972188
11551291	chr16:11551291:G:A	1.0106e-06	-1.24744e-10	-0.549802	1.18113e-05	-1.24744e-10	-0.530793
11551342	chr16:11551342:T:C	1.20352e-07	-1.59718	-1.0805	1.48636e-06	-1.52617	-1.07734
11551539	chr16:11551539:C:G	4.64032e-07	-1.24744e-10	-1.32814	5.31541e-06	-1.24744e-10	-1.32924
11551770	chr16:11551770:T:C	1.7538e-07	-1.32871	-0.972428	1.79512e-06	-1.42467	-0.990104
11551773	chr16:11551773:G:A	2.06772e-07	-1.26824	-0.868241	2.10141e-06	-1.37163	-0.885611
11551817	chr16:11551817:G:A	1.16231e-06	-1.24744e-10	-0.409937	1.36077e-05	-1.24744e-10	-0.389211
11551873	chr16:11551873:C:T	2.05682e-07	-1.24667	-0.895099	2.08639e-06	-1.35241	-0.912007
11551939	chr16:11551939:T:C	4.84882e-07	-1.24744e-10	-1.28419	5.62493e-06	-1.24744e-10	-1.27264
11551976	chr16:11551976:G:A	1.38094e-07	-1.61935	-0.92081	1.56156e-06	-1.62169	-0.932472
11552098	chr16:11552098:G:A	5.0791e-07	-1.24744e-10	-1.23779	5.79826e-06	-1.24744e-10	-1.24229
11552139	chr16:11552139:G:A	8.92059e-07	-1.24744e-10	-0.674566	1.00224e-05	-1.24744e-10	-0.695029
11552155	chr16:11552155:C:T	9.20711e-07	-1.24744e-10	-0.642952	1.03351e-05	-1.24744e-10	-0.664306
11552377	chr16:11552377:A:AT	2.74472e-07	-1.24149	-0.611762	3.30622e-06	-1.21684	-0.587201
11552381	chr16:11552381:T:C	1.36195e-07	-1.22104	-1.33297	1.61779e-06	-1.17834	-1.34044
11552456	chr16:11552456:T:A	5.36454e-07	-1.24744e-10	-1.18312	6.10069e-06	-1.24744e-10	-1.19145
11552457	chr16:11552457:A:G	3.15197e-07	-1.39069	-0.324206	3.25243e-06	-1.52456	-0.29589
11552747	chr16:11552747:C:A	4.76373e-07	-1.24744e-10	-1.3019	5.46135e-06	-1.24744e-10	-1.30215
11552930	chr16:11552930:A:G	2.08388e-06	-1.24744e-10	0.173888	2.43474e-05	-1.24744e-10	0.192578
11553033	chr16:11553033:T:G	9.71881e-07	-1.24744e-10	-0.588865	1.14635e-05	-1.24744e-10	-0.56068
11553236	chr16:11553236:T:C	1.65984e-06	-1.24744e-10	-0.0536232	1.86187e-05	-1.24744e-10	-0.0756803
11553272	chr16:11553272:G:A	7.18099e-07	-1.24744e-10	-0.891491	8.01721e-06	-1.24744e-10	-0.918258
11553636	chr16:11553636:T:C	9.46986e-08	-1.61286	-1.30454	1.05998e-06	-1.62091	-1.32069
11553676	chr16:11553676:C:T	3.56011e-07	-1.59314	-3.55028e-10	3.98978e-06	-1.61611	-3.55028e-10
11553890	chr16:11553890:C:T	1.05176e-06	-1.24744e-10	-0.509876	1.26048e-05	-1.24744e-10	-0.465772
11554092	chr16:11554092:C:T	6.19002e-07	-1.24744e-10	-1.03999	7.1053e-06	-1.24744e-10	-1.03901
11554115	chr16:11554115:C:T	2.56287e-06	-1.24744e-10	0.380786	3.01643e-05	-1.24744e-10	0.406811
11554237	chr16:11554237:CAAATAAAT:C	1.38934e-06	-1.24744e-10	-0.231511	1.64678e-05	-1.24744e-10	-0.198443
11554280	chr16:11554280:T:A	2.42352e-07	-0.618979	-1.35873	1.57277e-06	-1.18871	-1.3583
11554303	chr16:11554303:T:C	4.13158e-07	-1.44427	-3.55028e-10	4.25522e-06	-1.5517	-3.55028e-10
11554324	chr16:11554324:C:T	1.65796e-07	-1.00244	-1.3549	1.20773e-06	-1.45554	-1.35556
11554566	chr16:11554566:G:A	6.45948e-07	-1.24744e-10	-0.997379	7.44021e-06	-1.24744e-10	-0.992949
11554695	chr16:11554695:G:A	3.52068e-07	-1.60427	-3.55028e-10	4.30067e-06	-1.54108	-3.55028e-10
11554742	chr16:11554742:T:C	3.53804e-07	-0.409775	-1.18958	3.67158e-06	-0.522259	-1.17697
11554899	chr16:11554899:C:T	1.01133e-07	-1.4957	-1.35597	1.07242e-06	-1.57529	-1.35464
11555008	chr16:11555008:A:G	3.2319e-07	-0.33885	-1.35101	3.19857e-06	-0.488269	-1.34888
11555028	chr16:11555028:C:T	1.03933e-07	-1.46461	-1.35974	1.08809e-06	-1.5556	-1.35982
11555598	chr16:11555598:A:G	3.35169e-07	-0.312403	-1.34106	3.30656e-06	-0.465903	-1.33804
11555690	chr16:11555690:CTATT:C	5.90727e-07	-1.24744e-10	-1.08674	6.68552e-06	-1.24744e-10	-1.09991
11555704	chr16:11555704:C:T	4.52357e-07	-1.24744e-10	-1.35363	5.18565e-06	-1.24744e-10	-1.35395
11555844	chr16:11555844:C:G	1.28384e-06	-1.24744e-10	-0.310489	1.51854e-05	-1.24744e-10	-0.279512
11556235	chr16:11556235:A:T	9.00755e-08	-1.6077	-1.35975	1.04777e-06	-1.59346	-1.35973
11556931	chr16:11556931:A:T	1.13838e-06	-1.24744e-10	-0.430734	1.25107e-05	-1.24744e-10	-0.473265
11557333	chr16:11557333:C:T	4.4963e-07	-1.24744e-10	-1.35967	5.15542e-06	-1.24744e-10	-1.3598
11557579	chr16:11557579:A:G	4.54518e-07	-1.24744e-10	-1.34886	5.21112e-06	-1.24744e-10	-1.34905
11557593	chr16:11557593:G:T	1.01993e-07	-1.515	-1.3282	1.40778e-06	-1.33444	-1.32339
11557741	chr16:11557741:G:A	8.4107e-07	-1.24744e-10	-0.733423	9.63025e-06	-1.24744e-10	-0.734939
11558145	chr16:11558145:C:T	9.13106e-08	-1.61186	-1.34198	1.21759e-06	-1.46036	-1.34261
11558419	chr16:11558419:AC:A	4.5022e-07	-1.24744e-10	-1.35836	5.17371e-06	-1.24744e-10	-1.35626
11558795	chr16:11558795:T:C	9.93768e-07	-1.24744e-10	-0.566595	1.09421e-05	-1.24744e-10	-0.607229
11558924	chr16:11558924:A:T	9.06476e-08	-1.61477	-1.34635	1.08167e-06	-1.57494	-1.3464
11559242	chr16:11559242:C:T	4.5173e-07	-1.24744e-10	-1.35501	5.18298e-06	-1.24744e-10	-1.35447
11559281	chr16:11559281:T:G	4.32567e-07	-1.39836	-3.55028e-10	7.43903e-06	-0.993108	-3.55028e-10
11559481	chr16:11559481:A:G	4.56793e-07	-1.24744e-10	-1.34387	5.23708e-06	-1.24744e-10	-1.34408
11559597	chr16:11559597:A:G	1.47679e-07	-1.61545	-0.857607	1.95175e-06	-1.46755	-0.863575
11559826	chr16:11559826:C:G	4.53876e-07	-1.24744e-10	-1.35028	5.20262e-06	-1.24744e-10	-1.35069
11559898	chr16:11559898:G:A	1.26428e-06	-1.24744e-10	-0.325838	1.39515e-05	-1.24744e-10	-0.364264
11559954	chr16:11559954:C:T	5.78354e-07	-1.24744e-10	-1.10791	6.5179e-06	-1.24744e-10	-1.1253
11560070	chr16:11560070:A:G	9.17569e-08	-1.62174	-1.32721	1.06441e-06	-1.60777	-1.32966
11560072	chr16:11560072:G:A	7.99064e-07	-1.24744e-10	-0.784657	9.12822e-06	-1.24744e-10	-0.788478
11560179	chr16:11560179:C:T	5.56029e-07	-1.24744e-10	-1.14728	6.32213e-06	-1.24744e-10	-1.15579
11560221	chr16:11560221:C:T	1.71052e-06	-1.24744e-10	-0.0235461	1.92949e-05	-1.24744e-10	-0.0400102
11560329	chr16:11560329:G:A	1.47186e-07	-1.61502	-0.861376	1.94701e-06	-1.46604	-0.86751
11560395	chr16:11560395:G:C	4.49657e-07	-1.24744e-10	-1.35961	5.15612e-06	-1.24744e-10	-1.35966
11560783	chr16:11560783:G:A	1.23734e-06	-1.24744e-10	-0.347382	1.39659e-05	-1.24744e-10	-0.363232
11561274	chr16:11561274:C:T	2.44216e-05	2.26659	0.368537	0.000939654	3.39389	0.451769
11561481	chr16:11561481:C:A	9.30479e-07	-1.24744e-10	-0.632399	1.02442e-05	-1.24744e-10	-0.67314
11561607	chr16:11561607:T:TA	2.18993e-06	-1.24744e-10	0.223527	2.5719e-05	-1.24744e-10	0.24738
11563194	chr16:11563194:A:G	1.64221e-06	-1.24744e-10	-0.0643003	1.92093e-05	-1.24744e-10	-0.0444517
11563716	chr16:11563716:A:G	1.76632e-06	-1.24744e-10	0.00855615	2.12907e-05	-1.24744e-10	0.0584233
11564180	chr16:11564180:G:A	9.25939e-08	-1.58039	-1.35949	1.32199e-06	-1.36106	-1.35966
11564278	chr16:11564278:G:A	4.35808e-07	-1.3909	-3.55028e-10	3.99883e-06	-1.61385	-3.55028e-10
11564314	chr16:11564314:G:A	5.86982e-07	-1.24744e-10	-1.0931	6.72225e-06	-1.24744e-10	-1.09443
11564603	chr16:11564603:A:AT	5.64454e-06	2.02988	-0.859536	3.65209e-05	1.48491	-0.886877
11565122	chr16:11565122:G:A	1.10248e-07	-1.50344	-1.26193	1.63652e-06	-1.23664	-1.27063
11565511	chr16:11565511:T:C	5.06483e-07	-0.0761589	-1.16445	3.03177e-06	-0.718195	-1.17251
11565594	chr16:11565594:C:T	5.1915e-07	-1.24744e-10	-1.2159	5.95332e-06	-1.24744e-10	-1.2159
11565650	chr16:11565650:G:A	4.7403e-07	-0.25279	-1.05404	2.8712e-06	-0.881856	-1.06326
11565702	chr16:11565702:C:T	9.37748e-08	-1.56782	-1.35938	1.35994e-06	-1.33327	-1.35914
11565706	chr16:11565706:C:A	3.93956e-07	-0.157208	-1.33465	2.29717e-06	-0.834942	-1.33323
11565935	chr16:11565935:G:A	3.32386e-07	-0.352861	-1.30894	2.01207e-06	-0.993676	-1.30701
11565956	chr16:11565956:C:T	5.54399e-07	-1.24744e-10	-1.15021	6.23826e-06	-1.24744e-10	-1.16915
11566846	chr16:11566846:C:T	3.01388e-06	1.52673	-0.98384	1.98619e-05	1.00167	-1.01272
11567044	chr16:11567044:C:T	6.15472e-07	-1.24744e-10	-1.04571	6.98577e-06	-1.24744e-10	-1.05597
11567045	chr16:11567045:G:A	5.72135e-06	1.18386	-3.55028e-10	0.000129731	1.86562	-3.55028e-10
11567533	chr16:11567533:A:T	3.24136e-06	1.5138	-0.898152	2.01439e-05	0.947335	-0.944283
11567543	chr16:11567543:A:G	5.40674e-07	-1.27537	0.100092	6.55921e-06	-1.10302	-0.0159631
11567710	chr16:11567710:C:T	1.09425e-06	-1.24744e-10	-0.470269	1.2848e-05	-1.24744e-10	-0.446662
11567813	chr16:11567813:G:A	5.17388e-07	-1.24744e-10	-1.2193	5.83364e-06	-1.24744e-10	-1.23621
11567971	chr16:11567971:G:A	1.19928e-07	-1.32528	-1.35593	1.39781e-06	-1.30879	-1.35616
11568139	chr16:11568139:T:C	2.35922e-07	-0.956762	-1.04784	2.91313e-06	-0.888162	-1.04246
11568247	chr16:11568247:T:C	2.29855e-06	1.49784	-1.22591	1.06324e-05	0.594976	-1.23092
11568318	chr16:11568318:T:C	1.65864e-06	-1.24744e-10	-0.0543461	1.99713e-05	-1.24744e-10	-0.00555161
11568435	chr16:11568435:G:A	5.06282e-07	-1.24744e-10	-1.241	5.76712e-06	-1.24744e-10	-1.24767
11568552	chr16:11568552:A:C	4.59824e-06	2.31403	-1.3487	2.32732e-05	1.49528	-1.34783
11568576	chr16:11568576:C:A	4.97834e-07	-1.24744e-10	-1.25783	5.80643e-06	-1.24744e-10	-1.24088
11568607	chr16:11568607:A:G	1.00845e-07	-1.55338	-1.30113	1.08381e-06	-1.62174	-1.29762
11568621	chr16:11568621:G:A	8.809e-07	-1.24744e-10	-0.687154	9.78461e-06	-1.24744e-10	-0.719038
11568648	chr16:11568648:C:T	4.59855e-07	-1.24744e-10	-1.33719	5.25309e-06	-1.24744e-10	-1.34103
11568737	chr16:11568737:T:G	1.03111e-07	-1.50331	-1.32898	1.05738e-06	-1.61731	-1.32674
11569013	chr16:11569013:C:T	2.03999e-07	-0.797803	-1.35218	2.70987e-06	-0.653213	-1.34974
11569015	chr16:11569015:C:T	1.42578e-07	-1.57755	-0.930657	1.56726e-06	-1.62139	-0.929132
11569773	chr16:11569773:C:A	4.62718e-07	-1.33098	-3.55028e-10	5.02772e-06	-1.38488	-3.55028e-10
11569897	chr16:11569897:G:C	1.63459e-07	-1.0616	-1.30993	3.43998e-06	-0.463371	-1.30101
11569988	chr16:11569988:C:G	4.30945e-07	-1.40212	-3.55028e-10	4.72568e-06	-1.44684	-3.55028e-10
11570159	chr16:11570159:GA:G	1.22802e-06	-1.24744e-10	-0.35494	1.3512e-05	-1.24744e-10	-0.396271
11570583	chr16:11570583:C:T	5.54783e-07	-1.24744e-10	-1.14952	6.56595e-06	-1.24744e-10	-1.11795
11570785	chr16:11570785:A:G	2.14151e-06	0.201167	-3.55028e-10	9.29895e-06	-0.769947	-3.55028e-10
11571465	chr16:11571465:A:C	1.97753e-07	-1.28228	-0.8988	2.63125e-06	-1.10968	-0.922709
11571469	chr16:11571469:A:T	1.42145e-07	-1.54375	-0.9675	2.03426e-06	-1.33008	-0.959637
11571483	chr16:11571483:T:C	1.9727e-07	-1.26951	-0.91402	2.62675e-06	-1.09679	-0.937308
11571650	chr16:11571650:A:G	6.97498e-07	-1.24744e-10	-0.920598	7.85203e-06	-1.24744e-10	-0.939076
11571949	chr16:11571949:C:T	5.41136e-07	0.0364073	-1.21083	7.10282e-06	0.178802	-1.21816
11572156	chr16:11572156:G:C	1.78399e-06	-1.24744e-10	0.018509	1.99268e-05	-1.24744e-10	-0.00778184
11572211	chr16:11572211:G:A	1.74874e-07	-1.60043	-0.703598	2.07769e-06	-1.53803	-0.730564
11572476	chr16:11572476:A:G	1.71227e-06	-1.24744e-10	-0.0225215	1.86005e-05	-1.24744e-10	-0.0766614
11572817	chr16:11572817:G:A	7.03081e-07	-1.24744e-10	-0.912627	8.44687e-06	-1.24744e-10	-0.866053
11573073	chr16:11573073:C:T	3.84482e-07	-1.25345	-0.262753	4.27268e-06	-1.22866	-0.318948
11573173	chr16:11573173:G:A	1.54455e-07	-1.47469	-0.953507	2.27752e-06	-1.22767	-0.94909
11573349	chr16:11573349:C:G	1.11501e-07	-1.51086	-1.24321	1.60897e-06	-1.25699	-1.26726
11573744	chr16:11573744:CA:C	3.51414e-07	-1.60613	-3.55028e-10	4.17736e-06	-1.57017	-3.55028e-10
11573814	chr16:11573814:A:G	1.2497e-07	-1.43299	-1.20703	1.8855e-06	-1.16106	-1.2046
11573954	chr16:11573954:G:A	6.3728e-07	-1.24744e-10	-1.01089	7.20162e-06	-1.24744e-10	-1.02554
11574161	chr16:11574161:C:T	1.03525e-07	-1.61571	-1.21257	1.25969e-06	-1.52809	-1.24089
11574195	chr16:11574195:C:A	1.74975e-06	-1.24744e-10	-0.00087212	1.83558e-05	-1.24744e-10	-0.0899027
11574405	chr16:11574405:C:G	9.84746e-07	-1.24744e-10	-0.575714	1.19968e-05	-1.24744e-10	-0.515212
11574420	chr16:11574420:A:G	1.08021e-07	-1.56981	-1.21596	1.4633e-06	-1.3763	-1.24286
11574598	chr16:11574598:T:C	1.05463e-07	-1.62153	-1.18821	1.24551e-06	-1.56149	-1.21881
11574687	chr16:11574687:C:T	1.01599e-07	-1.62116	-1.2259	1.18316e-06	-1.57899	-1.25267
11575022	chr16:11575022:C:T	4.63712e-07	-1.24744e-10	-1.32883	5.30257e-06	-1.24744e-10	-1.33166
11575210	chr16:11575210:C:T	5.40369e-07	-1.17585	-3.55028e-10	6.86411e-06	-1.07354	-3.55028e-10
11575577	chr16:11575577:G:A	8.87034e-07	-1.24744e-10	-0.680215	1.08003e-05	-1.24744e-10	-0.620278
11575817	chr16:11575817:C:T	5.17133e-07	-1.24744e-10	-1.2198	5.95794e-06	-1.24744e-10	-1.21512
11576029	chr16:11576029:T:C	2.0317e-07	-1.56937	-0.584678	2.35692e-06	-1.47555	-0.666946
11576070	chr16:11576070:G:A	1.62492e-07	-1.06902	-1.30845	1.5526e-06	-1.26485	-1.29507
11576424	chr16:11576424:G:A	5.02251e-07	-1.24744e-10	-1.249	5.78291e-06	-1.24744e-10	-1.24494
11576902	chr16:11576902:C:T	1.66706e-07	-1.32535	-1.02651	1.74521e-06	-1.42133	-1.02164
11577037	chr16:11577037:C:T	5.45195e-07	-1.24744e-10	-1.16696	6.28265e-06	-1.24744e-10	-1.16206
11577150	chr16:11577150:C:G	4.99123e-07	-1.24744e-10	-1.25525	5.69239e-06	-1.24744e-10	-1.26072
11577162	chr16:11577162:C:T	8.42715e-07	-1.24744e-10	-0.73147	9.16853e-06	-1.24744e-10	-0.784071
11577230	chr16:11577230:G:A	2.81033e-07	-1.12306	-0.706565	2.83406e-06	-1.26485	-0.693288
11577320	chr16:11577320:T:TA	1.3256e-06	-0.278479	-3.55028e-10	8.38337e-06	-0.873598	-3.55028e-10
11577381	chr16:11577381:A:G	4.89815e-07	-1.24744e-10	-1.27407	5.63807e-06	-1.24744e-10	-1.27031
11577474	chr16:11577474:C:T	9.05564e-07	-1.24744e-10	-0.659541	1.04641e-05	-1.24744e-10	-0.651897
11577479	chr16:11577479:G:A	4.76368e-07	-1.24744e-10	-1.30191	5.47895e-06	-1.24744e-10	-1.29894
11577492	chr16:11577492:A:G	4.81652e-07	-1.24744e-10	-1.29088	5.54118e-06	-1.24744e-10	-1.28764
11577635	chr16:11577635:A:G	1.01726e-06	-1.24744e-10	-0.543229	1.10623e-05	-1.24744e-10	-0.596308
11577813	chr16:11577813:C:T	4.65985e-07	-1.24744e-10	-1.32395	5.35596e-06	-1.24744e-10	-1.32164
11577952	chr16:11577952:A:G	1.3647e-07	-1.53948	-1.01251	1.66331e-06	-1.41611	-1.07493
11578124	chr16:11578124:C:T	4.72336e-07	-1.24744e-10	-1.31041	5.43109e-06	-1.24744e-10	-1.30771
11578162	chr16:11578162:C:G	1.74747e-07	-1.32991	-0.974847	2.29486e-06	-1.12907	-1.04011
11578402	chr16:11578402:A:G	8.90553e-08	-1.61953	-1.35931	1.02218e-06	-1.61809	-1.35982
11578474	chr16:11578474:C:T	4.14286e-07	-1.44154	-3.55028e-10	4.04235e-06	-1.60302	-3.55028e-10
11578546	chr16:11578546:C:G	4.20144e-07	-1.14739	-0.280106	3.58358e-06	-1.38488	-0.338602
11578598	chr16:11578598:CTT:C	4.84122e-07	-1.24744e-10	-1.28576	5.57131e-06	-1.24744e-10	-1.28222
11578669	chr16:11578669:G:A	1.80411e-07	-1.21919	-1.05367	1.85167e-06	-1.3353	-1.04846
11578809	chr16:11578809:A:T	3.15305e-07	-1.01711	-0.697446	3.12428e-06	-1.17901	-0.681636
11578874	chr16:11578874:G:A	5.84737e-07	-1.24744e-10	-1.09694	6.6613e-06	-1.24744e-10	-1.10353
11578952	chr16:11578952:G:A	1.14943e-07	-1.59394	-1.12972	1.29825e-06	-1.60947	-1.12937
11578960	chr16:11578960:G:A	1.53295e-07	-1.1054	-1.33034	1.49744e-06	-1.27817	-1.31792
11579135	chr16:11579135:G:C	4.64977e-07	-1.24744e-10	-1.32611	5.39418e-06	-1.24744e-10	-1.31453
11579202	chr16:11579202:C:T	1.96492e-07	-1.23705	-0.950421	2.02388e-06	-1.35047	-0.944363
11579324	chr16:11579324:G:A	1.13554e-06	-1.24744e-10	-0.433239	1.2307e-05	-1.24744e-10	-0.489682
11579375	chr16:11579375:C:T	1.24631e-07	-1.52566	-1.11708	1.35012e-06	-1.57212	-1.12754
11579380	chr16:11579380:G:A	3.33853e-07	-1.02452	-0.632882	3.3143e-06	-1.1853	-0.616301
11579427	chr16:11579427:C:T	4.72331e-07	-1.24744e-10	-1.31042	5.4333e-06	-1.24744e-10	-1.3073
11579453	chr16:11579453:G:A	4.09736e-07	-0.939523	-0.513063	4.02117e-06	-1.11402	-0.494253
11579545	chr16:11579545:A:G	2.02678e-07	-1.22812	-0.928362	2.08451e-06	-1.34321	-0.922101
11579553	chr16:11579553:A:G	1.91662e-07	-1.24816	-0.9642	1.97721e-06	-1.36012	-0.958048
11579609	chr16:11579609:G:A	1.9457e-07	-1.2437	-0.9536	2.00615e-06	-1.35616	-0.947475
11579728	chr16:11579728:C:A	3.38467e-07	-1.03512	-0.608556	3.36415e-06	-1.19502	-0.591652
11579807	chr16:11579807:C:A	1.95372e-07	-1.22529	-0.967903	2.00781e-06	-1.34084	-0.961962
11579915	chr16:11579915:A:T	1.98303e-07	-1.21663	-0.961675	2.03563e-06	-1.3333	-0.955746
11580075	chr16:11580075:T:C	4.86099e-07	-1.24744e-10	-1.28169	5.59594e-06	-1.24744e-10	-1.27781
11580551	chr16:11580551:T:C	3.3416e-07	-1.08965	-0.566824	3.40999e-06	-1.2229	-0.550237
11580636	chr16:11580636:A:C	3.41337e-07	-1.06443	-0.570802	3.47501e-06	-1.20058	-0.553667
11580637	chr16:11580637:G:A	3.41189e-07	-1.06486	-0.570802	3.47324e-06	-1.20109	-0.553667
11580644	chr16:11580644:T:G	3.52037e-07	-1.60436	-3.55028e-10	4.07254e-06	-1.59558	-3.55028e-10
11580669	chr16:11580669:T:C	1.96695e-07	-1.24753	-0.938917	2.05985e-06	-1.34427	-0.932946
11580755	chr16:11580755:G:A	4.7057e-07	-1.24744e-10	-1.31415	5.4123e-06	-1.24744e-10	-1.31117
11580796	chr16:11580796:T:TG	1.94032e-07	-1.2836	-0.916471	2.04327e-06	-1.37508	-0.910218
11580868	chr16:11580868:G:A	5.31509e-07	-1.19238	-3.55028e-10	6.9225e-06	-1.06507	-3.55028e-10
11580902	chr16:11580902:T:C	1.76583e-07	-1.27578	-1.01853	1.85466e-06	-1.36859	-1.01355
11581079	chr16:11581079:C:T	9.14078e-08	-1.61907	-1.3337	1.05225e-06	-1.62173	-1.32719
11581218	chr16:11581218:G:A	1.50691e-07	-1.31762	-1.13525	1.58895e-06	-1.4063	-1.13047
11581319	chr16:11581319:C:T	1.42373e-07	-1.15069	-1.35895	1.40347e-06	-1.30113	-1.35977
11581334	chr16:11581334:T:C	4.80917e-07	-1.24744e-10	-1.2924	5.47797e-06	-1.24744e-10	-1.29911
11581344	chr16:11581344:T:C	9.60256e-08	-1.55011	-1.35337	1.06084e-06	-1.5871	-1.35369
11581432	chr16:11581432:A:C	4.64104e-07	-1.24744e-10	-1.32799	5.30844e-06	-1.24744e-10	-1.33055
11581666	chr16:11581666:C:T	1.35755e-07	-1.20256	-1.35468	1.36158e-06	-1.34279	-1.3484
11581982	chr16:11581982:G:C	4.85858e-07	-1.24744e-10	-1.28218	5.59259e-06	-1.24744e-10	-1.27841
11582162	chr16:11582162:C:T	1.51741e-06	-1.24744e-10	-0.143337	1.64598e-05	-1.24744e-10	-0.198929
11582291	chr16:11582291:T:C	4.75151e-07	-1.24744e-10	-1.30447	5.5094e-06	-1.24744e-10	-1.29339
11582690	chr16:11582690:C:T	1.43813e-07	-1.21137	-1.28822	2.40477e-06	-0.845057	-1.27734
11582723	chr16:11582723:A:G	1.27545e-07	-1.27182	-1.3478	1.2996e-06	-1.39897	-1.33882
11583380	chr16:11583380:T:C	1.51421e-07	-1.1399	-1.30814	1.5182e-06	-1.29019	-1.29213
11583500	chr16:11583500:T:C	4.85167e-07	-1.24744e-10	-1.28361	5.58466e-06	-1.24744e-10	-1.27983
11583578	chr16:11583578:A:G	1.18785e-07	-1.34834	-1.34244	1.24276e-06	-1.44659	-1.33592
11583627	chr16:11583627:A:C	9.58624e-07	-0.602599	-3.55028e-10	9.66279e-06	-0.731566	-3.55028e-10
11583831	chr16:11583831:G:A	1.15628e-07	-1.36406	-1.35365	1.21212e-06	-1.45793	-1.34955
11583861	chr16:11583861:G:C	4.72236e-07	-1.24744e-10	-1.31062	5.51833e-06	-1.24744e-10	-1.29177
11583867	chr16:11583867:C:G	4.50625e-07	-1.24744e-10	-1.35746	5.1823e-06	-1.24744e-10	-1.3546
11584001	chr16:11584001:A:C	1.16197e-07	-1.35302	-1.35979	1.21154e-06	-1.44843	-1.35953
11584099	chr16:11584099:A:C	1.16641e-07	-1.3509	-1.35809	1.21827e-06	-1.4467	-1.35573
11584294	chr16:11584294:CCT:C	1.38186e-06	0.905803	-1.14271	1.71684e-05	0.967948	-1.12472
11584433	chr16:11584433:T:A	1.14705e-06	0.683945	-1.1071	1.5091e-05	0.794339	-1.08009
11584476	chr16:11584476:G:A	1.36415e-07	-1.2504	-1.302	1.39777e-06	-1.37953	-1.28544
11585611	chr16:11585611:G:A	1.17134e-07	-1.37168	-1.3331	1.21606e-06	-1.46488	-1.33935
11585661	chr16:11585661:A:G	1.1834e-07	-1.34367	-1.35086	1.22583e-06	-1.44188	-1.35435
11585725	chr16:11585725:A:C	4.91973e-07	-1.24744e-10	-1.26967	5.71484e-06	-1.24744e-10	-1.25678
11586292	chr16:11586292:T:C	1.45272e-07	-1.14263	-1.34686	1.42593e-06	-1.29255	-1.35248
11586412	chr16:11586412:A:G	1.76809e-07	-0.935108	-1.35792	1.67047e-06	-1.12717	-1.35957
11586549	chr16:11586549:T:C	1.45298e-07	-1.16481	-1.3245	1.43023e-06	-1.30551	-1.3365
11587004	chr16:11587004:C:G	2.46759e-07	-0.871925	-1.08776	2.11787e-06	-1.12938	-1.12006
11587040	chr16:11587040:C:G	2.66232e-07	-0.810699	-1.07303	2.19211e-06	-1.10875	-1.10623
11587065	chr16:11587065:C:T	2.18979e-07	-0.859643	-1.21948	1.8749e-06	-1.13147	-1.23982
11587642	chr16:11587642:C:A	5.90383e-07	-1.24744e-10	-1.08733	7.06001e-06	-1.24744e-10	-1.0454
11587842	chr16:11587842:A:G	1.18366e-07	-1.35178	-1.34254	1.07794e-06	-1.59685	-1.32795
11587866	chr16:11587866:T:C	3.12107e-07	-1.49875	-0.226003	5.25424e-06	-1.12236	-0.218455
11587931	chr16:11587931:A:T	6.26735e-07	-1.24744e-10	-1.02757	7.06897e-06	-1.24744e-10	-1.04413
11587963	chr16:11587963:C:G	1.70755e-06	-1.24744e-10	-0.0252839	1.82848e-05	-1.24744e-10	-0.09378
11588370	chr16:11588370:G:A	5.53786e-07	-1.24744e-10	-1.15132	6.29705e-06	-1.24744e-10	-1.15977
11588376	chr16:11588376:G:A	1.54651e-06	-0.124343	-3.55028e-10	5.49084e-06	-1.29677	-3.55028e-10
11588524	chr16:11588524:A:G	1.41899e-07	-1.18941	-1.32357	1.11063e-06	-1.55881	-1.33611
11588670	chr16:11588670:T:C	3.75418e-07	-1.62172	0.0816659	4.54439e-06	-1.56492	0.0789613
11588752	chr16:11588752:A:T	4.90033e-07	-1.24744e-10	-1.27362	5.56692e-06	-1.24744e-10	-1.28301
11589184	chr16:11589184:C:T	4.51962e-07	-1.24744e-10	-1.3545	5.17155e-06	-1.24744e-10	-1.35668
11589722	chr16:11589722:G:A	3.85005e-07	-1.59773	0.0828882	4.28473e-06	-1.61058	0.0657857
11591532	chr16:11591532:C:T	1.14078e-07	-1.42125	-1.30996	1.43601e-06	-1.30584	-1.33214
11591555	chr16:11591555:G:A	2.54374e-07	-0.576507	-1.35279	3.87068e-06	-0.294862	-1.35156
11591589	chr16:11591589:A:G	1.84849e-07	-0.895794	-1.35276	2.43106e-06	-0.755655	-1.35586
11591609	chr16:11591609:T:C	5.86592e-07	-1.24744e-10	-1.09377	7.01215e-06	-1.24744e-10	-1.0522
11591655	chr16:11591655:T:A	1.63534e-07	-1.61822	-0.752855	2.08449e-06	-1.51641	-0.748912
11591701	chr16:11591701:C:T	2.22367e-07	-0.71415	-1.34962	3.31743e-06	-0.452029	-1.34863
11591705	chr16:11591705:A:G	1.08803e-07	-1.51216	-1.2664	1.16608e-06	-1.58547	-1.26073
11592115	chr16:11592115:G:A	1.54473e-06	-0.125494	-3.55028e-10	1.7399e-05	-0.143438	-3.55028e-10
11592260	chr16:11592260:A:G	4.92783e-07	-1.24744e-10	-1.26803	5.59463e-06	-1.24744e-10	-1.27804
11592308	chr16:11592308:G:C	5.32849e-07	-1.18986	-3.55028e-10	1.09208e-05	-0.609177	-3.55028e-10
11592339	chr16:11592339:A:G	1.81204e-07	-0.915796	-1.35268	2.38106e-06	-0.776476	-1.35583
11592374	chr16:11592374:G:C	4.55257e-07	-1.24744e-10	-1.34724	5.22642e-06	-1.24744e-10	-1.34612
11592443	chr16:11592443:A:G	1.92948e-07	-0.851687	-1.35399	2.55099e-06	-0.706572	-1.35679
11592534	chr16:11592534:C:A	1.86271e-07	-0.884726	-1.35617	2.45709e-06	-0.742571	-1.3583
11592706	chr16:11592706:C:T	1.71868e-07	-0.963621	-1.35775	2.24851e-06	-0.830343	-1.35924
11592758	chr16:11592758:G:A	1.76082e-07	-0.948075	-1.34907	2.30506e-06	-0.811699	-1.35304
11592908	chr16:11592908:C:T	4.72508e-07	-1.61409	0.304046	6.00565e-06	-1.49879	0.291647
11592918	chr16:11592918:C:T	4.85155e-07	-1.24744e-10	-1.28363	5.69046e-06	-1.24744e-10	-1.26106
11592999	chr16:11592999:T:A	1.79326e-07	-0.924486	-1.35441	2.35454e-06	-0.786408	-1.35709
11593034	chr16:11593034:T:G	1.82739e-07	-0.9007	-1.35934	2.40544e-06	-0.762293	-1.35982
11593195	chr16:11593195:A:C	1.39994e-07	-1.16992	-1.35658	1.39123e-06	-1.31874	-1.35093
11593213	chr16:11593213:G:A	5.07381e-07	-1.61702	0.378183	6.52932e-06	-1.49	0.366457
11593288	chr16:11593288:A:G	1.57523e-07	-1.08837	-1.32015	1.99445e-06	-0.981132	-1.32835
11593500	chr16:11593500:A:G	5.24624e-07	-1.24744e-10	-1.20542	5.96001e-06	-1.24744e-10	-1.21478
11593745	chr16:11593745:C:T	1.72207e-07	-0.968814	-1.35059	2.24515e-06	-0.836847	-1.35423
11593766	chr16:11593766:T:G	1.72733e-07	-0.964506	-1.35185	2.2538e-06	-0.832031	-1.3552
11593797	chr16:11593797:C:G	1.68152e-07	-0.990724	-1.3525	2.18623e-06	-0.861981	-1.35569
11593967	chr16:11593967:G:A	4.62364e-07	-1.61693	0.285183	5.97616e-06	-1.48613	0.27406
11594134	chr16:11594134:C:T	2.16867e-07	-0.734073	-1.35474	3.23449e-06	-0.471961	-1.35402
11594303	chr16:11594303:C:T	1.77314e-07	-0.931981	-1.35819	2.32787e-06	-0.795436	-1.35946
11594350	chr16:11594350:G:C	4.58434e-07	-1.34028	-3.55028e-10	6.05512e-06	-1.19894	-3.55028e-10
11594473	chr16:11594473:A:G	2.83645e-06	-1.24744e-10	0.48221	3.43217e-05	-1.24744e-10	0.535931
11594627	chr16:11594627:A:G	1.83985e-07	-1.13834	-1.1149	2.46013e-06	-0.945261	-1.15437
11594696	chr16:11594696:T:C	1.04737e-07	-1.45771	-1.35893	1.3296e-06	-1.35587	-1.35911
11594713	chr16:11594713:T:C	1.99398e-07	-0.821416	-1.35138	2.64228e-06	-0.673361	-1.35485
11594921	chr16:11594921:AAAAAT:A	9.45729e-08	-1.6057	-1.31302	1.17995e-06	-1.53962	-1.29475
11595035	chr16:11595035:T:C	1.83942e-07	-0.901537	-1.35194	2.41761e-06	-0.761816	-1.35525
11595134	chr16:11595134:T:C	4.90611e-07	-1.27245	-3.55028e-10	6.79366e-06	-1.08386	-3.55028e-10
11595140	chr16:11595140:C:G	1.42313e-05	-1.24744e-10	2.0951	0.00016394	-1.24744e-10	2.09965
11595159	chr16:11595159:T:C	1.12331e-07	-1.3908	-1.35585	1.44532e-06	-1.27174	-1.35978
11595524	chr16:11595524:T:C	1.44465e-06	-1.24744e-10	-0.192478	1.70768e-05	-1.24744e-10	-0.162126
11595554	chr16:11595554:C:G	4.65514e-07	-1.24744e-10	-1.32496	5.31455e-06	-1.24744e-10	-1.3294
11595642	chr16:11595642:T:G	1.87718e-06	0.0694271	-3.55028e-10	2.17804e-05	0.0811633	-3.55028e-10
11595701	chr16:11595701:C:T	2.12325e-07	-0.774935	-1.33505	3.09873e-06	-0.533953	-1.3349
11596001	chr16:11596001:C:T	8.59106e-07	-1.24744e-10	-0.712206	9.5426e-06	-1.24744e-10	-0.744083
11596051	chr16:11596051:G:A	7.88014e-07	-1.24744e-10	-0.798582	9.01578e-06	-1.24744e-10	-0.800872
11596069	chr16:11596069:C:A	1.42313e-05	-1.24744e-10	2.0951	0.00016394	-1.24744e-10	2.09965
11596103	chr16:11596103:G:C	1.93358e-06	0.0990313	-3.55028e-10	2.22536e-05	0.102656	-3.55028e-10
11596255	chr16:11596255:C:T	1.00955e-07	-1.62003	-1.23339	1.36452e-06	-1.48383	-1.20521
11596891	chr16:11596891:A:G	1.72901e-07	-0.997645	-1.31773	1.65952e-06	-1.18358	-1.30974
11596892	chr16:11596892:G:A	1.85874e-07	-1.61426	-0.628769	2.11686e-06	-1.59469	-0.655227
11597223	chr16:11597223:G:T	4.4996e-07	-1.24744e-10	-1.35894	5.15543e-06	-1.24744e-10	-1.3598
11597259	chr16:11597259:C:A	2.25e-07	-1.52126	-0.530738	2.27859e-06	-1.62086	-0.555433
11597299	chr16:11597299:A:C	5.05447e-07	-1.24744e-10	-1.24265	5.72517e-06	-1.24744e-10	-1.25498
11597404	chr16:11597404:G:A	5.52154e-07	-1.24744e-10	-1.15427	6.23789e-06	-1.24744e-10	-1.16921
11597570	chr16:11597570:G:C	5.14043e-07	-1.22579	-3.55028e-10	6.95901e-06	-1.05981	-3.55028e-10
11597939	chr16:11597939:T:C	9.86287e-08	-1.62125	-1.25549	1.13231e-06	-1.59657	-1.27902
11598239	chr16:11598239:T:C	9.92485e-08	-1.51825	-1.35222	1.21642e-06	-1.4505	-1.35344
11598335	chr16:11598335:T:C	8.88544e-08	-1.62147	-1.35963	1.0312e-06	-1.61106	-1.35807
11598353	chr16:11598353:G:T	2.55829e-07	-0.747615	-1.17597	3.16351e-06	-0.682745	-1.16542
11598497	chr16:11598497:T:C	3.48102e-07	-1.6156	-3.55028e-10	7.47586e-06	-0.988169	-3.55028e-10
11598744	chr16:11598744:C:A	1.68897e-06	-0.0362232	-3.55028e-10	1.94674e-05	-0.0311082	-3.55028e-10
11598789	chr16:11598789:A:G	5.89433e-07	-1.24744e-10	-1.08894	6.64434e-06	-1.24744e-10	-1.10608
11598802	chr16:11598802:C:T	1.35601e-07	-1.31373	-1.24465	2.8134e-06	-0.736195	-1.22926
11599165	chr16:11599165:C:T	9.53685e-08	-1.58581	-1.32454	1.20549e-06	-1.48005	-1.33291
11599182	chr16:11599182:G:A	9.69113e-08	-1.62086	-1.27344	1.15167e-06	-1.56983	-1.28881
11599387	chr16:11599387:G:C	4.38256e-07	-1.38529	-3.55028e-10	5.88209e-06	-1.22794	-3.55028e-10
11599680	chr16:11599680:G:A	1.39195e-07	-1.20684	-1.32538	3.02304e-06	-0.576716	-1.31687
11599702	chr16:11599702:G:A	5.07602e-07	-1.24744e-10	-1.2384	5.98514e-06	-1.24744e-10	-1.21057
11599785	chr16:11599785:C:T	2.96851e-07	-0.583173	-1.19169	3.75711e-06	-0.470873	-1.20532
11599811	chr16:11599811:G:C	4.504e-07	-1.24744e-10	-1.35796	5.17446e-06	-1.24744e-10	-1.35611
11599948	chr16:11599948:T:C	9.90731e-08	-1.58934	-1.2829	1.2824e-06	-1.45671	-1.29441
11600115	chr16:11600115:G:A	1.14634e-07	-1.61812	-1.10823	1.32045e-06	-1.6177	-1.10418
11600123	chr16:11600123:G:A	4.27031e-07	-1.07201	-0.339234	8.66811e-06	-0.476687	-0.363511
11601018	chr16:11601018:C:G	9.9682e-07	-0.563528	-3.55028e-10	9.38864e-06	-0.760349	-3.55028e-10
11601110	chr16:11601110:C:G	2.26546e-06	-1.24744e-10	0.257435	2.63614e-05	-1.24744e-10	0.272053
11601131	chr16:11601131:T:C	2.58201e-07	-0.623324	-1.29104	2.45209e-06	-0.821433	-1.28148
11601403	chr16:11601403:G:C	9.66306e-07	-1.24744e-10	-0.594617	1.13477e-05	-1.24744e-10	-0.570833
11601441	chr16:11601441:A:G	3.24271e-07	-0.482147	-1.20437	3.10792e-06	-0.675667	-1.19023
11601559	chr16:11601559:G:A	5.41836e-07	-1.24744e-10	-1.17314	6.05274e-06	-1.24744e-10	-1.19934
11601609	chr16:11601609:G:A	1.48248e-07	-1.52564	-0.943571	2.2462e-06	-1.2381	-0.952506
11602012	chr16:11602012:G:C	1.56223e-06	-1.24744e-10	-0.114228	1.86138e-05	-1.24744e-10	-0.0759434
11602109	chr16:11602109:C:T	5.90198e-07	-1.24744e-10	-1.08764	6.67191e-06	-1.24744e-10	-1.10194
11602159	chr16:11602159:C:T	4.85182e-07	-1.24744e-10	-1.28357	5.53421e-06	-1.24744e-10	-1.2889
11602469	chr16:11602469:T:A	4.5678e-07	-0.452334	-0.891562	4.3109e-06	-0.657295	-0.881406
11602810	chr16:11602810:A:G	5.25626e-07	-1.24744e-10	-1.20351	5.96205e-06	-1.24744e-10	-1.21443
11603462	chr16:11603462:G:C	1.16733e-07	-1.36865	-1.33956	1.70103e-06	-1.1378	-1.33081
11603500	chr16:11603500:A:G	5.42371e-07	-1.24744e-10	-1.17215	6.0725e-06	-1.24744e-10	-1.19608
11603507	chr16:11603507:G:A	1.992e-07	-1.36986	-0.80393	3.25027e-06	-1.00323	-0.817883
11603820	chr16:11603820:G:A	4.7299e-07	-1.24744e-10	-1.30902	5.34929e-06	-1.24744e-10	-1.32288
11603841	chr16:11603841:G:A	8.03278e-07	-1.24744e-10	-0.779397	9.1689e-06	-1.24744e-10	-0.784032
11603979	chr16:11603979:G:A	5.67684e-07	-1.24744e-10	-1.12653	6.30641e-06	-1.24744e-10	-1.15828
11604176	chr16:11604176:T:C	5.51808e-07	-1.24744e-10	-1.1549	6.22428e-06	-1.24744e-10	-1.17139
11604421	chr16:11604421:G:C	7.04091e-07	-1.24744e-10	-0.91119	8.04017e-06	-1.24744e-10	-0.915399
11605087	chr16:11605087:C:T	7.693e-07	-1.24744e-10	-0.822618	8.66045e-06	-1.24744e-10	-0.841082
11605232	chr16:11605232:G:A	6.07627e-07	-1.24744e-10	-1.05854	6.89732e-06	-1.24744e-10	-1.06872
11605299	chr16:11605299:A:C	6.28043e-07	-1.24744e-10	-1.02549	7.12765e-06	-1.24744e-10	-1.03587
11605389	chr16:11605389:G:A	4.92639e-07	-1.24744e-10	-1.26832	5.63947e-06	-1.24744e-10	-1.27006
11605444	chr16:11605444:C:T	1.663e-06	1.19489	-1.24661	1.72822e-05	1.0712	-1.22138
11605545	chr16:11605545:A:C	2.3571e-07	-0.674634	-1.33086	1.24026e-06	-1.4398	-1.34473
11605605	chr16:11605605:G:A	5.24272e-07	-1.24744e-10	-1.20609	6.1073e-06	-1.24744e-10	-1.19036
11605763	chr16:11605763:C:T	2.03015e-06	1.50467	-1.35691	2.82684e-05	1.7009	-1.359
11605765	chr16:11605765:C:T	4.64982e-07	-1.24744e-10	-1.3261	5.35246e-06	-1.24744e-10	-1.32229
11606534	chr16:11606534:G:A	1.21429e-06	-1.24744e-10	-0.36618	1.42178e-05	-1.24744e-10	-0.345353
11606845	chr16:11606845:A:C	1.40141e-06	-1.24744e-10	-0.222867	1.68082e-05	-1.24744e-10	-0.177983
11606939	chr16:11606939:T:C	1.70425e-06	-1.24744e-10	-0.027219	2.06065e-05	-1.24744e-10	0.0257585
11606973	chr16:11606973:G:A	1.14779e-07	-1.39494	-1.33015	1.45987e-06	-1.30122	-1.32028
11607072	chr16:11607072:A:G	4.72457e-07	-0.270155	-1.04	2.16282e-06	-1.24588	-0.982557
11607165	chr16:11607165:G:A	4.52421e-07	-0.286107	-1.06738	1.99875e-06	-1.29548	-1.01185
11607203	chr16:11607203:T:C	9.59018e-07	-1.24744e-10	-0.602188	1.05905e-05	-1.24744e-10	-0.639892
11607272	chr16:11607272:A:T	1.71383e-06	1.05006	-1.07167	1.64473e-05	0.840841	-1.04053
11607779	chr16:11607779:G:A	1.70415e-06	-1.24744e-10	-0.0272749	2.06052e-05	-1.24744e-10	0.0256945
11607793	chr16:11607793:T:C	5.02237e-07	-1.24744e-10	-1.24903	5.72343e-06	-1.24744e-10	-1.25528
11607980	chr16:11607980:G:A	1.78194e-06	-1.24744e-10	0.0173602	2.15747e-05	-1.24744e-10	0.0716722
11608649	chr16:11608649:G:A	4.85633e-07	-1.24744e-10	-1.28264	5.47889e-06	-1.24744e-10	-1.29895
11608732	chr16:11608732:G:A	1.19561e-07	-1.37836	-1.30591	1.62579e-06	-1.19104	-1.32282
11608927	chr16:11608927:T:C	7.77429e-07	-1.24744e-10	-0.812106	8.6295e-06	-1.24744e-10	-0.844662
11609744	chr16:11609744:T:C	4.92983e-07	-1.24744e-10	-1.26762	5.61372e-06	-1.24744e-10	-1.27464
11609826	chr16:11609826:T:C	1.69595e-07	-1.40825	-0.926434	2.84934e-06	-1.03072	-0.922035
11610185	chr16:11610185:G:A	8.93589e-07	-1.24744e-10	-0.672852	1.09455e-05	-1.24744e-10	-0.606922
11610437	chr16:11610437:C:A	6.29716e-07	-1.02283	-3.55028e-10	6.30284e-06	-1.15885	-3.55028e-10
11610615	chr16:11610615:G:A	1.57428e-06	-1.24744e-10	-0.106542	1.90443e-05	-1.24744e-10	-0.05308
11610900	chr16:11610900:G:A	2.34887e-06	1.61116	-1.31757	2.69319e-05	1.58248	-1.28902
11610984	chr16:11610984:G:A	5.24174e-07	-1.24744e-10	-1.20627	5.87144e-06	-1.24744e-10	-1.22975
11611152	chr16:11611152:C:T	1.35599e-06	-1.24744e-10	-0.25581	1.62629e-05	-1.24744e-10	-0.210959
11611185	chr16:11611185:A:T	1.00366e-06	-1.24744e-10	-0.556694	1.18195e-05	-1.24744e-10	-0.530098
11611421	chr16:11611421:C:T	7.79834e-07	-1.24744e-10	-0.809018	8.97171e-06	-1.24744e-10	-0.805772
11611822	chr16:11611822:C:A	1.30312e-06	-1.24744e-10	-0.295584	1.47351e-05	-1.24744e-10	-0.309618
11611978	chr16:11611978:T:C	4.55286e-07	-1.24744e-10	-1.34717	5.21421e-06	-1.24744e-10	-1.34846
11612191	chr16:11612191:C:G	1.00522e-06	-1.24744e-10	-0.555136	1.11078e-05	-1.24744e-10	-0.592204
11612211	chr16:11612211:G:T	1.38567e-06	-1.24744e-10	-0.234157	1.66406e-05	-1.24744e-10	-0.188002
11612244	chr16:11612244:G:A	8.3202e-07	-1.54158	0.797336	1.06419e-05	-1.52057	0.885517
11612871	chr16:11612871:T:C	6.70416e-07	0.396597	-1.3568	4.1115e-06	-0.226277	-1.35978
11612992	chr16:11612992:C:T	5.36337e-07	0.152192	-1.33553	3.33925e-06	-0.448668	-1.34543
11613108	chr16:11613108:C:T	5.2496e-07	-1.24744e-10	-1.20478	5.9703e-06	-1.24744e-10	-1.21305
11613158	chr16:11613158:T:G	5.99255e-07	0.286069	-1.35848	3.74495e-06	-0.319757	-1.35968
11613205	chr16:11613205:A:G	4.50498e-07	-0.0528001	-1.30494	2.89675e-06	-0.615983	-1.32028
11613240	chr16:11613240:A:G	5.13768e-07	0.114413	-1.34074	3.21827e-06	-0.481632	-1.34937
11613312	chr16:11613312:A:G	4.99368e-07	-1.24744e-10	-1.25475	5.72331e-06	-1.24744e-10	-1.2553
11613435	chr16:11613435:C:T	5.7615e-07	0.230727	-1.34246	3.54093e-06	-0.384855	-1.3506
11613659	chr16:11613659:C:A	9.00187e-07	-1.24744e-10	-0.665495	9.90924e-06	-1.24744e-10	-0.706381
11613711	chr16:11613711:G:A	1.38095e-06	0.672672	-0.91024	8.38537e-06	0.115495	-0.988855
11613715	chr16:11613715:G:A	1.97585e-06	1.4366	-1.31594	2.29568e-05	1.42078	-1.28701
11613777	chr16:11613777:C:T	2.55531e-07	-0.623647	-1.30111	1.35844e-06	-1.41792	-1.27559
11613875	chr16:11613875:G:A	1.7934e-06	-1.24744e-10	0.0237675	2.17386e-05	-1.24744e-10	0.0792424
11613939	chr16:11613939:G:A	2.61447e-07	-0.632737	-1.26913	1.40527e-06	-1.42346	-1.23616
11614304	chr16:11614304:T:C	4.81078e-07	-1.24744e-10	-1.29207	5.57881e-06	-1.24744e-10	-1.28087
11614605	chr16:11614605:C:T	3.91793e-07	-0.214223	-1.28314	2.48227e-06	-0.786244	-1.30443
11614990	chr16:11614990:C:T	2.87869e-07	-0.696556	-1.10904	1.62633e-06	-1.46137	-1.05215
11615541	chr16:11615541:A:G	1.6612e-06	-1.24744e-10	-0.0528039	2.01001e-05	-1.24744e-10	0.000877016
11615586	chr16:11615586:G:C	7.80057e-07	-1.24744e-10	-0.808732	9.22213e-06	-1.24744e-10	-0.778242
11615615	chr16:11615615:C:T	1.29001e-07	-1.26573	-1.34254	1.78662e-06	-1.06544	-1.35408
11615662	chr16:11615662:T:C	4.90832e-07	-1.24744e-10	-1.272	5.64181e-06	-1.24744e-10	-1.26964
11615780	chr16:11615780:C:G	3.69902e-07	-1.55486	-3.55028e-10	3.97211e-06	-1.62055	-3.55028e-10
11615803	chr16:11615803:C:T	9.31493e-07	-0.631309	-3.55028e-10	7.19193e-06	-1.02689	-3.55028e-10
11615841	chr16:11615841:G:A	5.12738e-07	-1.24744e-10	-1.22833	5.85967e-06	-1.24744e-10	-1.23176
11616209	chr16:11616209:C:A	5.31324e-07	-1.24744e-10	-1.19273	6.07208e-06	-1.24744e-10	-1.19615
11616409	chr16:11616409:T:G	4.54449e-07	-1.24744e-10	-1.34901	5.2388e-06	-1.24744e-10	-1.34376
11616423	chr16:11616423:G:A	4.91807e-07	-1.24744e-10	-1.27001	5.81682e-06	-1.24744e-10	-1.2391
11616805	chr16:11616805:A:G	2.88117e-07	-0.610687	-1.19405	3.25612e-06	-0.637012	-1.1823
11616972	chr16:11616972:C:A	1.6518e-07	-1.10009	-1.26098	2.61183e-06	-0.82235	-1.21745
11617139	chr16:11617139:G:C	4.59463e-07	-1.24744e-10	-1.33804	5.30711e-06	-1.24744e-10	-1.3308
11617371	chr16:11617371:A:C	5.16675e-07	-1.24744e-10	-1.22068	5.94122e-06	-1.24744e-10	-1.21793
11617537	chr16:11617537:T:C	7.57304e-07	-1.24744e-10	-0.838333	8.70284e-06	-1.24744e-10	-0.8362
11617538	chr16:11617538:T:A	4.58927e-07	-1.24744e-10	-1.33921	5.26788e-06	-1.24744e-10	-1.33822
11618775	chr16:11618775:G:A	3.60862e-07	-1.5796	-3.55028e-10	4.11491e-06	-1.58523	-3.55028e-10
11618912	chr16:11618912:G:C	5.78324e-07	-1.24744e-10	-1.10796	6.52609e-06	-1.24744e-10	-1.12404
11619180	chr16:11619180:G:A	2.38155e-07	-0.861653	-1.13352	2.82081e-06	-0.845933	-1.11689
11619319	chr16:11619319:A:AC	4.49567e-07	-1.24744e-10	-1.35981	5.157e-06	-1.24744e-10	-1.35949
11620393	chr16:11620393:C:T	2.34714e-06	0.292855	-3.55028e-10	5.99601e-06	-1.20875	-3.55028e-10
11620613	chr16:11620613:C:T	4.55819e-07	-1.24744e-10	-1.346	5.21252e-06	-1.24744e-10	-1.34879
11620767	chr16:11620767:G:C	9.18665e-08	-1.6076	-1.34016	1.14239e-06	-1.51335	-1.35337
11620993	chr16:11620993:T:A	8.33104e-07	-1.24744e-10	-0.74294	9.65644e-06	-1.24744e-10	-0.732224
11621461	chr16:11621461:T:C	4.54031e-07	-1.24744e-10	-1.34993	5.1874e-06	-1.24744e-10	-1.35362
11621934	chr16:11621934:C:G	4.8815e-07	-1.24744e-10	-1.27748	5.55826e-06	-1.24744e-10	-1.28456
11621945	chr16:11621945:A:G	5.97898e-07	-1.24744e-10	-1.07468	6.87771e-06	-1.24744e-10	-1.07156
11622051	chr16:11622051:G:A	4.58768e-07	-1.24744e-10	-1.33955	5.2451e-06	-1.24744e-10	-1.34255
11622086	chr16:11622086:G:A	3.47831e-07	-1.61638	-3.55028e-10	4.11729e-06	-1.58465	-3.55028e-10
11622248	chr16:11622248:A:G	1.52893e-06	1.21672	-1.35249	1.12869e-05	0.782768	-1.35897
11622417	chr16:11622417:C:T	6.52006e-07	-1.24744e-10	-0.988044	7.50193e-06	-1.24744e-10	-0.984688
11622430	chr16:11622430:A:T	3.93823e-07	-1.49536	0.00316782	5.8137e-06	-1.1742	-0.0654294
11622451	chr16:11622451:A:G	4.50956e-07	-1.24744e-10	-1.35673	5.16136e-06	-1.24744e-10	-1.35865
11622677	chr16:11622677:C:A	5.35171e-07	-1.24744e-10	-1.18551	6.26745e-06	-1.24744e-10	-1.16448
11622878	chr16:11622878:G:A	5.46592e-07	-1.16439	-3.55028e-10	5.59998e-06	-1.27708	-3.55028e-10
11622908	chr16:11622908:G:A	9.55701e-07	-1.24744e-10	-0.605653	1.14166e-05	-1.24744e-10	-0.564781
11622975	chr16:11622975:T:G	1.2295e-07	-1.34318	-1.31315	1.44585e-06	-1.32416	-1.307
11623801	chr16:11623801:T:C	9.56379e-08	-1.59417	-1.31336	1.20188e-06	-1.47871	-1.33725
11624132	chr16:11624132:T:C	1.30126e-07	-1.24585	-1.35375	1.45556e-06	-1.27232	-1.35213
11624228	chr16:11624228:T:C	1.87502e-07	-1.5141	-0.720206	2.91262e-06	-1.17924	-0.751554
11624405	chr16:11624405:T:C	1.08838e-07	-1.58312	-1.19513	1.35832e-06	-1.45482	-1.23878
11624456	chr16:11624456:T:C	1.56306e-07	-1.14077	-1.27552	1.8796e-06	-1.09291	-1.27588
11624538	chr16:11624538:G:T	3.51146e-07	-1.6069	-3.55028e-10	4.65492e-06	-1.46192	-3.55028e-10
11624579	chr16:11624579:G:C	4.60813e-07	-1.24744e-10	-1.33511	5.25834e-06	-1.24744e-10	-1.34003
11625898	chr16:11625898:C:T	4.63449e-07	-1.24744e-10	-1.3294	5.27554e-06	-1.24744e-10	-1.33677
11625911	chr16:11625911:C:T	4.70195e-07	-1.24744e-10	-1.31495	5.3969e-06	-1.24744e-10	-1.31402
11626131	chr16:11626131:C:G	8.4556e-07	-1.24744e-10	-0.7281	9.75363e-06	-1.24744e-10	-0.722209
11626210	chr16:11626210:T:C	1.85015e-07	-0.889227	-1.35844	1.04398e-06	-1.59761	-1.3592
11626274	chr16:11626274:G:A	4.50074e-07	-1.24744e-10	-1.35869	5.16474e-06	-1.24744e-10	-1.35799
11626330	chr16:11626330:C:T	4.49968e-07	-1.24744e-10	-1.35892	5.15759e-06	-1.24744e-10	-1.35938
11626408	chr16:11626408:A:ATCTCAGCTCACTGCAACCTCTGCC	1.50864e-06	-0.149137	-3.55028e-10	1.57941e-05	-0.240211	-3.55028e-10
11626578	chr16:11626578:T:G	9.35555e-07	-1.24744e-10	-0.626958	1.07964e-05	-1.24744e-10	-0.620634
11626924	chr16:11626924:C:G	3.89406e-06	0.799108	-3.55028e-10	3.28504e-05	0.492116	-3.55028e-10
11627118	chr16:11627118:A:G	4.64507e-07	-1.24744e-10	-1.32712	5.35813e-06	-1.24744e-10	-1.32123
11627307	chr16:11627307:C:A	7.31674e-07	-1.24744e-10	-0.872764	8.657e-06	-1.24744e-10	-0.84148
11627473	chr16:11627473:A:G	4.58161e-07	-1.24744e-10	-1.34088	5.2808e-06	-1.24744e-10	-1.33577
11627610	chr16:11627610:G:A	4.97496e-07	-1.24744e-10	-1.25851	5.7623e-06	-1.24744e-10	-1.24851
11627647	chr16:11627647:C:T	3.50906e-07	-1.60758	-3.55028e-10	4.06547e-06	-1.59732	-3.55028e-10
11627969	chr16:11627969:G:A	4.94027e-07	-0.182796	-1.08271	3.2893e-06	-0.761299	-1.04787
11628852	chr16:11628852:T:C	1.56988e-07	-1.10907	-1.30286	2.29824e-06	-0.838701	-1.329
11628873	chr16:11628873:G:A	2.09522e-07	-0.926178	-1.19709	1.14657e-06	-1.62092	-1.24215
11628966	chr16:11628966:G:A	4.69471e-07	-1.24744e-10	-1.31649	5.44205e-06	-1.24744e-10	-1.30569
11629182	chr16:11629182:G:T	2.08584e-06	-1.24744e-10	0.17483	2.5367e-05	-1.24744e-10	0.2336
11629261	chr16:11629261:C:T	3.1436e-06	-1.24744e-10	0.585025	3.63341e-05	-1.24744e-10	0.592908
11629313	chr16:11629313:T:A	1.75922e-07	-0.943006	-1.35505	4.18678e-06	-0.211569	-1.35635
11629420	chr16:11629420:G:A	2.40253e-07	-0.788672	-1.19773	1.18449e-06	-1.58819	-1.24235
11629464	chr16:11629464:C:T	5.58255e-07	-1.24744e-10	-1.14328	6.39365e-06	-1.24744e-10	-1.14454
11629831	chr16:11629831:C:T	1.58087e-06	-1.24744e-10	-0.102366	1.913e-05	-1.24744e-10	-0.0485915
11629841	chr16:11629841:A:C	1.59428e-06	-1.24744e-10	-0.0939211	1.92984e-05	-1.24744e-10	-0.0398263
11630513	chr16:11630513:C:T	3.50559e-07	-1.60857	-3.55028e-10	4.27857e-06	-1.54623	-3.55028e-10
11630616	chr16:11630616:T:C	5.4245e-07	-1.24744e-10	-1.172	6.25872e-06	-1.24744e-10	-1.16587
11630724	chr16:11630724:AC:A	5.32519e-07	-1.24744e-10	-1.19048	6.01069e-06	-1.24744e-10	-1.20631
11630886	chr16:11630886:G:A	5.35356e-07	-1.24744e-10	-1.18517	6.08582e-06	-1.24744e-10	-1.19389
11631000	chr16:11631000:T:C	1.22555e-06	-1.24744e-10	-0.356954	1.378e-05	-1.24744e-10	-0.376631
11631065	chr16:11631065:A:G	4.87198e-07	-1.24744e-10	-1.27943	5.50875e-06	-1.24744e-10	-1.29351
11631655	chr16:11631655:G:A	1.15954e-06	0.694562	-1.10688	3.09049e-06	-0.75928	-1.11224
11631908	chr16:11631908:A:G	2.62541e-06	1.76327	-1.35838	1.35116e-05	0.951867	-1.34817
11632089	chr16:11632089:G:C	4.15925e-07	-0.904498	-0.533095	5.14536e-06	-0.872542	-0.489212
11632524	chr16:11632524:A:T	5.6091e-07	-1.24744e-10	-1.13854	6.37972e-06	-1.24744e-10	-1.14672
11632725	chr16:11632725:C:T	5.72575e-07	0.20926	-1.32721	1.7721e-06	-1.12053	-1.30715
11632824	chr16:11632824:CCTT:C	5.2609e-07	-1.24744e-10	-1.20263	6.00445e-06	-1.24744e-10	-1.20735
11633696	chr16:11633696:A:G	2.92275e-06	1.87131	-1.35913	5.26855e-06	0.0203146	-1.35841
11633718	chr16:11633718:G:A	1.67098e-06	1.31289	-1.35982	3.22224e-06	-0.470147	-1.35962
11634262	chr16:11634262:C:T	1.77906e-06	0.0157429	-3.55028e-10	5.07638e-06	-1.37525	-3.55028e-10
11634344	chr16:11634344:A:G	7.63234e-07	-0.830534	-3.55028e-10	3.97604e-06	-1.61956	-3.55028e-10
11634587	chr16:11634587:C:T	7.47248e-07	-1.24744e-10	-0.851701	8.53687e-06	-1.24744e-10	-0.855454
11634873	chr16:11634873:A:C	9.34857e-08	-1.58251	-1.34778	1.10727e-06	-1.55482	-1.34314
11634906	chr16:11634906:C:T	4.73963e-07	-1.30697	-3.55028e-10	4.00683e-06	-1.61185	-3.55028e-10
11635014	chr16:11635014:T:G	8.76849e-07	-1.24744e-10	-0.691763	1.05808e-05	-1.24744e-10	-0.640809
11635073	chr16:11635073:A:G	7.14054e-07	-1.24744e-10	-0.89714	8.10888e-06	-1.24744e-10	-0.906889
11635743	chr16:11635743:C:T	7.58091e-07	-1.24744e-10	-0.837295	8.59981e-06	-1.24744e-10	-0.848109
11636021	chr16:11636021:C:A	7.60877e-07	-1.24744e-10	-0.833626	9.04621e-06	-1.24744e-10	-0.797503
11636294	chr16:11636294:T:C	6.41341e-07	-1.24744e-10	-1.00454	6.8002e-06	-1.24744e-10	-1.0829
11636445	chr16:11636445:G:A	5.08942e-07	-1.24744e-10	-1.23576	5.88911e-06	-1.24744e-10	-1.22674
11636830	chr16:11636830:G:A	4.57648e-07	-1.24744e-10	-1.342	5.28307e-06	-1.24744e-10	-1.33534
11636986	chr16:11636986:C:T	9.11321e-07	-1.24744e-10	-0.653203	1.10073e-05	-1.24744e-10	-0.60129
11638182	chr16:11638182:T:C	2.15741e-06	-1.24744e-10	0.208567	2.72768e-05	-1.24744e-10	0.306186
11638202	chr16:11638202:C:T	2.30917e-07	-1.58451	-0.441534	3.05035e-06	-1.52249	-0.362107
11638299	chr16:11638299:T:G	2.64147e-07	-1.59283	-0.298766	3.51148e-06	-1.53302	-0.210789
11638615	chr16:11638615:C:T	2.71032e-07	-1.62154	-0.244324	3.45489e-06	-1.60245	-0.157612
11638932	chr16:11638932:G:T	1.14573e-06	-1.24744e-10	-0.424298	1.38028e-05	-1.24744e-10	-0.374976
11639027	chr16:11639027:C:T	2.82613e-07	-1.57364	-0.250378	3.70059e-06	-1.49748	-0.193872
11639299	chr16:11639299:G:A	2.5947e-07	-1.59411	-0.315347	3.34753e-06	-1.53249	-0.25914
11639302	chr16:11639302:G:A	1.30177e-06	-1.24744e-10	-0.296618	1.46838e-05	-1.24744e-10	-0.313102
11639603	chr16:11639603:T:C	8.22913e-07	-1.24744e-10	-0.755248	9.4462e-06	-1.24744e-10	-0.754236
11639927	chr16:11639927:A:G	3.20054e-07	-1.26948	-0.430131	3.14756e-06	-1.39185	-0.461367
11640461	chr16:11640461:T:C	9.36847e-08	-1.56908	-1.35909	1.0957e-06	-1.54893	-1.35952
11640786	chr16:11640786:G:T	4.90191e-07	0.0547994	-1.3281	1.37952e-06	-1.33878	-1.33933
11640946	chr16:11640946:G:A	4.59418e-07	-1.24744e-10	-1.33814	5.28771e-06	-1.24744e-10	-1.33446
11641443	chr16:11641443:G:A	4.68436e-07	-0.201364	-1.11733	2.93655e-06	-0.859636	-1.06298
11641466	chr16:11641466:C:T	4.98188e-07	-1.24744e-10	-1.25712	5.78142e-06	-1.24744e-10	-1.2452
11641634	chr16:11641634:T:C	8.4861e-07	-1.24744e-10	-0.724498	9.49702e-06	-1.24744e-10	-0.748871
11641991	chr16:11641991:GC:G	1.03736e-06	-1.24744e-10	-0.523659	1.28032e-05	-1.24744e-10	-0.450153
11642019	chr16:11642019:G:A	1.21654e-06	-1.37827	1.01394	1.04928e-05	-1.61065	0.961493
11642318	chr16:11642318:T:C	9.91389e-08	-1.52064	-1.35093	1.177e-06	-1.48983	-1.34705
11642679	chr16:11642679:C:T	3.60241e-07	-1.58132	-3.55028e-10	3.97333e-06	-1.62024	-3.55028e-10
11642971	chr16:11642971:C:T	5.33238e-07	-1.24744e-10	-1.18913	6.01606e-06	-1.24744e-10	-1.20542
11642979	chr16:11642979:C:T	3.56935e-07	-0.27428	-1.31626	1.22165e-06	-1.47506	-1.32459
11642991	chr16:11642991:T:A	1.18504e-07	-1.3752	-1.31796	1.46161e-06	-1.31819	-1.30212
11643022	chr16:11643022:T:C	1.30957e-07	-1.54457	-1.04865	1.61569e-06	-1.50425	-1.01583
11643052	chr16:11643052:C:T	1.30328e-07	-1.54909	-1.04895	1.60616e-06	-1.50986	-1.01615
11643153	chr16:11643153:C:G	9.57598e-07	-1.24744e-10	-0.60367	1.14815e-05	-1.24744e-10	-0.559107
11643177	chr16:11643177:A:G	9.53922e-07	-1.24744e-10	-0.607516	1.14362e-05	-1.24744e-10	-0.563065
11643234	chr16:11643234:C:T	1.50187e-07	-1.54488	-0.911341	1.85644e-06	-1.50379	-0.877394
11643248	chr16:11643248:T:C	9.67582e-08	-1.5438	-1.35208	1.14434e-06	-1.51639	-1.34863
11643302	chr16:11643302:T:C	9.8589e-08	-1.51965	-1.35749	1.16969e-06	-1.48766	-1.35545
11643307	chr16:11643307:G:A	9.7768e-07	-1.24744e-10	-0.582916	1.17246e-05	-1.24744e-10	-0.538156
11643671	chr16:11643671:TTTC:T	1.02978e-06	-1.24744e-10	-0.530994	1.24136e-05	-1.24744e-10	-0.481056
11643692	chr16:11643692:A:G	8.99148e-07	-1.24744e-10	-0.666651	1.02233e-05	-1.24744e-10	-0.675177
11643987	chr16:11643987:C:G	1.35697e-07	-1.52446	-1.03322	1.68161e-06	-1.48045	-0.999649
11644026	chr16:11644026:T:A	5.21804e-07	-1.24744e-10	-1.21081	5.92888e-06	-1.24744e-10	-1.22001
11644258	chr16:11644258:C:G	9.66908e-08	-1.54098	-1.3556	1.14281e-06	-1.51342	-1.35294
11644359	chr16:11644359:G:A	3.46634e-07	-1.61983	-3.55028e-10	4.0703e-06	-1.59613	-3.55028e-10
11644459	chr16:11644459:G:A	5.29245e-07	-1.24744e-10	-1.19665	6.18533e-06	-1.24744e-10	-1.17767
11644534	chr16:11644534:T:C	1.13829e-07	-1.3989	-1.3345	1.40325e-06	-1.34348	-1.31758
11644587	chr16:11644587:G:A	4.89788e-07	-1.24744e-10	-1.27413	5.57527e-06	-1.24744e-10	-1.28151
11644642	chr16:11644642:G:A	3.7553e-07	-0.231392	-1.30837	1.24783e-06	-1.46101	-1.31743
11644917	chr16:11644917:A:G	5.22714e-07	-1.24744e-10	-1.20906	6.09823e-06	-1.24744e-10	-1.19185
11645044	chr16:11645044:C:G	4.04264e-07	-0.139204	-1.32683	1.37293e-06	-1.3598	-1.3231
11645193	chr16:11645193:G:A	4.1476e-07	-0.108173	-1.33222	1.38384e-06	-1.34626	-1.32873
11645340	chr16:11645340:T:C	1.2757e-06	-0.00409213	-0.312759	5.51089e-06	-1.08149	-0.211636
11645410	chr16:11645410:C:T	5.94767e-07	-1.24744e-10	-1.07993	7.02977e-06	-1.24744e-10	-1.04969
11645599	chr16:11645599:G:A	9.52293e-08	-1.56216	-1.34965	1.12369e-06	-1.53752	-1.34571
11645995	chr16:11645995:A:C	4.41932e-07	-0.0487302	-1.32821	1.42625e-06	-1.32036	-1.32443
11646194	chr16:11646194:C:T	9.64859e-07	-1.24744e-10	-0.596117	1.15672e-05	-1.24744e-10	-0.551673
11646280	chr16:11646280:C:T	4.62317e-07	0.0276565	-1.3595	1.42593e-06	-1.286	-1.35903
11646468	chr16:11646468:G:A	1.2457e-06	-1.24744e-10	-0.340646	1.41809e-05	-1.24744e-10	-0.347951
11646751	chr16:11646751:C:T	1.12972e-06	-0.146485	-0.291885	5.16237e-06	-1.17057	-0.187886
11646777	chr16:11646777:C:T	4.72163e-07	-1.24744e-10	-1.31077	5.35049e-06	-1.24744e-10	-1.32266
11646813	chr16:11646813:G:A	3.48409e-07	-1.61472	-3.55028e-10	4.33292e-06	-1.53361	-3.55028e-10
11647002	chr16:11647002:G:A	3.08367e-07	-0.505109	-1.2317	2.08742e-06	-1.07431	-1.18961
11647339	chr16:11647339:A:G	1.08222e-06	-1.24744e-10	-0.481324	1.30669e-05	-1.24744e-10	-0.429764
11647587	chr16:11647587:T:C	1.45639e-06	-1.24744e-10	-0.184381	1.75883e-05	-1.24744e-10	-0.132617
11647682	chr16:11647682:T:C	1.44986e-06	-1.24744e-10	-0.188879	1.74929e-05	-1.24744e-10	-0.138054
11647910	chr16:11647910:G:A	9.48575e-07	-0.189512	-0.423625	4.36349e-06	-1.17975	-0.346827
11647960	chr16:11647960:G:T	4.00942e-07	-1.41277	-0.0615115	3.63386e-06	-1.60086	-0.108696
11648005	chr16:11648005:G:A	5.10699e-07	-1.24744e-10	-1.23232	5.95084e-06	-1.24744e-10	-1.21632
11648721	chr16:11648721:T:C	1.21083e-06	-1.24744e-10	-0.369035	1.30763e-05	-1.24744e-10	-0.429049
11648754	chr16:11648754:A:C	1.31492e-06	-1.24744e-10	-0.286566	1.58324e-05	-1.24744e-10	-0.237789
11649147	chr16:11649147:TCTC:T	3.41645e-07	-0.277084	-1.35724	1.17794e-06	-1.47697	-1.35911
11649228	chr16:11649228:G:C	7.04331e-07	-1.24744e-10	-0.91085	7.86711e-06	-1.24744e-10	-0.937158
11649451	chr16:11649451:A:G	1.3299e-07	-1.50615	-1.07168	1.40595e-06	-1.54731	-1.11182
11649476	chr16:11649476:T:C	9.57216e-08	-1.55486	-1.35179	1.12487e-06	-1.52845	-1.35372
11649507	chr16:11649507:C:G	9.40167e-08	-1.57291	-1.35171	1.10083e-06	-1.55014	-1.35365
11649534	chr16:11649534:G:C	4.67119e-07	-1.24744e-10	-1.32151	5.41057e-06	-1.24744e-10	-1.31149
11649676	chr16:11649676:G:C	9.64479e-07	-1.24744e-10	-0.59651	1.15732e-05	-1.24744e-10	-0.551157
11649787	chr16:11649787:T:C	1.08229e-06	-1.24744e-10	-0.481264	1.30678e-05	-1.24744e-10	-0.429695
11649825	chr16:11649825:T:C	3.51022e-07	-1.60725	-3.55028e-10	4.4344e-06	-1.51046	-3.55028e-10
11649839	chr16:11649839:G:A	6.13818e-07	-0.0486886	-0.999711	2.05118e-06	-1.30606	-0.975375
11649877	chr16:11649877:A:G	4.85407e-07	-1.24744e-10	-1.28311	5.49958e-06	-1.24744e-10	-1.29518
11649959	chr16:11649959:G:A	5.20162e-07	-1.24744e-10	-1.21396	6.06685e-06	-1.24744e-10	-1.19701
11650108	chr16:11650108:G:A	4.63872e-07	-1.24744e-10	-1.32849	5.36783e-06	-1.24744e-10	-1.31942
11650404	chr16:11650404:A:G	6.04615e-07	-1.24744e-10	-1.06351	7.03454e-06	-1.24744e-10	-1.04902
11650407	chr16:11650407:C:T	1.514e-06	-1.24744e-10	-0.145588	1.67143e-05	-1.24744e-10	-0.183586
11650522	chr16:11650522:G:A	8.87645e-07	-1.24744e-10	-0.679526	1.06525e-05	-1.24744e-10	-0.634053
11650717	chr16:11650717:T:C	4.61112e-07	-1.24744e-10	-1.33446	5.32943e-06	-1.24744e-10	-1.3266
11650848	chr16:11650848:G:A	4.81904e-07	-0.184372	-1.10598	2.06635e-06	-1.20178	-1.07229
11650911	chr16:11650911:C:A	1.56057e-06	-1.24744e-10	-0.11529	1.88619e-05	-1.24744e-10	-0.0627051
11651029	chr16:11651029:G:A	9.35017e-08	-1.58235	-1.34777	1.09339e-06	-1.56036	-1.35021
11651052	chr16:11651052:G:A	1.01983e-06	-1.24744e-10	-0.540706	1.22724e-05	-1.24744e-10	-0.492495
11651809	chr16:11651809:G:A	5.15819e-07	-0.408221	-0.814122	2.53124e-06	-1.29861	-0.77253
11651906	chr16:11651906:G:C	3.71111e-07	-0.194392	-1.3572	1.28889e-06	-1.38953	-1.35654
11651991	chr16:11651991:A:G	1.0216e-07	-1.51535	-1.32622	1.17175e-06	-1.50088	-1.34047
11652273	chr16:11652273:G:A	4.52169e-07	-1.35404	-3.55028e-10	7.1385e-06	-1.03435	-3.55028e-10
11652698	chr16:11652698:C:T	4.81024e-07	-0.456427	-0.835754	2.31295e-06	-1.3671	-0.794224
11653205	chr16:11653205:A:G	9.56834e-08	-1.5653	-1.34176	1.09821e-06	-1.56094	-1.34523
11653223	chr16:11653223:A:C	4.71027e-07	-1.24744e-10	-1.31318	5.45942e-06	-1.24744e-10	-1.30251
11653941	chr16:11653941:C:A	1.25245e-06	-1.24744e-10	-0.33524	1.53647e-05	-1.24744e-10	-0.267775
11653957	chr16:11653957:A:G	1.60309e-06	-1.24744e-10	-0.0884121	1.93737e-05	-1.24744e-10	-0.0359341
11654112	chr16:11654112:C:T	4.56872e-07	-0.401212	-0.942483	2.23025e-06	-1.29141	-0.90632
11654205	chr16:11654205:A:G	1.26848e-07	-1.54977	-1.07534	1.56013e-06	-1.51851	-1.03657
11654261	chr16:11654261:C:T	4.38723e-07	-0.451527	-0.932703	2.19614e-06	-1.317	-0.896148
11654765	chr16:11654765:G:T	5.21461e-07	-1.24744e-10	-1.21146	5.85732e-06	-1.24744e-10	-1.23216
11654981	chr16:11654981:T:C	9.54746e-08	-1.5597	-1.34954	1.09734e-06	-1.55487	-1.35208
11655205	chr16:11655205:C:G	4.49679e-07	-1.24744e-10	-1.35956	5.16606e-06	-1.24744e-10	-1.35774
11655343	chr16:11655343:T:G	4.68855e-07	-1.24744e-10	-1.3178	5.41082e-06	-1.24744e-10	-1.31145
11655575	chr16:11655575:T:C	1.9049e-06	-1.24744e-10	0.0840858	2.31112e-05	-1.24744e-10	0.140468
11655905	chr16:11655905:G:A	3.70925e-07	-0.267271	-1.28483	2.33665e-06	-0.894625	-1.2565
11656160	chr16:11656160:G:A	1.81878e-07	-1.09449	-1.17027	1.53912e-06	-1.42607	-1.14257
11656287	chr16:11656287:T:G	6.79594e-07	-1.24744e-10	-0.946603	7.64491e-06	-1.24744e-10	-0.965808
11656844	chr16:11656844:T:C	4.50448e-07	-1.24744e-10	-1.35786	5.17241e-06	-1.24744e-10	-1.35651
11656942	chr16:11656942:C:T	1.07122e-06	-1.24744e-10	-0.491545	1.29079e-05	-1.24744e-10	-0.442013
11657030	chr16:11657030:A:G	1.45156e-07	-1.4564	-1.03389	1.97977e-06	-1.36632	-0.950543
11657038	chr16:11657038:G:A	5.10646e-07	-1.24744e-10	-1.23242	5.95353e-06	-1.24744e-10	-1.21586
11657149	chr16:11657149:C:T	3.12223e-07	-0.524495	-1.19988	2.15412e-06	-1.07899	-1.15347
11657159	chr16:11657159:A:G	2.49855e-07	-0.599279	-1.34794	1.3507e-06	-1.35061	-1.34862
11657389	chr16:11657389:G:A	4.37143e-07	-1.38784	-3.55028e-10	3.98438e-06	-1.61747	-3.55028e-10
11657555	chr16:11657555:C:T	1.07274e-06	-1.24744e-10	-0.490126	1.29266e-05	-1.24744e-10	-0.440558
11657599	chr16:11657599:G:A	7.28499e-07	-1.24744e-10	-0.877112	8.62715e-06	-1.24744e-10	-0.844935
11658301	chr16:11658301:G:A	8.02493e-07	-1.24744e-10	-0.780375	9.57282e-06	-1.24744e-10	-0.74092
11658483	chr16:11658483:T:G	5.43651e-07	-1.24744e-10	-1.16979	6.39167e-06	-1.24744e-10	-1.14485
11658811	chr16:11658811:A:T	4.85975e-07	-1.24744e-10	-1.28194	5.60349e-06	-1.24744e-10	-1.27646
11659253	chr16:11659253:G:A	4.92458e-07	-1.24744e-10	-1.26869	5.60553e-06	-1.24744e-10	-1.27609
11659521	chr16:11659521:G:C	3.02576e-07	-0.40396	-1.35181	1.13975e-06	-1.51337	-1.35567
11659663	chr16:11659663:G:A	1.29503e-07	-1.51111	-1.09328	1.7961e-06	-1.39663	-1.0176
11659922	chr16:11659922:G:A	4.71778e-07	-1.24744e-10	-1.31159	5.41018e-06	-1.24744e-10	-1.31157
11660115	chr16:11660115:C:T	1.22216e-07	-1.62048	-1.04184	1.97138e-06	-1.25806	-1.06306
11660317	chr16:11660317:G:T	8.25419e-07	-1.24744e-10	-0.752207	9.42784e-06	-1.24744e-10	-0.756181
11660465	chr16:11660465:A:C	4.89276e-07	-1.24744e-10	-1.27517	5.49963e-06	-1.24744e-10	-1.29517
11660553	chr16:11660553:C:T	1.06296e-07	-1.45896	-1.34291	1.38781e-06	-1.34715	-1.32498
11660598	chr16:11660598:G:A	3.67241e-07	-0.27914	-1.28294	2.4129e-06	-0.883511	-1.23551
11660700	chr16:11660700:T:C	4.64162e-07	-1.32787	-3.55028e-10	4.2068e-06	-1.56315	-3.55028e-10
11660779	chr16:11660779:G:T	2.38334e-07	-0.679787	-1.31464	1.35574e-06	-1.38547	-1.31003
11660815	chr16:11660815:A:G	1.0333e-07	-1.48247	-1.3477	1.33248e-06	-1.38097	-1.33183
11660982	chr16:11660982:G:C	3.2514e-07	-0.329939	-1.3539	1.16285e-06	-1.49183	-1.35715
11661081	chr16:11661081:C:T	9.93527e-08	-1.60575	-1.26368	1.96448e-06	-1.0527	-1.27192
11661110	chr16:11661110:T:C	5.18987e-07	-1.24744e-10	-1.21622	6.0591e-06	-1.24744e-10	-1.19829
11661340	chr16:11661340:T:G	5.43434e-07	-1.24744e-10	-1.17019	6.11566e-06	-1.24744e-10	-1.189
11661503	chr16:11661503:G:A	4.74592e-07	-1.24744e-10	-1.30564	5.50358e-06	-1.24744e-10	-1.29445
11661623	chr16:11661623:T:C	7.03557e-07	-1.24744e-10	-0.911949	8.40414e-06	-1.24744e-10	-0.871124
11661673	chr16:11661673:T:C	4.56097e-07	-1.24744e-10	-1.34539	5.24924e-06	-1.24744e-10	-1.34177
11661803	chr16:11661803:T:C	5.86502e-07	-1.24744e-10	-1.09392	6.94559e-06	-1.24744e-10	-1.06174
11661806	chr16:11661806:A:G	1.24395e-06	-1.24744e-10	-0.342049	1.50475e-05	-1.24744e-10	-0.288637
11661841	chr16:11661841:G:T	2.34979e-07	-0.745846	-1.26275	2.26511e-06	-0.925339	-1.25689
11661893	chr16:11661893:T:G	9.73882e-07	-1.24744e-10	-0.586808	1.16786e-05	-1.24744e-10	-0.542092
11661915	chr16:11661915:G:C	9.72441e-07	-1.24744e-10	-0.588288	1.06532e-05	-1.24744e-10	-0.633992
11661928	chr16:11661928:T:C	4.98181e-07	-1.24744e-10	-1.25714	5.79577e-06	-1.24744e-10	-1.24272
11662033	chr16:11662033:A:G	4.50735e-07	-1.24744e-10	-1.35722	5.18889e-06	-1.24744e-10	-1.35333
11662049	chr16:11662049:C:T	1.17515e-07	-1.61411	-1.08741	1.68286e-06	-1.35036	-1.12899
11662417	chr16:11662417:G:A	4.17134e-07	-0.172812	-1.26188	2.65333e-06	-0.814846	-1.20919
11662428	chr16:11662428:G:T	4.85944e-07	-1.24744e-10	-1.28201	5.48636e-06	-1.24744e-10	-1.29758
11662445	chr16:11662445:C:T	1.01649e-07	-1.57894	-1.26763	2.20952e-06	-0.931499	-1.27557
11662451	chr16:11662451:T:C	4.80331e-07	-1.24744e-10	-1.29362	5.57593e-06	-1.24744e-10	-1.28139
11662625	chr16:11662625:T:TC	5.58364e-07	-1.24744e-10	-1.14309	6.28254e-06	-1.24744e-10	-1.16207
11663224	chr16:11663224:C:G	4.83925e-07	-1.24744e-10	-1.28617	5.47797e-06	-1.24744e-10	-1.29911
11663235	chr16:11663235:T:C	2.00132e-07	-0.834013	-1.33511	1.0409e-06	-1.61683	-1.34293
11663414	chr16:11663414:T:C	4.62181e-07	-1.24744e-10	-1.33214	5.34416e-06	-1.24744e-10	-1.32384
11663595	chr16:11663595:G:A	7.61056e-07	-1.24744e-10	-0.833391	8.37365e-06	-1.24744e-10	-0.874759
11663703	chr16:11663703:T:C	1.06445e-07	-1.62171	-1.17876	2.03114e-06	-1.14621	-1.14504
11663814	chr16:11663814:G:A	1.38434e-06	-1.24744e-10	-0.235121	1.56624e-05	-1.24744e-10	-0.248585
11663986	chr16:11663986:C:T	1.07395e-07	-1.50822	-1.28336	2.71573e-06	-0.71189	-1.2889
11664097	chr16:11664097:A:G	9.69568e-07	-1.24744e-10	-0.591247	1.16247e-05	-1.24744e-10	-0.546717
11664110	chr16:11664110:A:C	1.23173e-06	-1.24744e-10	-0.351927	1.49208e-05	-1.24744e-10	-0.297093
11664545	chr16:11664545:G:A	1.05999e-06	-1.24744e-10	-0.502082	1.27397e-05	-1.24744e-10	-0.455126
11664684	chr16:11664684:G:C	1.07904e-07	-1.60107	-1.18579	2.14994e-06	-1.05563	-1.17878
11664822	chr16:11664822:T:C	4.49565e-07	-1.24744e-10	-1.35982	5.15887e-06	-1.24744e-10	-1.35913
11664900	chr16:11664900:G:A	5.38775e-07	-1.24744e-10	-1.1788	6.12274e-06	-1.24744e-10	-1.18784
11664936	chr16:11664936:TG:T	2.29141e-07	-1.1703	-0.863461	6.21682e-06	-0.426411	-0.746179
11665106	chr16:11665106:G:C	5.38447e-07	-1.24744e-10	-1.17941	6.1192e-06	-1.24744e-10	-1.18842
11665159	chr16:11665159:G:A	5.51993e-07	-1.24744e-10	-1.15456	6.26915e-06	-1.24744e-10	-1.16421
11665221	chr16:11665221:T:G	1.13329e-06	-1.24744e-10	-0.435222	1.24982e-05	-1.24744e-10	-0.47426
11665268	chr16:11665268:ACCCCAGCAAG:A	5.00467e-07	-1.24744e-10	-1.25256	5.86861e-06	-1.24744e-10	-1.23023
11665360	chr16:11665360:C:G	1.04906e-07	-1.51001	-1.30502	1.27311e-06	-1.48366	-1.27473
11665400	chr16:11665400:T:C	4.87138e-07	-1.24744e-10	-1.27955	5.56215e-06	-1.24744e-10	-1.28386
11665462	chr16:11665462:G:T	1.142e-06	-1.24744e-10	-0.427564	1.38723e-05	-1.24744e-10	-0.369957
11665627	chr16:11665627:A:G	6.39325e-07	0.321304	-1.32899	1.07162e-06	-1.60529	-1.32539
11666003	chr16:11666003:C:G	4.5022e-07	-1.24744e-10	-1.35836	5.18265e-06	-1.24744e-10	-1.35453
11666062	chr16:11666062:C:T	4.51989e-07	-1.24744e-10	-1.35444	5.1622e-06	-1.24744e-10	-1.35849
11666088	chr16:11666088:A:T	1.5706e-06	-1.24744e-10	-0.108888	1.72418e-05	-1.24744e-10	-0.152514
11666330	chr16:11666330:T:C	0.0693719	11.4429	-0.855985	2.45121e-06	-1.04417	-1.0591
11666399	chr16:11666399:G:T	5.46121e-07	-1.24744e-10	-1.16526	6.05306e-06	-1.24744e-10	-1.19928
11666603	chr16:11666603:A:G	4.70921e-07	-1.24744e-10	-1.31341	5.39071e-06	-1.24744e-10	-1.31517
11666783	chr16:11666783:A:G	8.91536e-07	-1.24744e-10	-0.675153	1.02974e-05	-1.24744e-10	-0.66796
11666839	chr16:11666839:A:G	4.7696e-07	-1.24744e-10	-1.30067	5.4149e-06	-1.24744e-10	-1.31069
11667257	chr16:11667257:A:T	1.73245e-07	-1.34977	-0.963618	2.33289e-06	-1.10703	-1.04571
11667326	chr16:11667326:G:A	4.49828e-07	-1.24744e-10	-1.35923	5.16737e-06	-1.24744e-10	-1.35748
11667498	chr16:11667498:C:A	8.90657e-07	-1.24744e-10	-0.676139	1.02872e-05	-1.24744e-10	-0.66895
11667703	chr16:11667703:C:T	4.58023e-07	-1.24744e-10	-1.34118	5.16674e-06	-1.24744e-10	-1.35761
11667832	chr16:11667832:T:C	4.76221e-07	-1.24744e-10	-1.30222	5.36976e-06	-1.24744e-10	-1.31907
11668615	chr16:11668615:C:T	3.62175e-07	-1.57597	-3.55028e-10	3.96783e-06	-1.62163	-3.55028e-10
11668893	chr16:11668893:CA:C	2.08495e-06	0.1744	-3.55028e-10	8.45585e-06	-0.864989	-3.55028e-10
11669258	chr16:11669258:C:T	7.96562e-07	-1.24744e-10	-0.787793	8.2319e-06	-1.24744e-10	-0.891832
11669339	chr16:11669339:C:T	4.82889e-07	-1.24744e-10	-1.28831	5.44808e-06	-1.24744e-10	-1.30459
11670226	chr16:11670226:A:G	0.0153224	10.3005	-1.22376	1.06723e-06	-1.62011	-1.31468
11670284	chr16:11670284:T:C	4.88026e-07	-1.24744e-10	-1.27773	5.60531e-06	-1.24744e-10	-1.27613
11670473	chr16:11670473:G:C	0.00907479	9.45174	-0.898825	1.36656e-06	-1.54991	-1.13764
11670773	chr16:11670773:G:A	4.7635e-07	-1.24744e-10	-1.30195	5.38365e-06	-1.24744e-10	-1.31648
11670821	chr16:11670821:A:G	4.50047e-07	-1.24744e-10	-1.35875	5.15533e-06	-1.24744e-10	-1.35982
11670965	chr16:11670965:C:T	0.0276024	10.8606	-1.19527	1.15508e-06	-1.56005	-1.29563
11671064	chr16:11671064:C:T	0.0168314	10.3312	-1.16058	1.11029e-06	-1.61975	-1.27547
11671434	chr16:11671434:A:C	4.49717e-07	-1.24744e-10	-1.35948	5.15542e-06	-1.24744e-10	-1.3598
11671507	chr16:11671507:G:A	4.51714e-07	-1.24744e-10	-1.35505	5.16616e-06	-1.24744e-10	-1.35772
11671552	chr16:11671552:A:G	0.0175018	10.3592	-1.14944	1.119e-06	-1.61935	-1.26807
11671662	chr16:11671662:T:C	0.0156532	10.2498	-1.15171	1.11577e-06	-1.62067	-1.26964
11672098	chr16:11672098:C:A	0.0116242	9.91684	-1.11634	1.14155e-06	-1.62147	-1.246
11672638	chr16:11672638:G:A	4.89131e-07	-1.24744e-10	-1.27547	5.50831e-06	-1.24744e-10	-1.29359
11672761	chr16:11672761:C:T	3.30002e-07	-0.782916	-0.886085	1.70548e-06	-1.61193	-0.85407
11673130	chr16:11673130:T:C	0.0131104	10.0844	-1.1636	1.10573e-06	-1.62168	-1.27765
11673199	chr16:11673199:C:A	0.00328074	8.3909	-0.85542	1.52551e-06	-1.48358	-1.09394
11673449	chr16:11673449:A:T	1.38401e-07	-1.44436	-1.09359	1.81768e-06	-1.25645	-1.14583
11673542	chr16:11673542:T:C	6.02712e-07	-1.24744e-10	-1.06666	6.66716e-06	-1.24744e-10	-1.10265
11673687	chr16:11673687:T:C	4.50038e-07	-1.24744e-10	-1.35877	5.16623e-06	-1.24744e-10	-1.3577
11673689	chr16:11673689:A:T	4.50043e-07	-1.24744e-10	-1.35876	5.16631e-06	-1.24744e-10	-1.35769
11673753	chr16:11673753:C:T	1.48215e-07	-1.5721	-0.897331	1.74498e-06	-1.45811	-0.984998
11673891	chr16:11673891:C:T	4.49574e-07	-1.24744e-10	-1.3598	5.158e-06	-1.24744e-10	-1.3593
11674080	chr16:11674080:A:G	4.76302e-07	-1.24744e-10	-1.30205	5.64176e-06	-1.24744e-10	-1.26965
11674115	chr16:11674115:G:A	3.46299e-07	-1.62079	-3.55028e-10	5.72496e-06	-1.25501	-3.55028e-10
11674122	chr16:11674122:G:T	0.0225422	10.546	-1.08316	1.17531e-06	-1.61706	-1.22126
11674228	chr16:11674228:G:A	4.65005e-07	-1.24744e-10	-1.32605	5.20205e-06	-1.24744e-10	-1.3508
11674257	chr16:11674257:G:A	1.4143e-07	-1.47175	-1.04454	1.83783e-06	-1.33946	-1.0518
11674477	chr16:11674477:G:T	4.78158e-07	-1.24744e-10	-1.29816	5.45005e-06	-1.24744e-10	-1.30422
11674657	chr16:11674657:C:G	4.76055e-07	-1.24744e-10	-1.30256	5.46448e-06	-1.24744e-10	-1.30158
11674703	chr16:11674703:A:C	4.87892e-07	-1.24744e-10	-1.278	5.55529e-06	-1.24744e-10	-1.2851
11674954	chr16:11674954:T:C	0.0639582	11.7554	-1.24975	1.13804e-06	-1.54384	-1.3267
11675118	chr16:11675118:C:A	4.89829e-07	-1.24744e-10	-1.27404	5.5655e-06	-1.24744e-10	-1.28326
11675130	chr16:11675130:C:T	9.11074e-07	-1.24744e-10	-0.653474	1.05237e-05	-1.24744e-10	-0.646215
11675151	chr16:11675151:C:T	9.10332e-07	-1.24744e-10	-0.654289	1.05151e-05	-1.24744e-10	-0.647036
11675316	chr16:11675316:A:G	5.45944e-07	-1.24744e-10	-1.16558	6.27184e-06	-1.24744e-10	-1.16378
11675320	chr16:11675320:C:T	0.0100615	10.0126	-1.35652	1.0427e-06	-1.62086	-1.33717
11675404	chr16:11675404:A:G	6.19689e-07	-1.03888	-3.55028e-10	4.15779e-06	-1.57487	-3.55028e-10
11675468	chr16:11675468:T:C	3.49402e-07	-1.61188	-3.55028e-10	7.43905e-06	-0.993105	-3.55028e-10
11675499	chr16:11675499:T:G	1.70211e-07	-1.58909	-0.741974	2.06243e-06	-1.42821	-0.847758
11675612	chr16:11675612:A:G	9.26211e-07	-1.24744e-10	-0.636996	1.07015e-05	-1.24744e-10	-0.629467
11675740	chr16:11675740:G:A	1.74665e-07	-1.51428	-0.790952	2.30681e-06	-1.28178	-0.882204
11675786	chr16:11675786:G:A	4.60656e-07	-1.24744e-10	-1.33545	5.26316e-06	-1.24744e-10	-1.33912
11676107	chr16:11676107:C:T	0.00667978	9.1734	-0.926906	1.34393e-06	-1.55177	-1.15248
11676641	chr16:11676641:A:G	9.11005e-07	-1.24744e-10	-0.65355	1.05526e-05	-1.24744e-10	-0.643477
11676921	chr16:11676921:A:G	0.0194946	10.6507	-1.33317	1.03323e-06	-1.60738	-1.35978
11677079	chr16:11677079:C:T	4.64047e-07	-1.24744e-10	-1.32811	5.34041e-06	-1.24744e-10	-1.32455
11677122	chr16:11677122:G:A	4.83941e-07	-1.28614	-3.55028e-10	7.86016e-06	-0.938041	-3.55028e-10
11677156	chr16:11677156:C:T	3.75661e-07	-1.53941	-3.55028e-10	4.22721e-06	-1.55831	-3.55028e-10
11677179	chr16:11677179:C:T	1.75364e-06	-1.24744e-10	0.00135004	1.99503e-05	-1.24744e-10	-0.00660648
11677309	chr16:11677309:G:T	8.52152e-07	-1.24744e-10	-0.720333	8.60394e-06	-1.24744e-10	-0.847628
11677547	chr16:11677547:C:T	5.23184e-07	-1.24744e-10	-1.20816	5.81813e-06	-1.24744e-10	-1.23887
11677615	chr16:11677615:T:C	1.21023e-06	-0.369529	-3.55028e-10	5.3063e-06	-1.33095	-3.55028e-10
11677850	chr16:11677850:C:T	3.34236e-07	-0.296586	-1.35966	1.39244e-06	-1.31388	-1.35491
11678357	chr16:11678357:A:G	1.19117e-07	-1.61301	-1.07498	1.51681e-06	-1.46714	-1.1161
11678374	chr16:11678374:C:A	2.17947e-07	-1.48207	-0.601776	2.77327e-06	-1.28754	-0.692279
11678599	chr16:11678599:C:T	4.57692e-07	-1.24744e-10	-1.3419	5.25536e-06	-1.24744e-10	-1.3406
11678618	chr16:11678618:C:T	4.90588e-07	-1.24744e-10	-1.27249	5.60463e-06	-1.24744e-10	-1.27625
11679877	chr16:11679877:C:G	1.58005e-07	-1.41709	-0.988386	2.12372e-06	-1.25117	-0.995515
11679950	chr16:11679950:G:A	4.80957e-07	-1.24744e-10	-1.29232	5.52356e-06	-1.24744e-10	-1.29083
11680029	chr16:11680029:T:A	1.45711e-06	-1.24744e-10	-0.183889	1.53643e-05	-1.24744e-10	-0.2678
11680125	chr16:11680125:A:G	3.24066e-07	-0.336801	-1.35035	1.37271e-06	-1.32347	-1.3596
11680345	chr16:11680345:G:T	1.19835e-07	-1.5081	-1.17388	1.63443e-06	-1.29254	-1.21601
11680527	chr16:11680527:G:A	4.99517e-07	-1.24744e-10	-1.25446	5.68278e-06	-1.24744e-10	-1.26241
11680769	chr16:11680769:C:T	0.0108569	9.69882	-0.966602	1.29669e-06	-1.55718	-1.18286
11680774	chr16:11680774:G:A	4.52186e-07	-1.24744e-10	-1.354	5.17498e-06	-1.24744e-10	-1.35601
11681094	chr16:11681094:T:C	0.0209845	10.3413	-0.950058	1.2473e-06	-1.60018	-1.17869
11681644	chr16:11681644:C:G	4.57117e-07	-1.24744e-10	-1.34316	5.26152e-06	-1.24744e-10	-1.33943
11682016	chr16:11682016:T:A	4.66964e-07	-1.24744e-10	-1.32185	5.53874e-06	-1.24744e-10	-1.28808
11682614	chr16:11682614:T:A	9.65281e-07	-1.24744e-10	-0.595679	1.11526e-05	-1.24744e-10	-0.588174
11682983	chr16:11682983:C:T	4.80662e-07	-1.24744e-10	-1.29293	5.44949e-06	-1.24744e-10	-1.30433
11683368	chr16:11683368:C:T	4.6569e-07	-1.24744e-10	-1.32458	5.31639e-06	-1.24744e-10	-1.32905
11683650	chr16:11683650:A:G	5.76201e-07	-1.11164	-3.55028e-10	4.18655e-06	-1.56797	-3.55028e-10
11684669	chr16:11684669:A:G	4.49951e-07	-1.24744e-10	-1.35896	5.16658e-06	-1.24744e-10	-1.35764
11684671	chr16:11684671:CA:C	0.00183404	8.04267	-1.08874	1.31794e-06	-1.46597	-1.25781
11685015	chr16:11685015:G:C	4.99115e-07	-1.25526	-3.55028e-10	4.08049e-06	-1.59363	-3.55028e-10
11685324	chr16:11685324:C:T	5.66545e-07	-1.24744e-10	-1.12854	6.51817e-06	-1.24744e-10	-1.12525
11685385	chr16:11685385:T:C	1.3764e-07	-1.55359	-0.989864	1.67552e-06	-1.41642	-1.06731
11685425	chr16:11685425:C:T	3.65537e-07	-1.56673	-3.55028e-10	3.97037e-06	-1.62099	-3.55028e-10
11685469	chr16:11685469:C:T	1.17527e-07	-1.38234	-1.31909	1.59366e-06	-1.21697	-1.31685
11685475	chr16:11685475:C:A	1.13298e-06	-0.435493	-3.55028e-10	4.01787e-06	-1.6091	-3.55028e-10
11685653	chr16:11685653:A:C	0.0284533	10.6908	-0.995138	1.2057e-06	-1.60913	-1.20366
11685715	chr16:11685715:C:T	5.64835e-07	-1.24744e-10	-1.13157	6.49831e-06	-1.24744e-10	-1.12831
11686799	chr16:11686799:T:G	4.49692e-07	-1.24744e-10	-1.35954	5.15994e-06	-1.24744e-10	-1.35892
11686859	chr16:11686859:T:C	5.68919e-07	-1.24744e-10	-1.12436	5.96225e-06	-1.24744e-10	-1.2144
11686918	chr16:11686918:T:C	0.0513927	11.6402	-1.3533	1.06757e-06	-1.57905	-1.35541
11687356	chr16:11687356:CCTT:C	1.65042e-07	-1.53909	-0.822812	2.14115e-06	-1.31129	-0.92722
11687395	chr16:11687395:C:A	5.43734e-07	-1.24744e-10	-1.16964	6.25384e-06	-1.24744e-10	-1.16665
11687404	chr16:11687404:G:A	0.0283712	10.6517	-0.958908	1.23522e-06	-1.60879	-1.17981
11687505	chr16:11687505:C:G	4.49595e-07	-1.24744e-10	-1.35975	5.1577e-06	-1.24744e-10	-1.35936
11687598	chr16:11687598:C:T	5.42841e-07	-1.24744e-10	-1.17128	6.24375e-06	-1.24744e-10	-1.16827
11687726	chr16:11687726:A:C	0.00626243	9.26006	-1.07808	1.20906e-06	-1.55781	-1.2522
11687759	chr16:11687759:T:C	4.49573e-07	-1.24744e-10	-1.3598	5.15561e-06	-1.24744e-10	-1.35976
11687835	chr16:11687835:G:A	4.51581e-07	-1.24744e-10	-1.35534	5.18936e-06	-1.24744e-10	-1.35324
11687839	chr16:11687839:C:T	1.01228e-06	-1.24744e-10	-0.548134	9.99153e-06	-1.24744e-10	-0.698111
11687934	chr16:11687934:G:A	4.51391e-07	-1.24744e-10	-1.35576	5.17553e-06	-1.24744e-10	-1.35591
11688081	chr16:11688081:T:G	9.08081e-07	-1.24744e-10	-0.656764	1.04886e-05	-1.24744e-10	-0.649561
11688671	chr16:11688671:A:G	4.5011e-07	-1.24744e-10	-1.35861	5.15774e-06	-1.24744e-10	-1.35935
11689075	chr16:11689075:A:T	5.67156e-07	-1.24744e-10	-1.12746	6.43834e-06	-1.24744e-10	-1.13758
11689206	chr16:11689206:A:G	1.40605e-07	-1.43869	-1.08346	6.09021e-06	-0.0571412	-1.13602
11689242	chr16:11689242:T:C	1.53717e-07	-1.45022	-0.982759	6.49576e-06	-0.0835042	-1.04519
11689467	chr16:11689467:A:G	1.56203e-07	-1.42177	-0.995173	6.93279e-06	-0.00700333	-1.05658
11689794	chr16:11689794:A:T	4.5044e-07	-1.24744e-10	-1.35787	5.16041e-06	-1.24744e-10	-1.35883
11689881	chr16:11689881:G:A	9.78429e-07	-1.24744e-10	-0.58215	1.0251e-05	-1.24744e-10	-0.672469
11690273	chr16:11690273:G:T	0.0707838	11.9615	-1.35448	1.17739e-06	-1.48175	-1.3548
11690281	chr16:11690281:A:G	8.08904e-07	-1.24744e-10	-0.772417	9.33863e-06	-1.24744e-10	-0.765689
11690313	chr16:11690313:GC:G	4.49907e-07	-1.24744e-10	-1.35906	5.21645e-06	-1.24744e-10	-1.34803
11690473	chr16:11690473:A:T	4.86416e-07	-1.24744e-10	-1.28103	5.58875e-06	-1.24744e-10	-1.27909
11690498	chr16:11690498:A:G	5.77286e-07	-1.24744e-10	-1.10976	6.03265e-06	-1.24744e-10	-1.20266
11690708	chr16:11690708:G:A	9.27117e-07	-1.24744e-10	-0.636018	1.07458e-05	-1.24744e-10	-0.625331
11691011	chr16:11691011:T:C	5.24264e-07	-1.2061	-3.55028e-10	1.36324e-05	-0.387401	-3.55028e-10
11691024	chr16:11691024:G:A	0.0348505	10.9146	-1.01615	1.18086e-06	-1.61635	-1.21725
11691109	chr16:11691109:C:T	3.04751e-07	-1.32936	-0.419243	1.38895e-05	0.183575	-0.552293
11691224	chr16:11691224:T:G	4.70058e-07	-1.24744e-10	-1.31524	5.41037e-06	-1.24744e-10	-1.31153
11692241	chr16:11692241:T:TA	2.65089e-07	-1.33555	-0.55248	1.2678e-05	0.226686	-0.686666
11692548	chr16:11692548:A:T	3.64603e-07	-1.22903	-0.340256	1.90708e-05	0.427574	-0.479266
11692562	chr16:11692562:G:A	4.5082e-07	-1.24744e-10	-1.35703	5.16503e-06	-1.24744e-10	-1.35794
11692697	chr16:11692697:A:G	0.0260619	10.2263	-0.618423	1.59026e-06	-1.61233	-0.923619
11692911	chr16:11692911:G:A	4.86272e-07	-1.24744e-10	-1.28133	5.45234e-06	-1.24744e-10	-1.3038
11693200	chr16:11693200:A:G	3.63164e-07	-1.57324	-3.55028e-10	7.43423e-06	-0.993753	-3.55028e-10
11693833	chr16:11693833:C:A	0.0730927	11.3223	-0.683174	1.42785e-06	-1.62096	-1.02272
11694236	chr16:11694236:G:A	0.0575696	11.5367	-1.13628	1.5787e-06	-1.5541	-0.989145
11694434	chr16:11694434:C:T	3.45173e-07	-1.1529	-0.471153	1.57089e-05	0.356956	-0.602576
11694575	chr16:11694575:G:A	0.0394421	10.6613	-0.639054	1.49101e-06	-1.61054	-0.989849
11694593	chr16:11694593:G:A	1.9096e-07	-1.39962	-0.816417	6.8064e-06	-0.151332	-0.930653
11694854	chr16:11694854:C:CAACTT	3.53522e-07	-1.15538	-0.444776	1.59688e-05	0.348905	-0.578115
11695038	chr16:11695038:T:C	9.61516e-07	-1.24744e-10	-0.599587	9.61719e-06	-1.24744e-10	-0.736296
11695056	chr16:11695056:G:A	1.64224e-07	-1.46953	-0.897342	6.60193e-06	-0.144302	-0.968184
11695334	chr16:11695334:C:T	0.083075	11.8826	-1.11548	1.56049e-06	-1.52863	-1.02622
11695616	chr16:11695616:C:T	3.49419e-07	-1.14843	-0.463398	1.59658e-05	0.365895	-0.595296
11695715	chr16:11695715:T:C	3.12488e-07	-1.17153	-0.552001	1.41991e-05	0.330254	-0.676927
11696224	chr16:11696224:G:C	3.07607e-07	-1.40617	-0.333109	1.25913e-05	0.00797657	-0.474815
11696877	chr16:11696877:G:T	6.54315e-07	-1.24744e-10	-0.984509	7.52847e-06	-1.24744e-10	-0.981157
11697241	chr16:11697241:C:G	6.69646e-07	-0.961349	-3.55028e-10	4.26192e-06	-1.55013	-3.55028e-10
11697316	chr16:11697316:C:A	4.88395e-07	-1.24744e-10	-1.27697	5.45266e-06	-1.24744e-10	-1.30375
11697680	chr16:11697680:C:T	1.21516e-06	-1.24744e-10	-0.365465	1.19703e-05	-1.24744e-10	-0.517416
11697974	chr16:11697974:T:C	6.23052e-07	-1.24744e-10	-1.03347	7.15128e-06	-1.24744e-10	-1.03256
11698028	chr16:11698028:A:G	1.07329e-06	-1.24744e-10	-0.489614	1.1964e-05	-1.24744e-10	-0.517946
11698480	chr16:11698480:C:T	1.09894e-06	-0.465995	-3.55028e-10	4.20436e-06	-1.56373	-3.55028e-10
11698595	chr16:11698595:A:G	3.53441e-07	-1.60038	-3.55028e-10	4.84362e-06	-1.42219	-3.55028e-10
11698798	chr16:11698798:T:C	1.30985e-06	-0.29043	-3.55028e-10	5.2115e-06	-1.34898	-3.55028e-10
11698844	chr16:11698844:A:C	0.0411197	10.98	-0.9161	1.22187e-06	-1.62161	-1.17786
11699247	chr16:11699247:G:GT	0.0136737	10.2681	-1.30522	1.16297e-06	-1.60696	-1.24191
11699374	chr16:11699374:T:C	6.77369e-07	-1.24744e-10	-0.949883	7.62578e-06	-1.24744e-10	-0.968314
11699490	chr16:11699490:G:A	1.35664e-06	-1.24744e-10	-0.255331	1.31282e-05	-1.24744e-10	-0.425084
11699666	chr16:11699666:C:A	3.4597e-07	-1.62174	-3.55028e-10	5.89681e-06	-1.22544	-3.55028e-10
11699694	chr16:11699694:T:A	9.07979e-07	-1.24744e-10	-0.656877	1.04874e-05	-1.24744e-10	-0.649677
11699843	chr16:11699843:A:C	6.24466e-07	-1.24744e-10	-1.0312	7.03998e-06	-1.24744e-10	-1.04824
11700069	chr16:11700069:C:G	4.7428e-07	-1.3063	-3.55028e-10	7.39877e-06	-0.998535	-3.55028e-10
11700211	chr16:11700211:A:G	1.22062e-06	-1.24744e-10	-0.36098	1.37699e-05	-1.24744e-10	-0.377365
11700398	chr16:11700398:T:C	4.96515e-07	-1.24744e-10	-1.26049	5.68006e-06	-1.24744e-10	-1.26289
11701039	chr16:11701039:C:T	0.00348693	8.73313	-1.1367	1.18813e-06	-1.61529	-1.21217
11701097	chr16:11701097:TTTA:T	7.4998e-07	-0.848051	-3.55028e-10	4.46979e-06	-1.50251	-3.55028e-10
11701357	chr16:11701357:G:A	5.38286e-07	-1.24744e-10	-1.17971	6.7738e-06	-1.24744e-10	-1.08679
11701723	chr16:11701723:C:A	0.00260198	7.79257	-0.488884	1.85498e-06	-1.60285	-0.779126
11701747	chr16:11701747:C:T	5.22285e-07	-1.24744e-10	-1.20989	6.04072e-06	-1.24744e-10	-1.20133
11702029	chr16:11702029:A:G	8.42961e-07	-1.24744e-10	-0.731177	9.73592e-06	-1.24744e-10	-0.724027
11702097	chr16:11702097:T:C	1.07691e-07	-1.61622	-1.17261	1.6053e-06	-1.30629	-1.22025
11702187	chr16:11702187:T:C	5.32406e-07	-1.24744e-10	-1.19069	6.20928e-06	-1.24744e-10	-1.1738
11702295	chr16:11702295:G:C	1.07263e-07	-1.61179	-1.18102	1.55024e-06	-1.33413	-1.22732
11702523	chr16:11702523:C:T	4.51828e-07	-1.24744e-10	-1.3548	5.15755e-06	-1.24744e-10	-1.35939
11702524	chr16:11702524:C:T	8.6099e-07	-1.24744e-10	-0.710016	9.94686e-06	-1.24744e-10	-0.702592
11702934	chr16:11702934:T:C	4.53319e-07	-1.24744e-10	-1.3515	5.18619e-06	-1.24744e-10	-1.35385
11703012	chr16:11703012:G:A	9.06667e-08	-1.6013	-1.3596	1.32104e-06	-1.37429	-1.34714
11703809	chr16:11703809:G:A	1.0642e-06	-1.24744e-10	-0.498117	1.23053e-05	-1.24744e-10	-0.489818
11703863	chr16:11703863:G:A	1.57052e-05	3.35434	-1.16069	3.8682e-06	-0.479511	-1.16755
11704902	chr16:11704902:C:T	0.00508754	9.29272	-1.31851	1.15091e-06	-1.62158	-1.23772
11705020	chr16:11705020:G:A	0.00214262	8.36554	-1.2561	1.21764e-06	-1.59653	-1.20641
11705511	chr16:11705511:C:A	2.3531e-05	3.66953	-1.07156	4.94723e-06	-0.321199	-1.07982
11705728	chr16:11705728:C:T	4.86857e-07	-1.28013	-3.55028e-10	2.6097e-05	0.261973	-3.55028e-10
11705848	chr16:11705848:A:C	4.55584e-07	-1.24744e-10	-1.34652	5.17742e-06	-1.24744e-10	-1.35554
11705884	chr16:11705884:G:A	4.50476e-07	-1.24744e-10	-1.35779	5.15541e-06	-1.24744e-10	-1.3598
11706160	chr16:11706160:G:A	5.91819e-07	0.122427	-1.20732	1.26553e-05	0.701341	-1.16312
11706165	chr16:11706165:C:T	4.96705e-07	-1.24744e-10	-1.2601	5.63966e-06	-1.24744e-10	-1.27002
11706363	chr16:11706363:C:A	4.51106e-07	-1.24744e-10	-1.3564	5.19258e-06	-1.24744e-10	-1.35262
11706829	chr16:11706829:A:G	5.39948e-07	-1.17663	-3.55028e-10	4.92581e-06	-1.40536	-3.55028e-10
11706992	chr16:11706992:C:T	0.0027481	8.44538	-1.08706	1.50874e-06	-1.58696	-1.00161
11707036	chr16:11707036:T:C	7.44618e-07	-1.24744e-10	-0.855227	8.5944e-06	-1.24744e-10	-0.848737
11707060	chr16:11707060:C:T	6.8413e-07	-1.24744e-10	-0.939951	7.44359e-06	-1.24744e-10	-0.992495
11707492	chr16:11707492:A:G	4.5991e-07	-1.24744e-10	-1.33707	5.28697e-06	-1.24744e-10	-1.3346
11707817	chr16:11707817:C:A	1.10826e-07	-1.62156	-1.13858	1.75985e-06	-1.20556	-1.22906
11707953	chr16:11707953:G:A	7.20874e-07	-1.24744e-10	-0.887634	7.80965e-06	-1.24744e-10	-0.944489
11708623	chr16:11708623:T:C	3.88724e-07	-1.50523	-3.55028e-10	5.40429e-06	-1.31266	-3.55028e-10
11708971	chr16:11708971:T:A	5.23527e-07	-1.24744e-10	-1.20751	6.10039e-06	-1.24744e-10	-1.1915
11709554	chr16:11709554:C:T	6.36675e-07	-1.24744e-10	-1.01184	6.96196e-06	-1.24744e-10	-1.05939
11709591	chr16:11709591:T:C	0.00338233	8.6836	-1.11762	1.46824e-06	-1.57144	-1.04435
11709785	chr16:11709785:G:A	0.00316068	8.50141	-1.00321	1.61734e-06	-1.58525	-0.933813
11710529	chr16:11710529:C:A	0.00379617	8.6615	-0.980098	1.71115e-06	-1.57429	-0.888396
11710592	chr16:11710592:G:A	4.75032e-07	-1.24744e-10	-1.30472	5.47428e-06	-1.24744e-10	-1.29979
11710974	chr16:11710974:A:ACAG	1.02268e-07	-1.61906	-1.22145	1.58509e-06	-1.27749	-1.26172
11711035	chr16:11711035:G:A	3.88946e-07	-1.50466	-3.55028e-10	4.08321e-06	-1.59296	-3.55028e-10
11711140	chr16:11711140:T:C	7.61244e-07	-1.24744e-10	-0.833144	8.78815e-06	-1.24744e-10	-0.826445
11711176	chr16:11711176:T:C	1.02485e-07	-1.61767	-1.22071	1.56376e-06	-1.29165	-1.2611
11712010	chr16:11712010:T:C	1.02238e-07	-1.61674	-1.22405	1.54653e-06	-1.29986	-1.26398
11712156	chr16:11712156:A:G	0.000136329	5.38163	-1.02689	1.9679e-06	-1.12925	-1.19363
11712214	chr16:11712214:G:A	4.77813e-07	-1.24744e-10	-1.29888	5.5618e-06	-1.24744e-10	-1.28393
11712858	chr16:11712858:T:G	0.00198129	8.28027	-1.24911	1.24664e-06	-1.58986	-1.18954
11712922	chr16:11712922:C:T	0.00211154	8.36671	-1.27188	1.21606e-06	-1.59069	-1.21355
11713095	chr16:11713095:G:T	4.50603e-07	-1.24744e-10	-1.35751	5.1598e-06	-1.24744e-10	-1.35895
11713161	chr16:11713161:C:T	4.25159e-07	-1.41563	-3.55028e-10	6.33819e-06	-1.15325	-3.55028e-10
11713241	chr16:11713241:T:C	0.00300548	8.73069	-1.28284	1.23242e-06	-1.55863	-1.23224
11713662	chr16:11713662:C:T	5.17419e-07	-1.24744e-10	-1.21924	5.85524e-06	-1.24744e-10	-1.23251
11713886	chr16:11713886:G:A	4.85731e-07	-1.24744e-10	-1.28244	5.45045e-06	-1.24744e-10	-1.30415
11714024	chr16:11714024:G:A	7.34686e-07	-0.868655	-3.55028e-10	3.97165e-06	-1.62067	-3.55028e-10
11714358	chr16:11714358:T:G	4.73171e-07	-1.24744e-10	-1.30864	5.49774e-06	-1.24744e-10	-1.29551
11714503	chr16:11714503:G:A	5.29191e-07	-1.24744e-10	-1.19675	5.95917e-06	-1.24744e-10	-1.21492
11714726	chr16:11714726:A:T	4.5579e-07	-1.24744e-10	-1.34607	5.39295e-06	-1.24744e-10	-1.31476
11714871	chr16:11714871:G:A	4.55655e-07	-1.24744e-10	-1.34636	5.3902e-06	-1.24744e-10	-1.31527
11714913	chr16:11714913:A:C	0.00281675	8.69036	-1.30737	1.18951e-06	-1.56169	-1.26462
11714950	chr16:11714950:T:C	0.00345071	8.86278	-1.27679	1.25633e-06	-1.54684	-1.22481
11715127	chr16:11715127:C:G	3.78995e-07	-1.53057	-3.55028e-10	5.7165e-06	-1.25649	-3.55028e-10
11715184	chr16:11715184:G:A	3.73899e-07	-1.54411	-3.55028e-10	5.56185e-06	-1.28392	-3.55028e-10
11715562	chr16:11715562:A:T	7.51265e-07	-1.24744e-10	-0.84634	8.17864e-06	-1.24744e-10	-0.898322
11715865	chr16:11715865:T:G	0.00305994	8.76019	-1.29438	1.21602e-06	-1.55691	-1.24735
11716084	chr16:11716084:A:G	0.00111387	7.77761	-1.32235	1.05637e-06	-1.58781	-1.3572
11716526	chr16:11716526:T:C	0.000844702	7.5174	-1.33876	1.14085e-06	-1.57908	-1.289
11716805	chr16:11716805:T:C	7.61656e-07	-1.24744e-10	-0.832603	8.79292e-06	-1.24744e-10	-0.825902
11717190	chr16:11717190:C:T	7.287e-07	-1.24744e-10	-0.876837	7.89744e-06	-1.24744e-10	-0.93331
11717283	chr16:11717283:G:A	3.46394e-07	-1.62052	-3.55028e-10	5.12715e-06	-1.3653	-3.55028e-10
11717311	chr16:11717311:G:A	0.0017704	8.01419	-1.09558	1.15077e-06	-1.61324	-1.24618
11717587	chr16:11717587:C:T	6.13138e-07	-1.04951	-3.55028e-10	4.15311e-06	-1.57599	-3.55028e-10
11717872	chr16:11717872:G:C	1.08195e-07	-1.61548	-1.16869	1.528e-06	-1.3203	-1.25559
11717933	chr16:11717933:C:T	0.00479961	9.12716	-1.21122	1.07318e-06	-1.61335	-1.31587
11718163	chr16:11718163:GA:G	1.81728e-06	-1.24744e-10	0.0369957	2.00414e-05	-1.24744e-10	-0.0020503
11718219	chr16:11718219:T:G	4.53504e-07	-1.24744e-10	-1.35109	5.21331e-06	-1.24744e-10	-1.34863
11718435	chr16:11718435:C:T	0.0063053	9.53422	-1.34542	1.01953e-06	-1.62113	-1.35938
11718693	chr16:11718693:A:T	4.59991e-07	-1.24744e-10	-1.33689	5.49376e-06	-1.24744e-10	-1.29624
11719358	chr16:11719358:C:T	3.51577e-07	-1.60567	-3.55028e-10	4.94288e-06	-1.4019	-3.55028e-10
11719880	chr16:11719880:C:T	4.66026e-07	-1.24744e-10	-1.32386	5.60707e-06	-1.24744e-10	-1.27582
11720043	chr16:11720043:G:A	0.0023148	8.41884	-1.2321	1.28458e-06	-1.57991	-1.16951
11720240	chr16:11720240:A:G	6.15249e-07	-1.24744e-10	-1.04607	6.51133e-06	-1.24744e-10	-1.12631
11720515	chr16:11720515:A:G	7.34184e-07	-1.24744e-10	-0.869338	8.00352e-06	-1.24744e-10	-0.919967
11720706	chr16:11720706:C:T	0.00355135	8.89444	-1.2797	1.255e-06	-1.54464	-1.22807
11720748	chr16:11720748:T:G	7.09685e-07	-1.24744e-10	-0.903277	7.75067e-06	-1.24744e-10	-0.95207
11721165	chr16:11721165:C:T	1.04681e-07	-1.619	-1.19818	1.6094e-06	-1.28166	-1.24233
11721322	chr16:11721322:C:T	0.00110613	7.76774	-1.31946	1.05641e-06	-1.58834	-1.35663
11721362	chr16:11721362:A:G	4.86847e-07	-1.24744e-10	-1.28015	5.60771e-06	-1.24744e-10	-1.27571
11721438	chr16:11721438:A:T	6.56575e-07	-1.24744e-10	-0.981061	6.84136e-06	-1.24744e-10	-1.07686
11722757	chr16:11722757:T:C	6.98483e-07	-1.24744e-10	-0.919187	8.49378e-06	-1.24744e-10	-0.860515
11722999	chr16:11722999:G:T	0.00305333	8.73265	-1.269	1.25474e-06	-1.5584	-1.21452
11723121	chr16:11723121:G:A	4.64477e-07	-1.24744e-10	-1.32719	5.56222e-06	-1.24744e-10	-1.28385
11723149	chr16:11723149:T:A	4.60741e-07	-1.24744e-10	-1.33526	5.50873e-06	-1.24744e-10	-1.29351
11723193	chr16:11723193:G:A	1.62739e-07	-1.62148	-0.754469	2.44364e-06	-1.25276	-0.853602
11723251	chr16:11723251:G:A	0.00118856	7.86563	-1.34547	1.04717e-06	-1.59451	-1.35925
11724851	chr16:11724851:T:C	5.82493e-07	-1.10078	-3.55028e-10	4.12253e-06	-1.58338	-3.55028e-10
11724982	chr16:11724982:T:C	4.50869e-07	-1.24744e-10	-1.35692	5.15831e-06	-1.24744e-10	-1.35924
11725392	chr16:11725392:C:A	1.09114e-07	-1.61327	-1.16244	1.58996e-06	-1.32443	-1.21171
11725474	chr16:11725474:G:A	0.00236597	8.47045	-1.26185	1.23843e-06	-1.58048	-1.20553
11725570	chr16:11725570:C:T	4.90959e-07	-1.24744e-10	-1.27174	5.43319e-06	-1.24744e-10	-1.30732
11725713	chr16:11725713:C:A	0.00097557	7.66169	-1.33901	1.06305e-06	-1.58108	-1.35763
11726147	chr16:11726147:G:C	0.00166531	8.10898	-1.25156	1.22926e-06	-1.60038	-1.19305
11726222	chr16:11726222:AGC:A	0.00171963	8.12154	-1.23202	1.26052e-06	-1.59969	-1.16863
11726311	chr16:11726311:G:A	4.50513e-07	-1.24744e-10	-1.35771	5.17261e-06	-1.24744e-10	-1.35647
11726400	chr16:11726400:G:A	0.00194011	8.25869	-1.24853	1.24361e-06	-1.5929	-1.18893
11726864	chr16:11726864:G:A	5.50391e-07	-1.24744e-10	-1.15747	6.18496e-06	-1.24744e-10	-1.17773
11727032	chr16:11727032:G:A	5.35113e-07	-1.18562	-3.55028e-10	4.66624e-06	-1.45949	-3.55028e-10
11727072	chr16:11727072:T:C	4.813e-07	-1.24744e-10	-1.29161	5.87461e-06	-1.24744e-10	-1.22921
11727598	chr16:11727598:G:A	8.87938e-05	4.71782	-0.791842	2.2626e-06	-1.17399	-1.00935
11728210	chr16:11728210:T:C	1.01014e-05	2.84398	-1.09165	3.36654e-06	-0.687913	-1.09805
11728292	chr16:11728292:A:G	4.49992e-07	-1.24744e-10	-1.35887	5.1733e-06	-1.24744e-10	-1.35634
11728538	chr16:11728538:A:C	3.48503e-07	-1.61445	-3.55028e-10	1.08681e-05	-0.614019	-3.55028e-10
11729514	chr16:11729514:T:C	1.53659e-06	-1.24744e-10	-0.13078	1.94491e-05	-1.24744e-10	-0.0320472
11729965	chr16:11729965:C:T	4.71953e-07	-1.24744e-10	-1.31122	5.71358e-06	-1.24744e-10	-1.257
11730196	chr16:11730196:C:G	4.63354e-07	-1.24744e-10	-1.32961	5.38729e-06	-1.24744e-10	-1.31581
11730200	chr16:11730200:T:G	0.00188706	7.99567	-1.01324	1.57565e-06	-1.60512	-0.940064
11730476	chr16:11730476:T:G	4.53245e-07	-1.24744e-10	-1.35167	5.24623e-06	-1.24744e-10	-1.34234
11730904	chr16:11730904:C:A	4.50151e-07	-1.24744e-10	-1.35851	5.15591e-06	-1.24744e-10	-1.35971
11731047	chr16:11731047:C:G	0.00114944	7.84321	-1.35652	1.09457e-06	-1.59032	-1.31917
11731256	chr16:11731256:A:G	3.00925e-07	-1.58725	-0.17399	3.81949e-06	-1.37625	-0.283486
11731437	chr16:11731437:G:A	7.23136e-07	-0.884501	-3.55028e-10	4.0725e-06	-1.59559	-3.55028e-10
11731963	chr16:11731963:C:CAGAAAAAGG	4.55629e-07	-1.24744e-10	-1.34642	5.40233e-06	-1.24744e-10	-1.31302
11732157	chr16:11732157:C:T	0.00090398	7.58898	-1.34252	1.07077e-06	-1.5718	-1.35967
11732292	chr16:11732292:T:C	0.00186057	8.30812	-1.33982	1.0218e-06	-1.6193	-1.35898
11732729	chr16:11732729:G:A	4.88231e-07	-1.24744e-10	-1.27731	5.53974e-06	-1.24744e-10	-1.2879
11732818	chr16:11732818:G:C	4.52316e-07	-1.24744e-10	-1.35372	5.19753e-06	-1.24744e-10	-1.35167
11732985	chr16:11732985:T:C	0.000398698	6.78484	-1.35698	1.13623e-06	-1.52054	-1.35159
11733034	chr16:11733034:G:A	5.19038e-07	-1.21612	-3.55028e-10	1.0396e-05	-0.658424	-3.55028e-10
11733449	chr16:11733449:T:C	0.000324494	6.5817	-1.35978	1.18007e-06	-1.49723	-1.33704
11733687	chr16:11733687:G:A	0.00126853	7.8195	-1.23423	1.24239e-06	-1.60642	-1.17639
11734162	chr16:11734162:A:G	2.08182e-06	0.963324	-0.790425	1.62049e-05	0.378298	-0.592833
11734209	chr16:11734209:T:C	7.99093e-07	-1.24744e-10	-0.784621	8.67129e-06	-1.24744e-10	-0.839831
11734550	chr16:11734550:C:A	1.04908e-07	-1.62103	-1.19398	1.67594e-06	-1.24473	-1.23875
11734711	chr16:11734711:G:A	1.1254e-07	-1.61831	-1.12648	1.42358e-06	-1.52308	-1.1236
11734882	chr16:11734882:A:G	8.86497e-07	-1.24744e-10	-0.68082	9.57561e-06	-1.24744e-10	-0.74063
11735385	chr16:11735385:G:A	4.5146e-07	-1.24744e-10	-1.35561	5.18608e-06	-1.24744e-10	-1.35387
11736919	chr16:11736919:G:A	4.49569e-07	-1.24744e-10	-1.35981	5.19063e-06	-1.24744e-10	-1.35299
11737082	chr16:11737082:T:C	4.49562e-07	-1.24744e-10	-1.35982	5.19394e-06	-1.24744e-10	-1.35236
11737175	chr16:11737175:G:A	4.59895e-07	-1.24744e-10	-1.3371	5.25517e-06	-1.24744e-10	-1.34064
11737334	chr16:11737334:T:A	4.69559e-07	-0.131653	-1.18465	5.12345e-06	-0.21557	-1.15045
11737590	chr16:11737590:G:A	4.50435e-07	-1.24744e-10	-1.35789	5.17159e-06	-1.24744e-10	-1.35667
11738353	chr16:11738353:A:G	0.000106776	5.31916	-1.20877	1.33454e-06	-1.42986	-1.28141
11739515	chr16:11739515:C:T	3.87674e-07	-1.50793	-3.55028e-10	4.00967e-06	-1.61114	-3.55028e-10
11739556	chr16:11739556:C:G	4.60391e-07	-1.24744e-10	-1.33602	5.5013e-06	-1.24744e-10	-1.29486
11739661	chr16:11739661:T:C	1.03532e-07	-1.60189	-1.22633	2.04615e-06	-1.01807	-1.26582
11739762	chr16:11739762:C:T	6.42778e-07	-1.24744e-10	-1.0023	7.02562e-06	-1.24744e-10	-1.05028
11739864	chr16:11739864:T:A	1.28344e-07	-1.5962	-1.01718	2.55193e-06	-0.98644	-1.07656
11740600	chr16:11740600:A:C	1.06893e-06	-1.24744e-10	-0.493689	1.06831e-05	-1.24744e-10	-0.631182
11740931	chr16:11740931:G:A	5.52205e-07	-1.24744e-10	-1.15418	6.49661e-06	-1.24744e-10	-1.12857
11740965	chr16:11740965:T:C	0.000169693	5.64984	-1.07619	1.53965e-06	-1.58471	-0.983585
11741011	chr16:11741011:T:TA	0.000212702	5.85625	-1.0567	1.55415e-06	-1.5976	-0.961316
11741042	chr16:11741042:A:G	1.24289e-07	-1.61089	-1.0346	2.3005e-06	-1.07439	-1.09233
11741075	chr16:11741075:T:C	1.01762e-07	-1.61029	-1.23517	1.92432e-06	-1.07209	-1.27319
11741291	chr16:11741291:T:C	3.6167e-07	-1.57737	-3.55028e-10	3.97551e-06	-1.61969	-3.55028e-10
11741403	chr16:11741403:C:G	1.50874e-07	-1.58265	-0.868999	1.8603e-06	-1.44013	-0.938984
11741469	chr16:11741469:G:C	1.39902e-06	-1.24744e-10	-0.224571	1.7642e-05	-1.24744e-10	-0.129567
11741969	chr16:11741969:T:C	4.79737e-07	-1.24744e-10	-1.29486	5.52248e-06	-1.24744e-10	-1.29102
11741985	chr16:11741985:T:C	4.68019e-07	-1.24744e-10	-1.31959	5.64488e-06	-1.24744e-10	-1.2691
11742000	chr16:11742000:C:A	6.85068e-07	-1.24744e-10	-0.93858	7.45339e-06	-1.24744e-10	-0.991179
11742007	chr16:11742007:G:T	6.60421e-07	-1.24744e-10	-0.975221	7.2034e-06	-1.24744e-10	-1.0253
11742090	chr16:11742090:C:A	1.65918e-05	3.08972	-0.84115	5.10969e-06	-0.313641	-1.05507
11742493	chr16:11742493:G:C	1.08516e-06	-1.24744e-10	-0.478611	1.35342e-05	-1.24744e-10	-0.394625
11742542	chr16:11742542:C:G	5.47122e-06	2.40732	-1.26816	4.70126e-06	-0.156445	-1.29557
11743682	chr16:11743682:T:C	5.02745e-07	-1.24744e-10	-1.24801	5.81817e-06	-1.24744e-10	-1.23886
11743826	chr16:11743826:A:G	1.40996e-07	-1.21984	-1.29953	1.34802e-05	0.88834	-1.28696
11744137	chr16:11744137:G:A	5.19632e-07	-1.24744e-10	-1.21498	5.85668e-06	-1.24744e-10	-1.23227
11744609	chr16:11744609:C:T	1.51896e-07	-1.61923	-0.825674	2.57157e-06	-1.15346	-0.90187
11744706	chr16:11744706:G:T	5.97691e-07	-1.24744e-10	-1.07502	6.84662e-06	-1.24744e-10	-1.07609
11744773	chr16:11744773:T:C	7.79611e-07	-1.24744e-10	-0.809304	9.05264e-06	-1.24744e-10	-0.796793
11745587	chr16:11745587:C:G	7.57297e-07	-1.24744e-10	-0.838343	8.30183e-06	-1.24744e-10	-0.883373
11745915	chr16:11745915:TG:T	1.53126e-07	-1.59844	-0.838395	1.90169e-06	-1.44719	-0.909915
11745953	chr16:11745953:C:T	6.67968e-05	4.68361	-1.04229	2.03015e-06	-1.31466	-0.97708
11746044	chr16:11746044:A:G	3.66816e-07	-1.56324	-3.55028e-10	5.48825e-06	-1.29724	-3.55028e-10
11746126	chr16:11746126:C:G	1.62399e-07	-1.59962	-0.778423	2.0192e-06	-1.44285	-0.854297
11746528	chr16:11746528:C:G	1.64535e-07	-1.55719	-0.807786	1.81894e-06	-1.52076	-0.880841
11747018	chr16:11747018:G:A	4.59423e-07	-1.24744e-10	-1.33813	5.175e-06	-1.24744e-10	-1.35601
11747557	chr16:11747557:A:G	5.501e-07	-1.24744e-10	-1.158	6.96565e-06	-1.24744e-10	-1.05886
11747683	chr16:11747683:A:G	5.90528e-05	4.86462	-1.34653	1.63828e-06	-1.21675	-1.28945
11747689	chr16:11747689:G:T	4.50546e-07	-1.24744e-10	-1.35764	5.26299e-06	-1.24744e-10	-1.33915
11747704	chr16:11747704:G:T	4.53975e-07	-1.24744e-10	-1.35006	5.1561e-06	-1.24744e-10	-1.35967
11748662	chr16:11748662:G:A	7.993e-07	-0.784361	-3.55028e-10	4.61756e-06	-1.46998	-3.55028e-10
11749061	chr16:11749061:C:T	1.31033e-07	-1.26931	-1.32335	0.00019093	3.60516	-1.35311
11749104	chr16:11749104:T:C	2.03596e-07	-1.03484	-1.11712	2.92836e-06	-0.772001	-1.1534
11749340	chr16:11749340:T:C	1.12604e-06	-1.24744e-10	-0.441636	1.22951e-05	-1.24744e-10	-0.490645
11749724	chr16:11749724:T:C	2.96756e-07	-0.689126	-1.08606	4.48992e-06	-0.372588	-1.12543
11750017	chr16:11750017:C:T	5.77317e-07	-1.24744e-10	-1.10971	6.26016e-06	-1.24744e-10	-1.16564
11750136	chr16:11750136:G:T	1.3225e-07	-1.34642	-1.23698	0.000294251	3.99274	-1.30816
11750142	chr16:11750142:A:C	5.51368e-07	-1.24744e-10	-1.1557	6.62455e-06	-1.24744e-10	-1.10907
11750244	chr16:11750244:C:A	1.06343e-06	-1.24744e-10	-0.498845	1.16297e-05	-1.24744e-10	-0.546285
11750434	chr16:11750434:C:T	3.22633e-07	-0.363798	-1.32778	7.65996e-06	0.36194	-1.32578
11750719	chr16:11750719:CAATT:C	6.17823e-07	-1.24744e-10	-1.0419	6.73934e-06	-1.24744e-10	-1.09189
11752207	chr16:11752207:G:A	7.43809e-07	-1.24744e-10	-0.856314	7.83818e-06	-1.24744e-10	-0.940842
11752375	chr16:11752375:A:G	8.44879e-06	1.95994	-0.386263	2.47353e-06	-1.48886	-0.605348
11752652	chr16:11752652:T:G	1.53799e-07	-1.11804	-1.31442	0.000152584	3.38694	-1.35908
11753333	chr16:11753333:A:G	2.19535e-06	1.34434	-1.11834	5.43868e-06	-0.21514	-1.09117
11753337	chr16:11753337:A:G	8.31331e-07	-1.24744e-10	-0.745071	9.25984e-06	-1.24744e-10	-0.774161
11753427	chr16:11753427:T:G	4.8213e-07	-1.24744e-10	-1.28988	5.66008e-06	-1.24744e-10	-1.26641
11753475	chr16:11753475:G:A	4.52447e-07	-1.24744e-10	-1.35343	5.15765e-06	-1.24744e-10	-1.35937
11753582	chr16:11753582:C:G	5.43722e-07	-1.24744e-10	-1.16966	6.36633e-06	-1.24744e-10	-1.14883
11753860	chr16:11753860:A:G	4.62391e-07	-1.24744e-10	-1.33169	5.17766e-06	-1.24744e-10	-1.3555
11754034	chr16:11754034:T:C	7.04281e-07	-1.24744e-10	-0.910921	8.46589e-06	-1.24744e-10	-0.863803
11754094	chr16:11754094:T:C	6.20561e-07	-1.24744e-10	-1.03747	7.1708e-06	-1.24744e-10	-1.02983
11754098	chr16:11754098:G:A	1.13834e-06	-1.24744e-10	-0.43077	1.24227e-05	-1.24744e-10	-0.480322
11754551	chr16:11754551:C:G	1.13186e-06	-1.24744e-10	-0.43648	1.23546e-05	-1.24744e-10	-0.48582
11754877	chr16:11754877:G:A	6.86696e-07	-0.936206	-3.55028e-10	1.34072e-05	-0.404055	-3.55028e-10
11754924	chr16:11754924:T:G	3.28691e-06	1.62016	-0.990559	7.33162e-06	-0.0507189	-0.956933
11754962	chr16:11754962:G:A	9.03679e-06	2.21146	-0.570498	2.01956e-06	-1.53068	-0.766292
11755386	chr16:11755386:G:A	1.80376e-07	-1.00466	-1.26839	5.02285e-06	-0.12453	-1.26132
11755430	chr16:11755430:T:C	4.65967e-07	-1.24744e-10	-1.32398	5.19474e-06	-1.24744e-10	-1.3522
11755497	chr16:11755497:T:C	7.92131e-07	-0.793372	-3.55028e-10	7.359e-06	-1.00392	-3.55028e-10
11755941	chr16:11755941:A:G	5.56748e-07	-1.24744e-10	-1.14599	5.85122e-06	-1.24744e-10	-1.2332
11756147	chr16:11756147:A:G	9.83997e-06	2.19487	-0.468762	2.20954e-06	-1.52988	-0.677185
11756154	chr16:11756154:T:C	7.72796e-06	1.4845	-3.55028e-10	1.77271e-05	-0.124756	-3.55028e-10
11756211	chr16:11756211:G:C	1.13323e-06	-1.24744e-10	-0.435269	1.23693e-05	-1.24744e-10	-0.484634
11756710	chr16:11756710:G:A	4.86883e-07	-1.24744e-10	-1.28007	5.69635e-06	-1.24744e-10	-1.26002
11756992	chr16:11756992:T:TA	4.13313e-06	1.84278	-0.984087	1.45812e-06	-1.45418	-1.16852
11757356	chr16:11757356:C:T	7.40799e-07	-1.24744e-10	-0.86037	8.48097e-06	-1.24744e-10	-0.862023
11757523	chr16:11757523:G:C	1.83925e-07	-0.899775	-1.35379	4.33831e-05	2.11892	-1.3487
11757533	chr16:11757533:A:G	9.39837e-07	-1.24744e-10	-0.622392	1.04787e-05	-1.24744e-10	-0.650508
11757858	chr16:11757858:C:T	5.20572e-07	-1.24744e-10	-1.21317	5.82423e-06	-1.24744e-10	-1.23782
11757869	chr16:11757869:T:A	1.81358e-07	-0.944848	-1.32278	4.54416e-05	2.17632	-1.35975
11758171	chr16:11758171:T:G	2.7819e-06	0.46279	-3.55028e-10	2.46843e-05	0.206319	-3.55028e-10
11758239	chr16:11758239:C:T	4.15327e-07	-1.43903	-3.55028e-10	4.17685e-06	-1.57029	-3.55028e-10
11758498	chr16:11758498:A:C	1.30243e-05	2.93327	-0.926797	1.30817e-06	-1.62019	-1.11104
11758563	chr16:11758563:A:T	5.9031e-07	-1.24744e-10	-1.08745	6.68567e-06	-1.24744e-10	-1.09988
11758950	chr16:11758950:G:T	1.85893e-06	1.38336	-1.3237	5.23028e-06	-0.0302974	-1.31509
11759086	chr16:11759086:A:G	1.13449e-06	-1.24744e-10	-0.434164	1.23826e-05	-1.24744e-10	-0.483559
11759382	chr16:11759382:T:C	1.79217e-06	1.18581	-1.16272	5.48894e-06	-0.159155	-1.13796
11759834	chr16:11759834:C:T	2.49192e-06	1.18918	-0.836472	1.77228e-06	-1.36575	-1.06183
11759840	chr16:11759840:C:T	3.37663e-07	-0.316152	-1.3299	5.79359e-06	0.116683	-1.35978
11759879	chr16:11759879:A:G	2.24542e-06	1.32752	-1.07897	1.42346e-06	-1.41389	-1.23286
11759911	chr16:11759911:G:A	1.70085e-07	-1.586	-0.745803	1.79018e-06	-1.61817	-0.79936
11760116	chr16:11760116:A:T	3.00152e-06	1.48116	-0.942388	1.44462e-06	-1.49748	-1.13452
11760356	chr16:11760356:A:G	5.37204e-07	-1.24744e-10	-1.18172	6.43609e-06	-1.24744e-10	-1.13793
11760363	chr16:11760363:CA:C	4.4998e-07	-1.24744e-10	-1.35889	5.1558e-06	-1.24744e-10	-1.35973
11760794	chr16:11760794:T:C	3.4601e-07	-1.62163	-3.55028e-10	4.11899e-06	-1.58424	-3.55028e-10
11761763	chr16:11761763:T:A	1.13309e-06	-1.24744e-10	-0.435395	1.23678e-05	-1.24744e-10	-0.484753
11762282	chr16:11762282:T:C	4.55441e-07	-0.73444	-0.612392	8.62716e-05	2.07573	-0.618074
11764098	chr16:11764098:A:G	9.83101e-07	-1.24744e-10	-0.577387	1.07744e-05	-1.24744e-10	-0.622675
11764172	chr16:11764172:C:T	9.34284e-07	-1.24744e-10	-0.628318	1.02585e-05	-1.24744e-10	-0.671739
11764634	chr16:11764634:T:A	3.83732e-07	-0.417519	-1.10063	1.5291e-06	-1.37603	-1.19913
11764706	chr16:11764706:A:C	4.83973e-07	-1.24744e-10	-1.28607	5.32122e-06	-1.24744e-10	-1.32815
11764967	chr16:11764967:CT:C	1.00157e-06	-1.24744e-10	-0.558778	1.09737e-05	-1.24744e-10	-0.604348
11765272	chr16:11765272:C:A	4.60637e-07	-1.24744e-10	-1.33549	5.23944e-06	-1.24744e-10	-1.34363
11765326	chr16:11765326:G:C	5.8883e-07	-1.24744e-10	-1.08996	6.11665e-06	-1.24744e-10	-1.18883
11765485	chr16:11765485:A:G	1.88404e-06	1.43154	-1.35847	1.36022e-06	-1.34966	-1.34254
11765624	chr16:11765624:C:T	4.89124e-07	-1.24744e-10	-1.27548	5.68678e-06	-1.24744e-10	-1.2617
11765712	chr16:11765712:T:C	5.73554e-07	-1.24744e-10	-1.11625	6.49752e-06	-1.24744e-10	-1.12843
11765875	chr16:11765875:A:G	3.7041e-07	-1.55349	-3.55028e-10	4.08108e-06	-1.59349	-3.55028e-10
11766331	chr16:11766331:G:A	4.50076e-07	-1.24744e-10	-1.35868	5.23371e-06	-1.24744e-10	-1.34473
11766438	chr16:11766438:G:A	6.88569e-07	-1.24744e-10	-0.933483	7.46622e-06	-1.24744e-10	-0.98946
11766941	chr16:11766941:T:C	4.50173e-07	-1.24744e-10	-1.35847	5.16256e-06	-1.24744e-10	-1.35842
11767007	chr16:11767007:GTAA:G	4.5128e-07	-1.24744e-10	-1.35601	5.274e-06	-1.24744e-10	-1.33706
11767898	chr16:11767898:G:A	7.90994e-07	-1.24744e-10	-0.794808	8.98416e-06	-1.24744e-10	-0.804386
11768132	chr16:11768132:C:A	4.81409e-07	-1.24744e-10	-1.29138	5.30281e-06	-1.24744e-10	-1.33161
11768577	chr16:11768577:T:C	3.98423e-07	-0.610593	-0.86999	8.78177e-06	0.0226215	-0.849792
11768868	chr16:11768868:G:A	1.1832e-06	-1.24744e-10	-0.392119	1.28998e-05	-1.24744e-10	-0.442636
11769317	chr16:11769317:C:T	4.80304e-07	-1.24744e-10	-1.29368	5.29576e-06	-1.24744e-10	-1.33294
11769338	chr16:11769338:G:A	3.98316e-07	-1.48085	-3.55028e-10	5.03188e-06	-1.38406	-3.55028e-10
11769604	chr16:11769604:A:G	4.60424e-07	-1.24744e-10	-1.33595	5.1739e-06	-1.24744e-10	-1.35622
11770137	chr16:11770137:G:A	2.34988e-07	-1.24188	-0.766681	5.63695e-06	-0.448757	-0.821747
11770176	chr16:11770176:G:A	2.52958e-07	-0.606672	-1.3282	1.29531e-05	0.81213	-1.25065
11770283	chr16:11770283:A:G	2.50221e-07	-0.59541	-1.35034	0.00052117	4.60743	-1.35121
11770602	chr16:11770602:C:T	5.6432e-07	-1.13248	-3.55028e-10	5.48858e-06	-1.29718	-3.55028e-10
11770770	chr16:11770770:A:G	4.68007e-07	-1.24744e-10	-1.31962	5.20621e-06	-1.24744e-10	-1.35
11771119	chr16:11771119:C:T	4.51142e-07	-1.24744e-10	-1.35632	5.16504e-06	-1.24744e-10	-1.35794
11771154	chr16:11771154:A:G	5.76968e-07	-1.24744e-10	-1.11031	6.0504e-06	-1.24744e-10	-1.19972
11771630	chr16:11771630:A:G	5.6855e-07	-1.24744e-10	-1.12501	5.94762e-06	-1.24744e-10	-1.21686
11772069	chr16:11772069:A:G	5.34703e-07	-1.24744e-10	-1.18639	5.67571e-06	-1.24744e-10	-1.26365
11772527	chr16:11772527:C:T	7.1896e-07	-1.24744e-10	-0.890292	7.96791e-06	-1.24744e-10	-0.924426
11772847	chr16:11772847:C:G	9.80229e-08	-1.58984	-1.29306	0.0674519	9.28301	-1.16369
11772998	chr16:11772998:C:T	4.56106e-07	-1.24744e-10	-1.34537	5.2627e-06	-1.24744e-10	-1.3392
11773184	chr16:11773184:A:T	1.14223e-06	-0.427361	-3.55028e-10	4.91724e-06	-1.4071	-3.55028e-10
11773268	chr16:11773268:C:T	4.51798e-07	-1.24744e-10	-1.35486	5.20084e-06	-1.24744e-10	-1.35103
11773331	chr16:11773331:A:G	6.84638e-07	-1.24744e-10	-0.939208	7.60181e-06	-1.24744e-10	-0.971462
11773467	chr16:11773467:A:G	4.63455e-07	-1.24744e-10	-1.32939	5.52083e-06	-1.24744e-10	-1.29132
11773622	chr16:11773622:C:T	6.49074e-07	0.32822	-1.32077	2.5831e-06	-0.734464	-1.31639
11774173	chr16:11774173:T:C	4.62205e-07	-1.24744e-10	-1.33209	5.17703e-06	-1.24744e-10	-1.35562
11774281	chr16:11774281:T:C	5.74023e-07	-1.11543	-3.55028e-10	1.89445e-05	-0.0583367	-3.55028e-10
11775611	chr16:11775611:A:C	4.88762e-07	-1.24744e-10	-1.27622	5.68513e-06	-1.24744e-10	-1.262
11775641	chr16:11775641:C:T	1.16647e-06	-1.24744e-10	-0.406361	1.27248e-05	-1.24744e-10	-0.4563
11775875	chr16:11775875:A:T	4.6297e-07	-1.24744e-10	-1.33044	5.51899e-06	-1.24744e-10	-1.29165
11775880	chr16:11775880:A:C	3.13498e-06	-1.24744e-10	0.582279	3.18992e-05	-1.24744e-10	0.462732
11776601	chr16:11776601:AG:A	3.46926e-07	-1.61899	-3.55028e-10	4.93406e-06	-1.40369	-3.55028e-10
11776638	chr16:11776638:T:A	1.28623e-06	0.762682	-1.07131	1.96254e-06	-1.12546	-1.20015
11777007	chr16:11777007:T:C	1.9315e-07	-0.899642	-1.30499	3.38507e-06	-0.460866	-1.31961
11777229	chr16:11777229:C:T	8.66545e-07	0.434045	-1.13763	3.54091e-06	-0.626633	-1.10883
11777406	chr16:11777406:C:T	1.02212e-06	0.821276	-1.35974	2.52411e-06	-0.723284	-1.35067
11777449	chr16:11777449:AG:A	4.63987e-07	-1.24744e-10	-1.32824	5.53739e-06	-1.24744e-10	-1.28833
11777912	chr16:11777912:G:A	9.21457e-07	0.434683	-1.07682	3.77332e-06	-0.627244	-1.04465
11778058	chr16:11778058:A:G	4.67153e-07	-1.24744e-10	-1.32144	5.40886e-06	-1.24744e-10	-1.31181
11778452	chr16:11778452:A:C	2.06141e-07	-0.984892	-1.15464	3.68944e-06	-0.511207	-1.18317
11778544	chr16:11778544:T:C	4.53884e-07	-1.24744e-10	-1.35026	5.33922e-06	-1.24744e-10	-1.32477
11778648	chr16:11778648:A:C	5.54096e-07	0.200057	-1.35082	2.36783e-06	-0.81031	-1.32757
11779302	chr16:11779302:T:C	1.8976e-07	-0.988022	-1.23431	3.38956e-06	-0.522976	-1.25617
11779544	chr16:11779544:T:G	2.35861e-06	-1.24744e-10	0.29773	2.42325e-05	-1.24744e-10	0.187845
11779547	chr16:11779547:T:C	1.1581e-06	-1.24744e-10	-0.413558	1.2637e-05	-1.24744e-10	-0.463223
11779787	chr16:11779787:T:G	4.83864e-07	-1.24744e-10	-1.28629	5.57249e-06	-1.24744e-10	-1.28201
11779876	chr16:11779876:TA:T	9.54722e-07	0.558328	-1.16501	3.22039e-06	-0.578001	-1.25235
11779977	chr16:11779977:T:C	3.47397e-07	-1.61763	-3.55028e-10	4.04643e-06	-1.60201	-3.55028e-10
11780191	chr16:11780191:G:A	4.52074e-07	-1.24744e-10	-1.35425	5.16278e-06	-1.24744e-10	-1.35837
11780380	chr16:11780380:G:A	1.22041e-06	-1.24744e-10	-0.361153	1.33074e-05	-1.24744e-10	-0.411531
11780872	chr16:11780872:T:C	9.08462e-08	-1.60174	-1.3572	0.0475943	9.07402	-1.3034
11780888	chr16:11780888:G:C	7.84384e-07	-1.24744e-10	-0.8032	8.90272e-06	-1.24744e-10	-0.813491
11781046	chr16:11781046:G:A	4.49688e-07	-1.24744e-10	-1.35954	5.17068e-06	-1.24744e-10	-1.35684
11781182	chr16:11781182:C:A	3.84042e-07	-1.51735	-3.55028e-10	4.01092e-06	-1.61083	-3.55028e-10
11781632	chr16:11781632:G:A	3.60946e-07	-1.57937	-3.55028e-10	3.97524e-06	-1.61976	-3.55028e-10
11781867	chr16:11781867:G:A	4.84764e-07	-1.24744e-10	-1.28444	5.55662e-06	-1.24744e-10	-1.28486
11781901	chr16:11781901:T:C	5.57228e-07	-1.24744e-10	-1.14512	6.2535e-06	-1.24744e-10	-1.16671
11782131	chr16:11782131:G:C	4.54672e-07	-1.24744e-10	-1.34852	5.2278e-06	-1.24744e-10	-1.34586
11782676	chr16:11782676:C:T	4.56399e-07	-1.24744e-10	-1.34473	5.35296e-06	-1.24744e-10	-1.3222
11783499	chr16:11783499:A:G	7.27036e-07	0.470015	-1.34914	1.93136e-06	-0.981853	-1.35977
11784088	chr16:11784088:T:C	4.57891e-07	-1.24744e-10	-1.34147	5.42082e-06	-1.24744e-10	-1.3096
11784177	chr16:11784177:G:T	2.67931e-06	0.423206	0.00201147	1.00888e-05	-0.750888	0.0624695
11784220	chr16:11784220:A:C	6.0448e-07	-1.24744e-10	-1.06373	6.51981e-06	-1.24744e-10	-1.125
11784537	chr16:11784537:A:G	1.5849e-07	-1.06132	-1.34109	2.81747e-06	-0.615285	-1.34873
11784546	chr16:11784546:CCCT:C	6.71354e-07	-1.24744e-10	-0.958801	7.19518e-06	-1.24744e-10	-1.02644
11784702	chr16:11784702:A:G	1.63592e-07	-1.09522	-1.2755	2.67271e-06	-0.732242	-1.28451
11784901	chr16:11784901:G:A	5.59536e-07	-0.531619	-0.609372	1.31373e-05	0.158921	-0.583318
11785705	chr16:11785705:C:T	6.28516e-07	-1.02474	-3.55028e-10	2.42624e-05	0.18908	-3.55028e-10
11785706	chr16:11785706:G:A	7.5571e-07	-0.175581	-0.66486	4.05383e-06	-0.985635	-0.614552
11786033	chr16:11786033:G:T	7.52338e-07	-1.24744e-10	-0.844913	7.91775e-06	-1.24744e-10	-0.930741
11786551	chr16:11786551:G:A	1.60133e-07	-1.06757	-1.32452	2.81181e-06	-0.63127	-1.33475
11786798	chr16:11786798:C:G	1.67974e-07	-1.58938	-0.754914	2.18326e-06	-1.39914	-0.81989
11787144	chr16:11787144:AC:A	1.65748e-06	-0.141057	0.0860145	8.85251e-06	-0.966154	0.147007
11787275	chr16:11787275:C:G	1.7191e-07	-1.15277	-1.16836	2.74605e-06	-0.806832	-1.18285
11787684	chr16:11787684:G:A	1.75191e-07	-0.99677	-1.30545	3.14183e-06	-0.535983	-1.31906
11787997	chr16:11787997:A:G	5.40208e-07	-1.24744e-10	-1.17614	6.07082e-06	-1.24744e-10	-1.19636
11788341	chr16:11788341:T:A	3.47718e-07	-1.61671	-3.55028e-10	4.05999e-06	-1.59867	-3.55028e-10
11788513	chr16:11788513:A:G	1.70329e-07	-1.15372	-1.17664	2.72273e-06	-0.806513	-1.1917
11788528	chr16:11788528:C:T	4.55033e-07	-1.24744e-10	-1.34773	5.22051e-06	-1.24744e-10	-1.34725
11788573	chr16:11788573:TC:T	8.83272e-07	0.338088	-1.02255	3.74135e-06	-0.688538	-0.991863
11788636	chr16:11788636:C:T	4.95038e-07	-1.24744e-10	-1.26346	5.59587e-06	-1.24744e-10	-1.27782
11788750	chr16:11788750:G:A	8.45775e-07	0.623116	-1.35096	2.78289e-06	-0.616646	-1.35971
11788767	chr16:11788767:G:C	8.85336e-07	0.674739	-1.35687	2.69362e-06	-0.651692	-1.35727
11788814	chr16:11788814:A:T	8.49158e-07	-1.24744e-10	-0.723853	9.29834e-06	-1.24744e-10	-0.770012
11788848	chr16:11788848:G:A	5.45464e-07	-1.24744e-10	-1.16646	6.03009e-06	-1.24744e-10	-1.20309
11788965	chr16:11788965:A:G	4.97061e-07	-1.24744e-10	-1.25939	5.69429e-06	-1.24744e-10	-1.26038
11789197	chr16:11789197:A:C	2.22895e-07	-0.82196	-1.23944	3.84881e-06	-0.397931	-1.25415
11789517	chr16:11789517:G:A	1.31223e-06	0.251928	-0.540543	5.80009e-06	-0.747917	-0.494058
11789662	chr16:11789662:C:T	7.44379e-07	0.480723	-1.33627	3.16239e-06	-0.490837	-1.35768
11790382	chr16:11790382:C:T	9.07542e-08	-1.60012	-1.35982	0.0501478	9.14787	-1.32499
11790748	chr16:11790748:C:T	5.58898e-07	-1.24744e-10	-1.14213	6.26953e-06	-1.24744e-10	-1.16415
11790978	chr16:11790978:G:C	1.19162e-06	-1.24744e-10	-0.385033	1.29944e-05	-1.24744e-10	-0.435333
11791538	chr16:11791538:G:C	4.64062e-07	-1.24744e-10	-1.32808	5.25451e-06	-1.24744e-10	-1.34076
11791587	chr16:11791587:C:A	1.37331e-05	2.02647	0.0330035	6.93582e-05	1.13482	0.10462
11791652	chr16:11791652:T:C	1.0624e-06	-1.24744e-10	-0.499814	1.37803e-05	-1.24744e-10	-0.376612
11791754	chr16:11791754:A:G	6.7351e-07	-0.31628	-0.639315	1.63214e-05	0.406514	-0.613887
11791864	chr16:11791864:C:A	5.16473e-07	-1.24744e-10	-1.22107	6.02742e-06	-1.24744e-10	-1.20353
11792045	chr16:11792045:C:T	6.09399e-07	-1.24744e-10	-1.05562	6.56662e-06	-1.24744e-10	-1.11785
11793313	chr16:11793313:G:A	9.35099e-08	-1.57526	-1.35477	0.000963271	5.21972	-1.34924
11793466	chr16:11793466:G:C	1.08416e-06	-1.24744e-10	-0.479542	1.18382e-05	-1.24744e-10	-0.528516
11793674	chr16:11793674:A:T	8.88628e-08	-1.62145	-1.35956	0.684772	11.7489	-1.31186
11793773	chr16:11793773:A:G	9.78529e-08	-1.53833	-1.3463	0.000109196	3.00457	-1.31128
11793792	chr16:11793792:T:C	1.22968e-07	-1.32092	-1.33526	1.43049e-06	-1.35079	-1.29104
11794084	chr16:11794084:C:T	4.52756e-07	-1.24744e-10	-1.35274	5.18752e-06	-1.24744e-10	-1.35359
11794298	chr16:11794298:C:A	5.62496e-07	-1.24744e-10	-1.13571	6.42531e-06	-1.24744e-10	-1.1396
11794781	chr16:11794781:C:T	1.18823e-06	-1.24744e-10	-0.387881	1.29608e-05	-1.24744e-10	-0.437919
11795063	chr16:11795063:C:T	1.30454e-07	-1.5358	-1.06128	0.000301347	3.55782	-0.849403
11795236	chr16:11795236:G:C	4.53259e-07	-0.532217	-0.819417	3.61113e-06	-0.950981	-0.764846
11795265	chr16:11795265:C:T	4.62579e-07	-1.24744e-10	-1.33128	5.29924e-06	-1.24744e-10	-1.33229
11795501	chr16:11795501:A:G	5.1324e-07	-1.24744e-10	-1.22735	5.85573e-06	-1.24744e-10	-1.23243
11796651	chr16:11796651:C:A	6.14798e-07	-1.24744e-10	-1.0468	6.61703e-06	-1.24744e-10	-1.1102
11796697	chr16:11796697:T:G	8.66713e-07	-1.24744e-10	-0.703391	9.08831e-06	-1.24744e-10	-0.79286
11796778	chr16:11796778:G:A	1.6999e-07	-1.07093	-1.26143	2.60214e-06	-0.772249	-1.27126
11796805	chr16:11796805:A:C	5.39509e-07	-1.24744e-10	-1.17744	6.69431e-06	-1.24744e-10	-1.09859
11796830	chr16:11796830:T:C	7.73359e-07	-1.24744e-10	-0.817355	9.03286e-06	-1.24744e-10	-0.79898
11796858	chr16:11796858:G:A	5.24037e-07	-1.24744e-10	-1.20654	6.00655e-06	-1.24744e-10	-1.207
11797267	chr16:11797267:T:A	5.99694e-07	-1.24744e-10	-1.07168	6.57185e-06	-1.24744e-10	-1.11705
11797529	chr16:11797529:C:G	5.13812e-07	-1.24744e-10	-1.22624	5.86141e-06	-1.24744e-10	-1.23146
11797899	chr16:11797899:T:C	6.0175e-07	-1.06826	-3.55028e-10	5.6511e-06	-1.268	-3.55028e-10
11798117	chr16:11798117:G:A	5.75853e-07	-1.24744e-10	-1.11225	6.24376e-06	-1.24744e-10	-1.16827
11798420	chr16:11798420:G:C	7.34464e-07	-1.24744e-10	-0.868958	7.80335e-06	-1.24744e-10	-0.945295
11798481	chr16:11798481:T:C	3.14879e-06	-1.24744e-10	0.586675	3.62507e-05	-1.24744e-10	0.590609
11798957	chr16:11798957:G:A	6.80535e-07	-1.24744e-10	-0.945219	7.43411e-06	-1.24744e-10	-0.993769
11799515	chr16:11799515:C:G	1.11414e-06	-1.24744e-10	-0.452258	1.39571e-05	-1.24744e-10	-0.36386
11799527	chr16:11799527:G:T	1.65764e-06	-1.24744e-10	-0.0549503	1.78832e-05	-1.24744e-10	-0.115986
11799663	chr16:11799663:C:G	2.36878e-07	-0.642685	-1.35787	1.8004e-06	-1.05269	-1.35914
11799874	chr16:11799874:T:C	1.00578e-06	-1.24744e-10	-0.554583	1.26726e-05	-1.24744e-10	-0.46041
11800064	chr16:11800064:G:T	1.05764e-07	-1.54108	-1.26581	0.000173462	3.49648	-1.34037
11800119	chr16:11800119:G:A	5.03983e-07	-1.24744e-10	-1.24556	5.62357e-06	-1.24744e-10	-1.27288
11800358	chr16:11800358:T:C	2.95229e-07	-0.428919	-1.35143	4.40787e-06	-0.158672	-1.35778
11800360	chr16:11800360:T:C	2.95221e-07	-0.43123	-1.34914	4.41373e-06	-0.156423	-1.3587
11800426	chr16:11800426:C:T	6.77801e-07	-1.24744e-10	-0.949245	7.92931e-06	-1.24744e-10	-0.929282
11800496	chr16:11800496:T:C	6.54035e-07	-1.24744e-10	-0.984937	7.64513e-06	-1.24744e-10	-0.965779
11800815	chr16:11800815:G:A	5.20369e-07	-1.24744e-10	-1.21356	6.06707e-06	-1.24744e-10	-1.19697
11800859	chr16:11800859:T:C	2.42157e-07	-0.629641	-1.34887	5.48081e-06	0.0602328	-1.35883
11800860	chr16:11800860:A:G	1.03586e-07	-1.54972	-1.27798	0.000181968	3.54965	-1.34567
11801041	chr16:11801041:T:C	1.65516e-06	-1.24744e-10	-0.0564478	1.78572e-05	-1.24744e-10	-0.117444
11801255	chr16:11801255:G:A	1.12769e-07	-1.61035	-1.13241	1.82168e-06	-1.22531	-1.17477
11801310	chr16:11801310:A:C	3.93524e-07	-1.49296	-3.55028e-10	5.30028e-06	-1.33209	-3.55028e-10
11801523	chr16:11801523:T:G	3.35454e-07	-0.402102	-1.25051	1.97294e-06	-1.00363	-1.3167
11801693	chr16:11801693:C:G	1.06277e-07	-1.53447	-1.26758	0.000165293	3.44903	-1.34116
11801707	chr16:11801707:C:G	9.08438e-08	-1.61191	-1.34705	0.0227117	8.38611	-1.35532
11801842	chr16:11801842:G:C	7.14049e-07	-1.24744e-10	-0.897146	7.60133e-06	-1.24744e-10	-0.971526
11801988	chr16:11801988:C:T	1.7034e-06	-1.24744e-10	-0.0277184	1.83656e-05	-1.24744e-10	-0.0893688
11802159	chr16:11802159:G:A	1.03858e-07	-1.54131	-1.28377	0.000173162	3.5024	-1.34802
11802165	chr16:11802165:A:G	9.08508e-07	-0.656294	-3.55028e-10	1.20377e-05	-0.511807	-3.55028e-10
11802389	chr16:11802389:G:T	1.04356e-07	-1.53137	-1.28892	0.000159846	3.42437	-1.35001
11802707	chr16:11802707:AT:A	1.00975e-06	-1.24744e-10	-0.55064	1.27261e-05	-1.24744e-10	-0.456192
11803284	chr16:11803284:G:A	3.28933e-07	-0.313327	-1.35892	4.03165e-06	-0.279901	-1.32577
11804164	chr16:11804164:C:T	3.87469e-07	-0.589587	-0.918876	3.27489e-06	-0.969356	-0.844207
11804357	chr16:11804357:G:A	1.15217e-06	-1.24744e-10	-0.418696	1.32605e-05	-1.24744e-10	-0.415058
11804487	chr16:11804487:G:A	5.72364e-07	-1.24744e-10	-1.11832	6.86384e-06	-1.24744e-10	-1.07358
11804531	chr16:11804531:G:A	2.6831e-07	-0.533698	-1.34226	1.99916e-06	-0.96039	-1.34673
11804573	chr16:11804573:G:C	4.829e-07	-1.24744e-10	-1.28829	5.68259e-06	-1.24744e-10	-1.26244
11804608	chr16:11804608:G:A	1.00552e-07	-1.56378	-1.29365	0.000209653	3.6972	-1.35159
11804817	chr16:11804817:G:C	1.58758e-06	-1.24744e-10	-0.09813	1.7196e-05	-1.24744e-10	-0.155169
11804833	chr16:11804833:C:T	5.41095e-07	-1.24744e-10	-1.1745	5.99201e-06	-1.24744e-10	-1.20942
11805062	chr16:11805062:C:T	9.35879e-07	-1.24744e-10	-0.626612	1.16224e-05	-1.24744e-10	-0.546915
11805158	chr16:11805158:C:T	9.67395e-07	-1.24744e-10	-0.593491	1.21562e-05	-1.24744e-10	-0.502013
11805343	chr16:11805343:C:CT	7.15842e-07	-1.24744e-10	-0.894639	7.81664e-06	-1.24744e-10	-0.943594
11805378	chr16:11805378:A:G	1.00515e-07	-1.56437	-1.29342	0.000211076	3.70397	-1.3516
11805539	chr16:11805539:C:T	1.00114e-06	-1.24744e-10	-0.559202	1.13835e-05	-1.24744e-10	-0.567685
11805635	chr16:11805635:T:C	6.38227e-07	-1.24744e-10	-1.0094	7.44352e-06	-1.24744e-10	-0.992505
11805688	chr16:11805688:A:G	9.32747e-07	0.116677	-0.746642	4.07952e-06	-0.642639	-0.95123
11805706	chr16:11805706:A:G	6.1497e-07	-1.24744e-10	-1.04652	7.15012e-06	-1.24744e-10	-1.03272
11805976	chr16:11805976:G:A	3.69634e-07	-1.55559	-3.55028e-10	3.98022e-06	-1.61851	-3.55028e-10
11806063	chr16:11806063:C:T	3.6728e-07	-0.384761	-1.17721	2.59773e-06	-0.847048	-1.19816
11806532	chr16:11806532:T:TAGTC	5.9904e-07	-1.24744e-10	-1.07277	6.98156e-06	-1.24744e-10	-1.05658
11806608	chr16:11806608:C:T	4.75373e-07	-1.24744e-10	-1.304	5.28664e-06	-1.24744e-10	-1.33466
11806800	chr16:11806800:T:A	2.99922e-07	-0.404807	-1.35977	4.45055e-06	-0.169096	-1.33772
11806964	chr16:11806964:C:G	9.38661e-08	-1.59455	-1.33168	0.0323974	8.74566	-1.35967
11806966	chr16:11806966:T:C	2.72412e-07	-0.582593	-1.27819	5.45135e-06	0.040509	-1.34449
11807283	chr16:11807283:C:T	3.92375e-07	-1.49588	-3.55028e-10	4.44588e-06	-1.50787	-3.55028e-10
11807701	chr16:11807701:A:G	1.19297e-07	-1.57661	-1.10987	2.14057e-05	1.27491	-1.2111
11807811	chr16:11807811:G:A	3.48456e-07	-0.261664	-1.35292	2.37005e-06	-0.781397	-1.35554
11807966	chr16:11807966:C:T	5.35803e-07	-1.24744e-10	-1.18433	6.13315e-06	-1.24744e-10	-1.18614
11808105	chr16:11808105:A:G	1.01933e-06	-0.299812	-0.241386	9.07562e-06	-0.263393	-0.530864
11808109	chr16:11808109:G:A	5.18762e-07	-1.24744e-10	-1.21665	5.93959e-06	-1.24744e-10	-1.21821
11808199	chr16:11808199:G:A	4.9258e-07	-0.335051	-0.93339	3.70468e-06	-0.804207	-0.886046
11808583	chr16:11808583:T:C	5.33686e-07	-1.24744e-10	-1.18829	5.91961e-06	-1.24744e-10	-1.22158
11808848	chr16:11808848:C:T	2.91026e-06	0.507899	-3.55028e-10	6.85468e-06	-1.07492	-3.55028e-10
11808896	chr16:11808896:G:C	5.29615e-07	-1.24744e-10	-1.19595	6.05819e-06	-1.24744e-10	-1.19844
11809277	chr16:11809277:GATA:G	5.30205e-07	-1.24744e-10	-1.19483	6.07683e-06	-1.24744e-10	-1.19537
11809323	chr16:11809323:C:T	4.02154e-07	-1.47126	-3.55028e-10	9.27076e-06	-0.772983	-3.55028e-10
11809998	chr16:11809998:C:T	4.40899e-07	-0.322346	-1.05694	3.39685e-06	-0.764521	-1.01248
11810031	chr16:11810031:T:A	5.27323e-06	1.1023	-3.55028e-10	1.29604e-05	-0.437948	-3.55028e-10
11810236	chr16:11810236:G:A	3.00328e-07	-0.406587	-1.35664	2.16526e-06	-0.868907	-1.3584
11810536	chr16:11810536:G:T	9.04357e-08	-1.61549	-1.34797	0.0182334	8.16588	-1.35472
11810559	chr16:11810559:C:T	1.36945e-07	-1.27982	-1.2687	1.92545e-06	-1.08426	-1.26043
11810572	chr16:11810572:A:T	8.96977e-08	-1.62019	-1.35146	0.014586	7.93989	-1.35192
11810664	chr16:11810664:G:A	5.16432e-07	-1.24744e-10	-1.22115	5.74461e-06	-1.24744e-10	-1.25159
11811261	chr16:11811261:C:T	5.30317e-07	-0.2373	-0.957323	4.10325e-06	-0.682155	-0.905914
11811418	chr16:11811418:G:T	1.11698e-07	-1.49706	-1.25524	0.00011492	3.07999	-1.3356
11811976	chr16:11811976:G:A	4.74017e-07	-1.24744e-10	-1.30685	5.58508e-06	-1.24744e-10	-1.27975
11812106	chr16:11812106:C:T	5.43747e-07	-1.57852	0.408911	6.47573e-06	-1.41643	0.284644
11812564	chr16:11812564:C:T	5.90463e-07	-1.08719	-3.55028e-10	4.43749e-06	-1.50976	-3.55028e-10
11812591	chr16:11812591:G:A	9.0213e-08	-1.60669	-1.35923	1.35588e-06	-1.33692	-1.35848
11812701	chr16:11812701:G:A	9.5365e-08	-1.55765	-1.35274	0.000181312	3.55202	-1.35165
11812716	chr16:11812716:G:A	5.47508e-07	-1.24744e-10	-1.16272	6.39891e-06	-1.24744e-10	-1.14372
11812858	chr16:11812858:G:A	9.87449e-08	-1.53108	-1.34448	9.09628e-05	2.86795	-1.35735
11812867	chr16:11812867:A:T	5.66478e-07	-1.24744e-10	-1.12866	6.72901e-06	-1.24744e-10	-1.09342
11812991	chr16:11812991:G:A	9.95818e-08	-1.57017	-1.29695	0.000204081	3.67259	-1.35392
11813117	chr16:11813117:G:A	4.92202e-07	-1.24744e-10	-1.26921	5.42271e-06	-1.24744e-10	-1.30925
11813231	chr16:11813231:C:A	1.10042e-07	-1.52689	-1.24035	0.000147636	3.32544	-1.33054
11813245	chr16:11813245:C:T	1.00444e-07	-1.51158	-1.34692	0.000128883	3.21518	-1.35612
11813261	chr16:11813261:C:T	3.71158e-07	-1.56657	0.0150977	4.13948e-06	-1.44242	-0.136859
11813334	chr16:11813334:C:T	4.69538e-07	-1.24744e-10	-1.31635	5.24593e-06	-1.24744e-10	-1.3424
11814002	chr16:11814002:A:C	9.7014e-08	-1.56567	-1.32757	0.000191683	3.6158	-1.3598
11814138	chr16:11814138:A:C	4.92478e-07	-1.24744e-10	-1.26865	5.42352e-06	-1.24744e-10	-1.3091
11814156	chr16:11814156:T:C	4.98109e-07	-1.24744e-10	-1.25728	5.79673e-06	-1.24744e-10	-1.24255
11814159	chr16:11814159:A:G	2.78713e-06	-1.24744e-10	0.464668	3.2071e-05	-1.24744e-10	0.468105
11814165	chr16:11814165:G:C	1.26375e-07	-1.36789	-1.26096	3.1397e-06	-0.536951	-1.31877
11814312	chr16:11814312:T:C	7.41154e-07	-1.24744e-10	-0.85989	8.64146e-06	-1.24744e-10	-0.843277
11814608	chr16:11814608:C:T	3.51423e-07	-1.58285	-0.0232564	4.25052e-06	-1.41853	-0.13428
11814919	chr16:11814919:T:C	8.90606e-08	-1.6198	-1.35899	3.07821e-05	1.76986	-1.34278
11815228	chr16:11815228:C:T	4.02392e-07	-1.47067	-3.55028e-10	4.33944e-06	-1.5321	-3.55028e-10
11815994	chr16:11815994:A:G	4.54561e-07	-1.24744e-10	-1.34877	5.26285e-06	-1.24744e-10	-1.33918
11816256	chr16:11816256:A:T	9.69593e-08	-1.62123	-1.27258	1.47301e-06	-1.3867	-1.22584
11816316	chr16:11816316:T:C	5.62869e-07	-1.24744e-10	-1.13505	6.30566e-06	-1.24744e-10	-1.1584
11816339	chr16:11816339:T:A	9.84013e-08	-1.586	-1.29305	0.00642345	7.10643	-1.33857
11816390	chr16:11816390:C:T	1.77434e-07	-1.40102	-0.888484	2.9036e-06	-1.13597	-0.797927
11816431	chr16:11816431:T:G	1.11913e-07	-1.45223	-1.29815	0.000488363	4.51876	-1.32755
11817107	chr16:11817107:G:A	4.67014e-07	-1.24744e-10	-1.32174	5.33816e-06	-1.24744e-10	-1.32497
11817142	chr16:11817142:G:C	4.99109e-07	-1.24744e-10	-1.25527	5.80125e-06	-1.24744e-10	-1.24177
11817179	chr16:11817179:G:A	4.58325e-07	-1.24744e-10	-1.34052	5.23916e-06	-1.24744e-10	-1.34369
11817399	chr16:11817399:C:T	1.15441e-06	0.509086	-0.925838	9.19564e-06	0.198288	-0.979407
11817584	chr16:11817584:T:C	5.27789e-07	-1.24744e-10	-1.1994	5.91394e-06	-1.24744e-10	-1.22254
11817598	chr16:11817598:G:GT	1.11093e-07	-1.43792	-1.3198	1.04289e-06	-1.62141	-1.33644
11817862	chr16:11817862:C:T	5.65788e-07	-1.12988	-3.55028e-10	7.24872e-06	-1.01902	-3.55028e-10
11818057	chr16:11818057:C:A	9.69208e-08	-1.60521	-1.28899	0.00443247	6.7341	-1.33724
11818096	chr16:11818096:G:C	6.10683e-07	-1.24744e-10	-1.05352	7.26329e-06	-1.24744e-10	-1.01702
11818111	chr16:11818111:G:A	2.007e-07	-0.808455	-1.35783	2.3938e-06	-0.784727	-1.34224
11818120	chr16:11818120:G:A	4.51659e-07	-1.24744e-10	-1.35517	5.22475e-06	-1.24744e-10	-1.34644
11818300	chr16:11818300:C:T	5.78556e-06	1.19502	-3.55028e-10	0.000265258	2.58086	-3.55028e-10
11818661	chr16:11818661:T:G	6.7415e-07	-1.24744e-10	-0.954646	7.26543e-06	-1.24744e-10	-1.01672
11819619	chr16:11819619:C:T	9.73636e-08	-1.61035	-1.2793	0.00392398	6.60462	-1.3296
11819636	chr16:11819636:C:T	4.49858e-07	-1.24744e-10	-1.35917	5.15678e-06	-1.24744e-10	-1.35954
11819733	chr16:11819733:T:C	8.04973e-07	-0.777289	-3.55028e-10	5.05594e-06	-1.37928	-3.55028e-10
11820250	chr16:11820250:A:G	2.81467e-06	-1.24744e-10	0.474503	3.2629e-05	-1.24744e-10	0.485353
11820416	chr16:11820416:T:C	4.85734e-07	-1.24744e-10	-1.28244	5.54882e-06	-1.24744e-10	-1.28626
11820568	chr16:11820568:ATTG:A	5.47589e-07	-1.24744e-10	-1.16257	6.05365e-06	-1.24744e-10	-1.19919
11820773	chr16:11820773:A:G	1.59279e-07	-1.27227	-1.12517	1.70669e-06	-1.31288	-1.15242
11820774	chr16:11820774:T:G	1.61604e-07	-1.25995	-1.123	1.73235e-06	-1.30002	-1.15035
11820811	chr16:11820811:C:T	5.72079e-07	-1.24744e-10	-1.11882	6.50135e-06	-1.24744e-10	-1.12784
11820816	chr16:11820816:G:A	2.74802e-07	-1.42859	-0.423459	6.65601e-06	-0.727397	-0.376932
11821088	chr16:11821088:A:G	4.96134e-07	-1.24744e-10	-1.26125	5.72956e-06	-1.24744e-10	-1.25421
11821166	chr16:11821166:T:G	5.78643e-07	-1.24744e-10	-1.10741	6.63734e-06	-1.24744e-10	-1.10714
11821250	chr16:11821250:TG:T	4.82258e-07	-1.24744e-10	-1.28962	5.51967e-06	-1.24744e-10	-1.29153
11821403	chr16:11821403:T:C	1.75135e-06	-1.24744e-10	4.1347e-05	2.02137e-05	-1.24744e-10	0.00651243
11821492	chr16:11821492:T:C	9.07045e-07	-1.24744e-10	-0.657907	9.95254e-06	-1.24744e-10	-0.70202
11821591	chr16:11821591:A:G	4.59449e-07	-1.24744e-10	-1.33807	5.25391e-06	-1.24744e-10	-1.34088
11822505	chr16:11822505:A:T	5.90422e-07	-1.24744e-10	-1.08726	7.11809e-06	-1.24744e-10	-1.03721
11822837	chr16:11822837:G:A	5.20196e-07	-1.24744e-10	-1.21389	6.11763e-06	-1.24744e-10	-1.18867
11822907	chr16:11822907:G:T	8.9636e-08	-1.61382	-1.35853	1.02056e-06	-1.62053	-1.35897
11822956	chr16:11822956:A:G	9.62364e-07	-1.24744e-10	-0.598705	1.12274e-05	-1.24744e-10	-0.581492
11822993	chr16:11822993:T:C	9.23172e-08	-1.60265	-1.34022	1.06289e-06	-1.60761	-1.33124
11823167	chr16:11823167:G:T	6.32771e-07	-1.24744e-10	-1.01799	7.58664e-06	-1.24744e-10	-0.97346
11823489	chr16:11823489:C:T	3.2742e-07	-0.415434	-1.26142	5.70303e-06	0.00122678	-1.26008
11823592	chr16:11823592:C:G	3.65829e-07	-0.338048	-1.22789	6.43697e-06	0.0885488	-1.22634
11824039	chr16:11824039:G:A	4.61657e-07	-1.24744e-10	-1.33328	5.28087e-06	-1.24744e-10	-1.33576
11824163	chr16:11824163:G:C	4.04281e-07	-0.40474	-1.06125	6.81748e-06	-0.0359593	-1.0444
11824268	chr16:11824268:G:A	4.70296e-07	-1.24744e-10	-1.31474	5.43347e-06	-1.24744e-10	-1.30727
11824530	chr16:11824530:G:C	1.05488e-06	-1.24744e-10	-0.50692	1.23294e-05	-1.24744e-10	-0.487861
11824571	chr16:11824571:C:T	5.04615e-06	-1.24744e-10	1.05828	6.1425e-05	-1.24744e-10	1.11797
11824650	chr16:11824650:G:C	9.67093e-07	-1.24744e-10	-0.593804	1.13592e-05	-1.24744e-10	-0.569817
11824737	chr16:11824737:G:A	8.6825e-07	-1.24744e-10	-0.701619	9.5138e-06	-1.24744e-10	-0.747105
11825070	chr16:11825070:C:T	5.47526e-07	-1.24744e-10	-1.16269	5.98943e-06	-1.24744e-10	-1.20985
11825154	chr16:11825154:C:A	1.60173e-06	-0.462579	0.373319	2.05822e-05	-0.425223	0.4498
11825236	chr16:11825236:C:T	2.87128e-07	-0.729074	-1.0791	1.79822e-05	0.917289	-1.02776
11825296	chr16:11825296:T:A	1.00331e-07	-1.57396	-1.28567	1.14403e-06	-1.59366	-1.27164
11825640	chr16:11825640:G:A	3.78799e-07	-1.42469	-0.106402	3.99234e-06	-1.54953	-0.0659447
11825718	chr16:11825718:G:A	7.19127e-07	-1.24744e-10	-0.89006	8.81835e-06	-1.24744e-10	-0.823014
11826089	chr16:11826089:C:G	2.92655e-07	-0.454761	-1.33434	4.99647e-06	-0.0518406	-1.33928
11826102	chr16:11826102:C:A	2.79207e-07	-0.493037	-1.34311	4.7257e-06	-0.0997393	-1.34709
11826180	chr16:11826180:A:G	3.41508e-07	-0.403272	-1.23146	5.68368e-06	-0.0277007	-1.23455
11826290	chr16:11826290:G:A	9.00636e-08	-1.61798	-1.3496	1.0301e-06	-1.61807	-1.35212
11826444	chr16:11826444:T:C	1.28664e-06	-1.24744e-10	-0.308312	1.53341e-05	-1.24744e-10	-0.269766
11826469	chr16:11826469:G:C	5.03455e-06	-1.24744e-10	1.05598	6.12803e-05	-1.24744e-10	1.11561
11826742	chr16:11826742:C:T	4.23282e-06	-1.24744e-10	0.882527	5.14523e-05	-1.24744e-10	0.940806
11827239	chr16:11827239:G:T	3.80217e-07	-1.52736	-3.55028e-10	6.63733e-06	-1.10714	-3.55028e-10
11827406	chr16:11827406:T:C	4.18495e-07	-0.243065	-1.18837	2.34651e-05	1.37573	-1.22007
11827495	chr16:11827495:C:A	4.41607e-07	-0.237984	-1.13969	2.4627e-05	1.3798	-1.1758
11827572	chr16:11827572:G:A	4.53342e-07	-1.24744e-10	-1.35145	5.23866e-06	-1.24744e-10	-1.34378
11827577	chr16:11827577:T:C	6.18617e-07	-1.24744e-10	-1.04061	6.98895e-06	-1.24744e-10	-1.05552
11827600	chr16:11827600:T:C	7.58656e-07	-1.24744e-10	-0.83655	8.34751e-06	-1.24744e-10	-0.877885
11827864	chr16:11827864:A:T	3.50304e-07	-1.6093	-3.55028e-10	3.9845e-06	-1.61744	-3.55028e-10
11828576	chr16:11828576:G:A	2.11886e-06	-1.24744e-10	0.190535	2.53781e-05	-1.24744e-10	0.234039
11828617	chr16:11828617:A:G	8.78106e-07	-1.24744e-10	-0.690331	9.61948e-06	-1.24744e-10	-0.736058
11829153	chr16:11829153:T:C	9.6988e-07	-1.24744e-10	-0.590926	1.13867e-05	-1.24744e-10	-0.567404
11829236	chr16:11829236:C:T	9.20699e-08	-1.59301	-1.35254	1.02539e-06	-1.62017	-1.3546
11829496	chr16:11829496:A:C	6.81314e-07	-1.24744e-10	-0.944075	7.70366e-06	-1.24744e-10	-0.958153
11829804	chr16:11829804:C:T	4.91993e-07	-0.0958691	-1.17377	2.68234e-05	1.49567	-1.20625
11829821	chr16:11829821:C:T	6.42853e-07	-1.24744e-10	-1.00218	7.27496e-06	-1.24744e-10	-1.01541
11829845	chr16:11829845:C:T	4.61024e-07	-1.24744e-10	-1.33465	5.24207e-06	-1.24744e-10	-1.34313
11829850	chr16:11829850:C:A	6.48118e-07	-1.24744e-10	-0.994026	7.31515e-06	-1.24744e-10	-1.0099
11829940	chr16:11829940:G:A	4.69425e-07	-0.0345124	-1.28208	2.69514e-05	1.59813	-1.30395
11830020	chr16:11830020:C:T	4.76159e-07	-1.24744e-10	-1.30235	5.53311e-06	-1.24744e-10	-1.2891
11830183	chr16:11830183:G:A	3.62741e-07	-1.1084	-0.466008	6.36705e-06	-0.723062	-0.42565
11830194	chr16:11830194:C:T	7.55133e-07	-1.24744e-10	-0.841204	9.27705e-06	-1.24744e-10	-0.772305
11830276	chr16:11830276:G:A	6.08793e-07	-1.24744e-10	-1.05662	6.93511e-06	-1.24744e-10	-1.06325
11830384	chr16:11830384:G:A	7.12671e-07	-0.899079	-3.55028e-10	8.0836e-06	-0.910011	-3.55028e-10
11830580	chr16:11830580:G:A	1.36378e-06	-1.24744e-10	-0.250084	1.58417e-05	-1.24744e-10	-0.237203
11831407	chr16:11831407:TTAAC:T	2.32561e-06	-1.24744e-10	0.283641	2.75559e-05	-1.24744e-10	0.316369
11832634	chr16:11832634:C:T	4.89698e-07	-1.24744e-10	-1.27431	5.69427e-06	-1.24744e-10	-1.26039
11832662	chr16:11832662:C:T	1.48267e-07	-1.62118	-0.847908	1.7455e-06	-1.59396	-0.848849
11833086	chr16:11833086:T:C	4.16378e-07	-1.4365	-3.55028e-10	4.04157e-06	-1.60322	-3.55028e-10
11833454	chr16:11833454:C:T	8.93593e-07	-1.24744e-10	-0.672848	9.78353e-06	-1.24744e-10	-0.719148
11833509	chr16:11833509:C:T	4.47649e-07	-0.290438	-1.07365	2.53069e-05	1.35557	-1.12434
11833524	chr16:11833524:G:A	3.62324e-07	-1.57556	-3.55028e-10	4.07102e-06	-1.59596	-3.55028e-10
11833649	chr16:11833649:T:C	1.37867e-06	-1.24744e-10	-0.239226	1.64296e-05	-1.24744e-10	-0.200765
11833652	chr16:11833652:C:A	5.82772e-07	-1.24744e-10	-1.1003	6.61366e-06	-1.24744e-10	-1.11071
11834061	chr16:11834061:A:T	5.7304e-07	-0.218781	-0.898363	4.709e-05	1.68468	-0.832468
11834442	chr16:11834442:C:T	9.13473e-07	-1.24744e-10	-0.650845	1.07226e-05	-1.24744e-10	-0.627491
11835125	chr16:11835125:C:T	5.54409e-07	-1.24744e-10	-1.1502	6.27545e-06	-1.24744e-10	-1.1632
11835192	chr16:11835192:T:C	9.10301e-07	-1.24744e-10	-0.654323	1.06849e-05	-1.24744e-10	-0.631014
11835199	chr16:11835199:T:C	7.49752e-07	-0.848356	-3.55028e-10	9.38036e-06	-0.76123	-3.55028e-10
11835407	chr16:11835407:TC:T	1.61141e-07	-1.62171	-0.76411	1.88071e-06	-1.60314	-0.765054
11835648	chr16:11835648:C:A	5.5159e-07	-1.24744e-10	-1.15529	6.74755e-06	-1.24744e-10	-1.09067
11835762	chr16:11835762:G:A	5.52607e-07	-1.24744e-10	-1.15345	6.76119e-06	-1.24744e-10	-1.08865
11835796	chr16:11835796:C:T	4.62851e-07	-1.24744e-10	-1.33069	5.31448e-06	-1.24744e-10	-1.32941
11835890	chr16:11835890:T:TA	5.64931e-06	1.17119	-3.55028e-10	2.20651e-05	0.0941469	-3.55028e-10
11836031	chr16:11836031:T:C	1.25135e-06	-1.24744e-10	-0.336117	1.44984e-05	-1.24744e-10	-0.325807
11836057	chr16:11836057:C:T	4.06675e-07	-0.20592	-1.25416	7.87687e-06	0.343088	-1.27901
11836411	chr16:11836411:C:T	6.04247e-07	-1.24744e-10	-1.06412	6.94131e-06	-1.24744e-10	-1.06236
11836480	chr16:11836480:C:A	4.13655e-07	-0.125358	-1.31771	9.79172e-06	0.574906	-1.29322
11836522	chr16:11836522:A:G	4.56936e-07	-1.24744e-10	-1.34355	5.20463e-06	-1.24744e-10	-1.3503
11836590	chr16:11836590:T:C	9.10123e-07	-1.24744e-10	-0.654518	1.06825e-05	-1.24744e-10	-0.631243
11836693	chr16:11836693:A:C	6.98355e-07	-1.24744e-10	-0.919371	8.41534e-06	-1.24744e-10	-0.869792
11837304	chr16:11837304:A:C	8.63873e-07	-1.24744e-10	-0.706672	9.47393e-06	-1.24744e-10	-0.751305
11837376	chr16:11837376:T:TTTTTGAGACTGAGTCTTGCTCTGTCATCAGGCTGGAGTGCAGTGGCTCACTGC	6.6866e-07	-1.24744e-10	-0.962822	7.46795e-06	-1.24744e-10	-0.989228
11838564	chr16:11838564:T:C	3.09457e-07	-0.388571	-1.34471	2.47641e-05	1.53275	-1.32321
11838792	chr16:11838792:G:A	8.74584e-07	-1.24744e-10	-0.694349	9.57274e-06	-1.24744e-10	-0.740929
11838983	chr16:11838983:C:T	3.97244e-06	-1.24744e-10	0.819036	4.82402e-05	-1.24744e-10	0.876345
11839122	chr16:11839122:T:G	1.61481e-07	-1.62138	-0.762327	1.87678e-06	-1.60708	-0.763214
11839821	chr16:11839821:G:C	4.79264e-07	-1.24744e-10	-1.29585	5.4868e-06	-1.24744e-10	-1.2975
11839903	chr16:11839903:G:A	8.64749e-07	-1.24744e-10	-0.70566	9.48339e-06	-1.24744e-10	-0.750306
11840345	chr16:11840345:C:CA	6.24185e-07	-1.24744e-10	-1.03165	7.79353e-06	-1.24744e-10	-0.946555
11840593	chr16:11840593:A:T	6.74282e-07	-1.24744e-10	-0.954449	7.60459e-06	-1.24744e-10	-0.971096
11840766	chr16:11840766:G:A	3.3545e-07	-0.299088	-1.35354	2.81238e-05	1.67479	-1.33802
11840856	chr16:11840856:G:A	7.56938e-07	-1.24744e-10	-0.838817	8.33855e-06	-1.24744e-10	-0.878959
11841207	chr16:11841207:C:T	8.66539e-07	-1.24744e-10	-0.703591	9.50246e-06	-1.24744e-10	-0.748298
11841579	chr16:11841579:C:T	3.40025e-07	-0.290888	-1.34819	2.81971e-05	1.66815	-1.32878
11842333	chr16:11842333:AAAAAAAACAAAAC:A	6.51113e-07	-1.24744e-10	-0.989416	7.48195e-06	-1.24744e-10	-0.987354
11842460	chr16:11842460:C:T	6.40735e-07	-0.341399	-0.664083	3.52743e-05	1.30902	-0.745712
11843250	chr16:11843250:T:C	1.39933e-07	-1.62116	-0.905769	1.6248e-06	-1.60813	-0.906339
11843270	chr16:11843270:T:C	8.61732e-07	-1.24744e-10	-0.709154	9.45089e-06	-1.24744e-10	-0.75374
```
