## Supplementary material for "Characterization of shared and ancestry-specific signals driving complex traits using multi-ancestry fine-mapping": susiex_nc3.cs80.summary

```
# chr16:10843749-11843749
CS_ID	CS_LENGTH	CS_PURITY	MAX_PIP_SNP	BP	REF_ALLELE	ALT_ALLELE	REF_FRQ	BETA	SE	-LOG10P	MAX_PIP	POST-HOC_PROB_POP1	POST-HOC_PROB_POP2
1	20	0.671424	chr16:11695334:C:T	11695334	T,T	C,C	1,1	inf,-inf	inf,inf	5.93405,0.336383	0.083075	0.996406	0.252239
2	3	0.830781	chr16:11793674:A:T	11793674	T,T	A,A	1,1	-inf,-inf	inf,inf	5.09302,0.0810252	0.684772	0.965816	0.222151
```
