## Supplementary material for "Characterization of shared and ancestry-specific signals driving complex traits using multi-ancestry fine-mapping": s1.afreq

```
#CHROM	ID	REF	ALT	ALT_FREQS	OBS_CT
16	rs6498382	C	T	0.437376	1006
16	rs138466611	G	A	0.0119284	1006
16	rs153092	A	G	0.223658	1006
16	rs153091	G	T	0.775348	1006
16	rs142279907	G	T	0.0188867	1006
16	rs153090	G	A	0.227634	1006
16	rs1149419	C	A	0.775348	1006
16	rs112295872	C	T	0.0149105	1006
16	rs153089	A	G	0.784294	1006
16	rs153088	G	C	0.733598	1006
16	rs2819632	G	T	0.77833	1006
16	rs2819631	A	G	0.784294	1006
16	rs68024431	C	T	0.0884692	1006
16	rs6498385	G	A	0.436382	1006
16	rs185192	A	T	0.233598	1006
16	rs11648487	C	G	0.43837	1006
16	rs28607043	T	G	0.434394	1006
16	rs113808049	T	C	0.0258449	1006
16	rs139107279	A	G	0.0188867	1006
16	rs146454139	C	G	0.0188867	1006
16	rs153095	A	G	0.852883	1006
16	rs12918496	C	A	0.430417	1006
16	rs153094	G	A	0.212724	1006
16	rs743657	C	T	0.463221	1006
16	rs28691684	C	T	0.432406	1006
16	rs143002727	G	T	0.0119284	1006
16	rs129123	C	T	0.0646123	1006
16	rs116869663	T	C	0.0188867	1006
16	rs17832654	T	C	0.110338	1006
16	rs9940177	A	G	0.444334	1006
16	rs150080	A	G	0.643141	1006
16	rs150079	G	C	0.526839	1006
16	rs62027561	G	A	0.0367793	1006
16	rs117409403	C	T	0.0149105	1006
16	rs17243899	T	C	0.257455	1006
16	rs16961259	T	C	0.15507	1006
16	rs1438701	C	T	0.148111	1006
16	rs77553002	T	G	0.0228628	1006
16	rs71390326	C	T	0.157058	1006
16	rs2550566	A	C	0.189861	1006
16	rs111850709	G	C	0.0168986	1006
16	rs76516894	G	A	0.0228628	1006
16	rs16961280	A	G	0.158052	1006
16	rs150078	A	G	0.249503	1006
16	rs150077	A	T	0.238569	1006
16	rs17832881	G	C	0.0228628	1006
16	rs56150157	A	G	0.0228628	1006
16	rs150076	A	C	0.277336	1006
16	rs112212403	G	A	0.0228628	1006
16	rs150075	A	G	0.385686	1006
16	rs153093	A	T	0.616302	1006
16	rs7194732	T	C	0.4334	1006
16	rs7190058	A	G	0.247515	1006
16	rs12925052	A	G	0.131213	1006
16	rs9937797	C	T	0.115308	1006
16	rs4781422	G	A	0.242545	1006
16	rs1898680	G	T	0.257455	1006
16	rs1898681	A	C	0.370775	1006
16	rs12934335	A	C	0.135189	1006
16	rs1438706	T	C	0.390656	1006
16	rs149782367	C	G	0.0129225	1006
16	rs1438705	A	G	0.397614	1006
16	rs12934993	A	C	0.15507	1006
16	rs34059757	G	C	0.130219	1006
16	rs153098	C	A	0.499006	1006
16	rs7185907	C	G	0.365805	1006
16	rs141149683	G	C	0.0129225	1006
16	rs75958188	T	C	0.0228628	1006
16	rs137973228	G	C	0.0129225	1006
16	rs12930725	C	A	0.131213	1006
16	rs4781423	C	T	0.408549	1006
16	rs117117654	G	C	0.0228628	1006
16	rs928971	T	G	0.139165	1006
16	rs928972	T	C	0.422465	1006
16	rs12918029	C	T	0.130219	1006
16	rs12918845	C	T	0.154076	1006
16	rs71390327	A	G	0.130219	1006
16	rs1438704	C	A	0.38668	1006
16	rs59328999	G	A	0.114314	1006
16	rs16961293	C	T	0.0238569	1006
16	rs916087	A	T	0.144135	1006
16	rs12919355	T	G	0.0795229	1006
16	rs6498387	C	G	0.389662	1006
16	rs75663473	A	G	0.0198807	1006
16	rs7206095	G	A	0.115308	1006
16	rs445244	T	A	0.0725646	1006
16	rs67162504	C	T	0.115308	1006
16	rs67027573	G	T	0.115308	1006
16	rs16961302	C	A	0.115308	1006
16	rs143421815	C	T	0.0129225	1006
16	rs55685188	T	G	0.0228628	1006
16	rs16961304	G	A	0.12326	1006
16	rs11075184	A	G	0.287276	1006
16	rs60970642	T	A	0.12326	1006
16	rs149423498	G	A	0.0228628	1006
16	rs9937811	T	C	0.146123	1006
16	rs9925159	C	A	0.12326	1006
16	rs66479481	G	T	0.12326	1006
16	rs9938045	A	G	0.12326	1006
16	rs9938051	A	G	0.146123	1006
16	rs422852	C	G	0.468191	1006
16	rs9927503	C	A	0.115308	1006
16	rs67685787	A	G	0.12326	1006
16	rs16961316	A	G	0.12326	1006
16	rs12928835	G	A	0.131213	1006
16	rs6498388	G	A	0.115308	1006
16	rs7202518	T	C	0.115308	1006
16	rs112276747	G	A	0.0168986	1006
16	rs138560494	G	A	0.0149105	1006
16	rs6498389	G	A	0.116302	1006
16	rs6498390	T	C	0.12326	1006
16	rs6498391	G	A	0.12326	1006
16	rs6498392	G	T	0.12326	1006
16	rs8060614	C	T	0.12326	1006
16	rs75147747	A	G	0.0228628	1006
16	rs8059579	G	A	0.27336	1006
16	rs16961344	T	C	0.12326	1006
16	rs56698258	T	C	0.12326	1006
16	rs59938446	G	C	0.12326	1006
16	rs57861850	A	G	0.12326	1006
16	rs60750855	A	G	0.12326	1006
16	rs67775089	A	G	0.12326	1006
16	rs67738272	A	G	0.124254	1006
16	rs66467356	A	G	0.12326	1006
16	rs67006739	A	G	0.12326	1006
16	rs7187047	C	A	0.116302	1006
16	rs7191106	G	A	0.125249	1006
16	rs28522364	A	G	0.125249	1006
16	rs4781424	T	C	0.146123	1006
16	rs4781425	A	G	0.150099	1006
16	rs112371857	C	A	0.0168986	1006
16	rs7187632	G	A	0.39662	1006
16	rs35924714	A	G	0.39662	1006
16	rs72786645	G	A	0.135189	1006
16	rs8049091	A	G	0.40159	1006
16	rs8049110	A	G	0.39662	1006
16	rs6498393	C	T	0.39662	1006
16	rs6498394	A	T	0.39662	1006
16	rs8049342	C	T	0.387674	1006
16	rs8054294	T	G	0.39662	1006
16	rs117746390	A	T	0.0119284	1006
16	rs75429859	C	G	0.0228628	1006
16	rs12708766	C	T	0.395626	1006
16	rs13334670	T	C	0.130219	1006
16	rs4781426	C	T	0.39662	1006
16	rs4780510	A	T	0.403579	1006
16	rs7187511	T	C	0.404573	1006
16	rs7187533	T	C	0.404573	1006
16	rs145973213	A	T	0.00695825	1006
16	rs2550565	A	G	0.406561	1006
16	rs2819692	G	A	0.144135	1006
16	rs35818265	A	G	0.407555	1006
16	rs35306247	C	T	0.407555	1006
16	rs2819688	A	G	0.407555	1006
16	rs2578579	C	G	0.407555	1006
16	rs2578580	T	C	0.407555	1006
16	rs2819687	G	C	0.406561	1006
16	rs10438542	A	G	0.145129	1006
16	rs203322	G	T	0.0646123	1006
16	rs9674386	A	T	0.269384	1006
16	rs75584858	T	G	0.0228628	1006
16	rs77735973	T	C	0.0178926	1006
16	rs10438543	A	G	0.146123	1006
16	rs75916145	G	A	0.0129225	1006
16	rs75033753	A	T	0.130219	1006
16	rs71390329	G	C	0.0318091	1006
16	rs77608659	C	T	0.0238569	1006
16	rs762780	T	C	0.428429	1006
16	rs984811	A	G	0.352883	1006
16	rs4781429	A	G	0.399602	1006
16	rs13331224	C	T	0.250497	1006
16	rs112510263	C	G	0.0218688	1006
16	rs12444395	C	T	0.0318091	1006
16	rs13331427	C	T	0.251491	1006
16	rs9926866	T	C	0.251491	1006
16	rs420619	T	C	0.501988	1006
16	rs372941	C	T	0.0785288	1006
16	rs395137	C	A	0.500994	1006
16	rs366242	A	G	0.500994	1006
16	rs2550563	T	C	0.170974	1006
16	rs149227	A	C	0.0785288	1006
16	rs2550562	T	C	0.170974	1006
16	rs74854989	T	A	0.0228628	1006
16	rs2819643	G	C	0.170974	1006
16	rs2550561	A	G	0.148111	1006
16	rs117389561	A	G	0.0228628	1006
16	rs1438707	G	C	0.170974	1006
16	rs12922227	A	G	0.249503	1006
16	rs1438708	C	T	0.170974	1006
16	rs55878502	A	G	0.170974	1006
16	rs148645610	C	A	0.0228628	1006
16	rs60829232	G	A	0.120278	1006
16	rs4781430	A	G	0.170974	1006
16	rs149928571	A	G	0.0168986	1006
16	rs77997550	T	G	0.0228628	1006
16	rs4781431	G	C	0.170974	1006
16	rs149228	A	C	0.201789	1006
16	rs153077	A	C	0.498012	1006
16	rs4781432	T	A	0.170974	1006
16	rs145234572	G	T	0.0228628	1006
16	rs4781433	G	A	0.16998	1006
16	rs4781436	G	A	0.0318091	1006
16	rs72786655	C	T	0.121272	1006
16	rs117273146	A	T	0.0198807	1006
16	rs6498397	T	C	0.147117	1006
16	rs6498398	C	T	0.16998	1006
16	rs55964705	G	C	0.0347913	1006
16	rs117448947	G	A	0.0159046	1006
16	rs8047055	G	T	0.16998	1006
16	rs59426483	G	A	0.147117	1006
16	rs60256156	T	C	0.147117	1006
16	rs7195991	C	A	0.170974	1006
16	rs7197051	A	G	0.148111	1006
16	rs111864053	A	T	0.0168986	1006
16	rs2098745	A	C	0.148111	1006
16	rs16961369	C	A	0.170974	1006
16	rs72786663	T	C	0.00596421	1006
16	rs35818065	G	T	0.127237	1006
16	rs7195597	G	T	0.219682	1006
16	rs34522947	T	C	0.128231	1006
16	rs17246453	T	C	0.120278	1006
16	rs75820139	A	T	0.0218688	1006
16	rs403898	C	T	0.590457	1006
16	rs117928327	A	G	0.0218688	1006
16	rs386013	C	T	0.331014	1006
16	rs28561966	C	T	0.218688	1006
16	rs369978	T	G	0.362823	1006
16	rs377027	C	G	0.363817	1006
16	rs56196016	C	T	0.0218688	1006
16	rs410055	C	T	0.365805	1006
16	rs56396226	C	A	0.0218688	1006
16	rs1149413	C	G	0.368787	1006
16	rs636844	A	T	0.703777	1006
16	rs78075544	C	A	0.0218688	1006
16	rs436065	A	G	0.369781	1006
16	rs74735020	C	T	0.0218688	1006
16	rs113877699	C	T	0.0168986	1006
16	rs396357	A	G	0.367793	1006
16	rs188519044	T	C	0.0218688	1006
16	rs149735375	C	T	0.0298211	1006
16	rs56406505	G	A	0.0347913	1006
16	rs436812	C	T	0.0626243	1006
16	rs384061	A	G	0.0626243	1006
16	rs146292543	G	C	0.0218688	1006
16	rs1149412	A	G	0.0626243	1006
16	rs1149411	C	A	0.346918	1006
16	rs118002447	C	T	0.0218688	1006
16	rs2856620	T	C	0.151093	1006
16	rs79836685	G	A	0.0198807	1006
16	rs1149410	A	G	0.366799	1006
16	rs117037815	C	T	0.0159046	1006
16	rs407146	C	A	0.365805	1006
16	rs1149409	T	C	0.365805	1006
16	rs1149408	G	A	0.365805	1006
16	rs1149407	G	A	0.365805	1006
16	rs1149406	T	C	0.365805	1006
16	rs1149405	T	C	0.365805	1006
16	rs56289035	A	T	0.367793	1006
16	rs387090	G	A	0.364811	1006
16	rs8055051	C	T	0.22167	1006
16	rs447922	C	G	0.371769	1006
16	rs395879	T	C	0.236581	1006
16	rs436339	A	G	0.267396	1006
16	rs415232	G	A	0.236581	1006
16	rs12930638	C	T	0.129225	1006
16	rs643670	T	C	0.236581	1006
16	rs591066	A	G	0.587475	1006
16	rs2819681	G	T	0.152087	1006
16	rs385140	G	T	0.236581	1006
16	rs431176	T	G	0.587475	1006
16	rs407593	G	A	0.0626243	1006
16	rs400844	T	A	0.0854871	1006
16	rs75577177	G	A	0.0218688	1006
16	rs113071006	T	G	0.0318091	1006
16	rs384971	T	C	0.470179	1006
16	rs114234317	G	A	0.0208748	1006
16	rs204022	T	A	0.632207	1006
16	rs204023	G	T	0.442346	1006
16	rs12932100	A	G	0.166004	1006
16	rs204024	A	C	0.704771	1006
16	rs76403603	C	G	0.0467197	1006
16	rs78313985	A	G	0.0467197	1006
16	rs139622175	C	T	0.0109344	1006
16	rs4635326	G	A	0.199801	1006
16	rs74014611	C	G	0.0208748	1006
16	rs74014612	C	T	0.0208748	1006
16	rs204025	T	C	0.795229	1006
16	rs111283035	C	A	0.0109344	1006
16	rs7204584	G	A	0.203777	1006
16	rs204026	G	C	0.781312	1006
16	rs140664189	C	T	0.0198807	1006
16	rs204027	A	G	0.781312	1006
16	rs204028	C	T	0.781312	1006
16	rs204029	A	G	0.787276	1006
16	rs10521100	A	G	0.0874751	1006
16	rs204030	G	A	0.312127	1006
16	rs204031	T	C	0.782306	1006
16	rs204032	G	A	0.782306	1006
16	rs8053943	A	G	0.204771	1006
16	rs1898685	G	A	0.129225	1006
16	rs2014956	C	T	0.188867	1006
16	rs1961448	T	G	0.129225	1006
16	rs169443	T	C	0.333996	1006
16	rs79466768	G	A	0.0457256	1006
16	rs2819641	T	C	0.185885	1006
16	rs2550560	C	T	0.17495	1006
16	rs2856621	G	A	0.136183	1006
16	rs138311010	G	A	0.0228628	1006
16	rs58502776	C	T	0.0457256	1006
16	rs204033	G	A	0.336978	1006
16	rs55734996	G	A	0.129225	1006
16	rs16961449	C	T	0.17495	1006
16	rs204034	A	G	0.815109	1006
16	rs112185461	C	G	0.0109344	1006
16	rs16961453	C	G	0.170974	1006
16	rs16961456	G	A	0.0457256	1006
16	rs16961458	C	A	0.17495	1006
16	rs113153731	G	C	0.0109344	1006
16	rs4781437	A	T	0.193837	1006
16	rs4780511	G	A	0.17495	1006
16	rs4781438	G	A	0.193837	1006
16	rs112979971	T	C	0.0109344	1006
16	rs112490622	T	C	0.193837	1006
16	rs11864853	G	C	0.193837	1006
16	rs153083	T	C	0.823062	1006
16	rs11865718	G	C	0.193837	1006
16	rs11862050	A	G	0.193837	1006
16	rs4386121	A	G	0.193837	1006
16	rs17247219	A	G	0.0129225	1006
16	rs111393193	T	C	0.0109344	1006
16	rs112171760	A	T	0.0109344	1006
16	rs112845211	C	T	0.0109344	1006
16	rs2578582	C	T	0.182903	1006
16	rs16961472	A	C	0.0109344	1006
16	rs153084	A	G	0.823062	1006
16	rs57933157	G	A	0.137177	1006
16	rs2819682	A	C	0.182903	1006
16	rs141572982	A	G	0.0109344	1006
16	rs2856624	T	G	0.183897	1006
16	rs183465299	G	T	0.0109344	1006
16	rs16961473	T	A	0.0109344	1006
16	rs140087192	T	G	0.0109344	1006
16	rs2578583	G	A	0.193837	1006
16	rs192361944	G	A	0.0109344	1006
16	rs7188910	C	T	0.202783	1006
16	rs181718721	C	T	0.0109344	1006
16	rs2578584	G	T	0.184891	1006
16	rs16961475	C	G	0.0467197	1006
16	rs2578585	G	C	0.135189	1006
16	rs2819684	T	C	0.192843	1006
16	rs12598852	G	A	0.082505	1006
16	rs78747450	G	C	0.192843	1006
16	rs11647787	G	A	0.0805169	1006
16	rs16961480	A	G	0.0109344	1006
16	rs4781439	C	T	0.163022	1006
16	rs4780513	G	C	0.156064	1006
16	rs147320588	C	T	0.0109344	1006
16	rs139254325	C	G	0.0109344	1006
16	rs149998448	T	C	0.0109344	1006
16	rs10521099	C	T	0.0447316	1006
16	rs16961496	T	G	0.0109344	1006
16	rs16961497	A	T	0.0109344	1006
16	rs143974720	G	A	0.0109344	1006
16	rs2042416	G	A	0.162028	1006
16	rs75941707	C	A	0.0188867	1006
16	rs149419033	G	A	0.0308151	1006
16	rs62027602	G	A	0.230616	1006
16	rs34342328	G	A	0.0119284	1006
16	rs115775297	G	A	0.0109344	1006
16	rs8048671	C	G	0.234592	1006
16	rs16961502	A	G	0.0248509	1006
16	rs204036	C	T	0.282306	1006
16	rs79214353	G	T	0.0178926	1006
16	rs204037	G	A	0.633201	1006
16	rs180908337	C	T	0.0109344	1006
16	rs431089	T	C	0.796223	1006
16	rs115473149	G	A	0.0188867	1006
16	rs12928591	G	A	0.083499	1006
16	rs146344623	C	T	0.0159046	1006
16	rs75443696	A	T	0.0159046	1006
16	rs2819685	G	C	0.167992	1006
16	rs67981434	G	A	0.168986	1006
16	rs75926039	C	G	0.0328032	1006
16	rs112785924	C	T	0.0367793	1006
16	rs67525003	C	T	0.156064	1006
16	rs76951937	A	G	0.125249	1006
16	rs34522561	A	G	0.365805	1006
16	rs2214255	C	G	0.173956	1006
16	rs2521804	T	G	0.617296	1006
16	rs11644359	C	T	0.158052	1006
16	rs8045753	T	C	0.177932	1006
16	rs2521803	T	G	0.0178926	1006
16	rs76433307	C	G	0.0308151	1006
16	rs409575	A	G	0.904573	1006
16	rs2856625	C	T	0.0198807	1006
16	rs112531655	T	C	0.11829	1006
16	rs12103085	G	T	0.0994036	1006
16	rs7192217	G	A	0.109344	1006
16	rs116859518	C	G	0.0139165	1006
16	rs6363	T	C	0.202783	1006
16	rs9938966	G	A	0.17992	1006
16	rs61064919	G	T	0.186879	1006
16	rs36035351	C	T	0.148111	1006
16	rs9302495	T	A	0.17992	1006
16	rs419008	T	C	0.836978	1006
16	rs2903251	C	T	0.17992	1006
16	rs16961532	A	C	0.0934394	1006
16	rs8054644	C	G	0.624254	1006
16	rs28542731	A	C	0.483101	1006
16	rs4780514	C	T	0.630219	1006
16	rs4780515	T	G	0.650099	1006
16	rs75238659	G	A	0.0636183	1006
16	rs150591576	C	A	0.0109344	1006
16	rs36080936	C	A	0.114314	1006
16	rs11639570	C	T	0.720676	1006
16	rs4781440	G	A	0.720676	1006
16	rs78017196	G	A	0.0178926	1006
16	rs6498399	T	C	0.724652	1006
16	rs6498400	T	G	0.724652	1006
16	rs12928384	A	G	0.159046	1006
16	rs7194260	C	T	0.535785	1006
16	rs76757421	C	T	0.0407555	1006
16	rs116854524	C	T	0.0109344	1006
16	rs28583411	C	T	0.184891	1006
16	rs4781441	C	G	0.628231	1006
16	rs4781442	T	G	0.963221	1006
16	rs7194266	G	C	0.185885	1006
16	rs8059366	T	C	0.184891	1006
16	rs117924708	C	T	0.0248509	1006
16	rs17175665	C	A	0.187873	1006
16	rs13380455	T	C	0.157058	1006
16	rs13380579	G	A	0.157058	1006
16	rs143174500	G	A	0.0467197	1006
16	rs55764394	G	A	0.192843	1006
16	rs142412307	C	T	0.0248509	1006
16	rs12445437	T	C	0.0924453	1006
16	rs112901063	A	G	0.0337972	1006
16	rs11861824	T	C	0.530815	1006
16	rs6498401	C	T	0.529821	1006
16	rs28557183	G	A	0.530815	1006
16	rs2214254	C	T	0.531809	1006
16	rs16961540	A	T	0.184891	1006
16	rs10521098	G	A	0.15507	1006
16	rs12921682	T	A	0.15507	1006
16	rs10492781	C	T	0.192843	1006
16	rs6498403	T	G	0.627237	1006
16	rs4306495	A	T	0.626243	1006
16	rs139886513	G	A	0.0139165	1006
16	rs2866322	G	T	0.626243	1006
16	rs2866323	A	G	0.607356	1006
16	rs714718	C	T	0.625249	1006
16	rs721664	G	C	0.534791	1006
16	rs721665	C	T	0.533797	1006
16	rs1468190	T	C	0.627237	1006
16	rs11863059	G	A	0.193837	1006
16	rs72788319	A	G	0.186879	1006
16	rs2106779	A	G	0.534791	1006
16	rs11863466	C	T	0.193837	1006
16	rs2158070	C	T	0.534791	1006
16	rs111218241	C	G	0.193837	1006
16	rs11864580	C	T	0.538767	1006
16	rs11861471	T	C	0.538767	1006
16	rs2521802	G	A	0.538767	1006
16	rs2819703	C	G	0.538767	1006
16	rs1468189	G	T	0.535785	1006
16	rs1468188	C	T	0.157058	1006
16	rs1859057	C	G	0.535785	1006
16	rs11649112	G	A	0.239563	1006
16	rs2214253	T	G	0.400596	1006
16	rs17261077	A	C	0.0924453	1006
16	rs757054	G	A	0.537773	1006
16	rs2010289	T	C	0.540755	1006
16	rs886248	C	T	0.538767	1006
16	rs886247	G	T	0.192843	1006
16	rs886246	C	T	0.538767	1006
16	rs4461059	T	C	0.440358	1006
16	rs4781443	C	T	0.345924	1006
16	rs17176060	T	C	0.0178926	1006
16	rs9302496	A	G	0.0924453	1006
16	rs9931129	G	A	0.630219	1006
16	rs7186876	G	A	0.631213	1006
16	rs16961600	A	G	0.347913	1006
16	rs7195552	A	C	0.633201	1006
16	rs12232403	T	C	0.634195	1006
16	rs17176182	A	C	0.0924453	1006
16	rs112316808	C	T	0.0178926	1006
16	rs2521801	T	C	0.287276	1006
16	rs4780516	A	G	0.0924453	1006
16	rs79565421	G	A	0.0477137	1006
16	rs17261392	T	C	0.0924453	1006
16	rs2819695	A	G	0.287276	1006
16	rs2521800	T	C	0.287276	1006
16	rs34621967	T	C	0.348907	1006
16	rs2866324	T	C	0.0924453	1006
16	rs7187663	A	T	0.890656	1006
16	rs11860101	A	T	0.287276	1006
16	rs62027636	G	C	0.285288	1006
16	rs11646840	G	A	0.539761	1006
16	rs2521799	C	G	0.137177	1006
16	rs2106778	T	C	0.634195	1006
16	rs2106777	T	C	0.634195	1006
16	rs73509242	A	G	0.054672	1006
16	rs62027637	A	G	0.0924453	1006
16	rs78896404	T	C	0.0924453	1006
16	rs72788343	C	T	0.138171	1006
16	rs72788344	C	G	0.140159	1006
16	rs9930759	C	A	0.321074	1006
16	rs142812579	C	T	0.0198807	1006
16	rs7186399	T	A	0.638171	1006
16	rs2819702	G	A	0.629225	1006
16	rs140270903	C	T	0.0298211	1006
16	rs12448390	G	A	0.0328032	1006
16	rs79886155	T	C	0.084493	1006
16	rs113633048	G	C	0.0178926	1006
16	rs2521798	A	G	0.189861	1006
16	rs117650272	G	A	0.0159046	1006
16	rs2521797	T	C	0.973161	1006
16	rs13333706	G	T	0.338966	1006
16	rs2819701	G	A	0.185885	1006
16	rs74997581	G	A	0.083499	1006
16	rs11641476	T	C	0.347913	1006
16	rs144438451	C	A	0.0188867	1006
16	rs7185853	A	G	0.888668	1006
16	rs67735303	C	G	0.188867	1006
16	rs112109816	A	T	0.0168986	1006
16	rs28703206	G	A	0.621272	1006
16	rs118144863	T	A	0.0188867	1006
16	rs12444369	C	G	0.102386	1006
16	rs6498404	G	A	0.620278	1006
16	rs729876	T	C	0.193837	1006
16	rs72788351	G	A	0.027833	1006
16	rs137916987	G	A	0.0159046	1006
16	rs78851065	C	T	0.0228628	1006
16	rs17261637	A	G	0.0228628	1006
16	rs4999991	T	C	0.191849	1006
16	rs11643350	G	A	0.0238569	1006
16	rs9888948	C	T	0.340954	1006
16	rs2214252	C	G	0.112326	1006
16	rs17176595	G	A	0.0228628	1006
16	rs2903252	C	T	0.33996	1006
16	rs112098239	G	A	0.0228628	1006
16	rs886244	C	T	0.338966	1006
16	rs17261747	G	T	0.0506958	1006
16	rs143695503	C	G	0.00497018	1006
16	rs17176658	A	G	0.0228628	1006
16	rs9940247	G	C	0.479125	1006
16	rs2819699	A	T	0.644135	1006
16	rs2819700	A	G	0.666998	1006
16	rs9921426	A	G	0.190855	1006
16	rs4781444	G	A	0.337972	1006
16	rs9926383	T	A	0.33996	1006
16	rs2819693	A	C	0.666998	1006
16	rs8047600	C	A	0.337972	1006
16	rs929222	G	C	0.666998	1006
16	rs11075188	G	A	0.456262	1006
16	rs4780517	A	G	0.45825	1006
16	rs11648837	G	A	0.341948	1006
16	rs12923857	T	C	0.341948	1006
16	rs12443738	G	T	0.115308	1006
16	rs4781446	T	A	0.115308	1006
16	rs78707002	C	T	0.00397614	1006
16	rs62027641	G	A	0.115308	1006
16	rs28695940	C	T	0.115308	1006
16	rs35029439	G	T	0.2167	1006
16	rs176077	C	T	0.522863	1006
16	rs111689459	A	C	0.0218688	1006
16	rs1634292	T	A	0.522863	1006
16	rs1634291	A	G	0.522863	1006
16	rs113363155	T	G	0.0238569	1006
16	rs176076	C	T	0.521869	1006
16	rs78979895	C	A	0.0218688	1006
16	rs150652361	A	C	0.0139165	1006
16	rs176075	G	A	0.520875	1006
16	rs176074	T	A	0.522863	1006
16	rs17262047	C	A	0.0218688	1006
16	rs176073	C	T	0.66004	1006
16	rs17262068	G	A	0.0218688	1006
16	rs2866325	G	A	0.408549	1006
16	rs111454965	G	A	0.135189	1006
16	rs176072	G	A	0.333996	1006
16	rs79997511	C	T	0.0139165	1006
16	rs176071	A	C	0.472167	1006
16	rs59381943	A	G	0.0785288	1006
16	rs176070	T	G	0.662028	1006
16	rs6362	A	G	0.661034	1006
16	rs146118846	T	C	0.0159046	1006
16	rs12448203	G	T	0.112326	1006
16	rs11647847	G	A	0.00994036	1006
16	rs11640195	G	A	0.33499	1006
16	rs58093903	T	C	0.112326	1006
16	rs12921163	G	A	0.659046	1006
16	rs12922570	C	T	0.661034	1006
16	rs12927171	A	G	0.661034	1006
16	rs75320095	G	A	0.0298211	1006
16	rs12926625	C	T	0.33499	1006
16	rs12927696	A	G	0.66004	1006
16	rs62027645	T	C	0.66004	1006
16	rs112311218	G	T	0.133201	1006
16	rs75545395	C	G	0.0188867	1006
16	rs58721552	G	T	0.133201	1006
16	rs112145218	C	T	0.0238569	1006
16	rs142385592	A	T	0.00894632	1006
16	rs67505493	C	G	0.0805169	1006
16	rs117241576	A	G	0.0377734	1006
16	rs55671657	T	G	0.114314	1006
16	rs72788367	C	A	0.026839	1006
16	rs72788369	A	T	0.0308151	1006
16	rs1015431	C	A	0.468191	1006
16	rs78747882	C	G	0.027833	1006
16	rs78157740	C	A	0.0497018	1006
16	rs8061642	A	C	0.664016	1006
16	rs16961706	C	G	0.0785288	1006
16	rs79244767	C	T	0.114314	1006
16	rs16961707	A	G	0.193837	1006
16	rs2106677	A	G	0.0884692	1006
16	rs16961710	C	T	0.0775348	1006
16	rs16961712	A	G	0.0775348	1006
16	rs16961713	A	C	0.0149105	1006
16	rs16961717	C	T	0.0785288	1006
16	rs66484745	T	G	0.0785288	1006
16	rs4294807	A	G	0.189861	1006
16	rs150829295	T	A	0.0397614	1006
16	rs1988632	G	T	0.61332	1006
16	rs1988633	T	C	0.530815	1006
16	rs117226964	G	A	0.0497018	1006
16	rs62029871	G	A	0.0815109	1006
16	rs55800448	G	A	0.0248509	1006
16	rs12446852	A	T	0.0815109	1006
16	rs143430598	T	A	0.0139165	1006
16	rs1002970	G	C	0.271372	1006
16	rs8044488	A	C	0.271372	1006
16	rs11639997	G	C	0.0188867	1006
16	rs11641383	C	G	0.0188867	1006
16	rs11647739	T	C	0.0188867	1006
16	rs11075189	T	C	0.525845	1006
16	rs150932337	A	G	0.0139165	1006
16	rs11641205	G	A	0.520875	1006
16	rs72788377	G	T	0.0188867	1006
16	rs11646865	A	G	0.520875	1006
16	rs8048831	G	A	0.159046	1006
16	rs11648421	A	G	0.0188867	1006
16	rs72771603	C	A	0.159046	1006
16	rs16961741	T	C	0.0188867	1006
16	rs16961744	T	C	0.0188867	1006
16	rs16961749	T	C	0.26839	1006
16	rs2214188	A	G	0.0815109	1006
16	rs72771606	A	G	0.159046	1006
16	rs180694399	G	A	0.00894632	1006
16	rs78391943	C	T	0.00894632	1006
16	rs12598965	A	G	0.523857	1006
16	rs7189350	C	T	0.787276	1006
16	rs78334706	G	A	0.0218688	1006
16	rs965299	C	T	0.787276	1006
16	rs7195242	T	C	0.184891	1006
16	rs72771607	C	G	0.0188867	1006
16	rs7199951	T	C	0.157058	1006
16	rs7200108	T	C	0.106362	1006
16	rs2158016	T	G	0.787276	1006
16	rs57045785	G	A	0.00894632	1006
16	rs58436033	G	C	0.157058	1006
16	rs1987874	C	T	0.680915	1006
16	rs9937916	A	G	0.027833	1006
16	rs79585316	T	C	0.0785288	1006
16	rs77274126	T	C	0.0785288	1006
16	rs1118517	T	G	0.78827	1006
16	rs4781448	C	G	0.787276	1006
16	rs72771609	T	C	0.0506958	1006
16	rs17262864	G	A	0.0785288	1006
16	rs145170885	A	G	0.0149105	1006
16	rs60545264	T	C	0.00894632	1006
16	rs62029872	C	A	0.0775348	1006
16	rs6498406	G	A	0.787276	1006
16	rs62029873	G	A	0.0775348	1006
16	rs34942903	G	C	0.0159046	1006
16	rs2188739	C	G	0.779324	1006
16	rs2188738	C	T	0.787276	1006
16	rs190222854	C	G	0.00894632	1006
16	rs72771610	T	C	0.0188867	1006
16	rs17177820	G	T	0.0775348	1006
16	rs2188737	C	T	0.789264	1006
16	rs12448427	C	T	0.186879	1006
16	rs75208756	T	A	0.00894632	1006
16	rs117734869	C	T	0.0228628	1006
16	rs11643544	A	G	0.0188867	1006
16	rs721304	C	G	0.762425	1006
16	rs77828433	C	A	0.0129225	1006
16	rs11649372	G	C	0.0188867	1006
16	rs17263080	C	T	0.154076	1006
16	rs739590	T	A	0.0775348	1006
16	rs739589	A	C	0.0775348	1006
16	rs145185120	C	G	0.00894632	1006
16	rs7189733	A	C	0.786282	1006
16	rs7194816	T	C	0.794235	1006
16	rs7199651	T	G	0.785288	1006
16	rs7199849	T	G	0.77336	1006
16	rs11648943	T	G	0.0178926	1006
16	rs118181696	G	A	0.0188867	1006
16	rs151087160	A	G	0.0188867	1006
16	rs7199161	G	A	0.687873	1006
16	rs62029874	G	A	0.0775348	1006
16	rs28798247	T	C	0.794235	1006
16	rs12934312	G	T	0.0328032	1006
16	rs12934317	G	C	0.0417495	1006
16	rs182324463	G	T	0.0775348	1006
16	rs113166688	T	C	0.635189	1006
16	rs57700676	G	A	0.0775348	1006
16	rs60977981	G	A	0.0785288	1006
16	rs72771617	G	A	0.15507	1006
16	rs59293684	G	C	0.0178926	1006
16	rs74010962	C	A	0.185885	1006
16	rs75953228	C	T	0.00894632	1006
16	rs9745380	T	C	0.792247	1006
16	rs79961721	A	G	0.0228628	1006
16	rs756981	A	G	0.789264	1006
16	rs77970216	G	A	0.00894632	1006
16	rs62029878	C	T	0.0775348	1006
16	rs62029879	C	T	0.0775348	1006
16	rs2866327	A	G	0.789264	1006
16	rs4781450	G	A	0.744533	1006
16	rs148361024	T	C	0.0119284	1006
16	rs9933204	A	G	0.710736	1006
16	rs8043808	G	A	0.710736	1006
16	rs8045880	A	G	0.710736	1006
16	rs1858993	G	A	0.710736	1006
16	rs1858992	C	T	0.476143	1006
16	rs1018891	G	A	0.789264	1006
16	rs28372154	C	T	0.0407555	1006
16	rs16961800	A	G	0.0407555	1006
16	rs16961803	C	T	0.0785288	1006
16	rs7203476	G	A	0.0407555	1006
16	rs7500393	T	C	0.791252	1006
16	rs7499377	G	A	0.110338	1006
16	rs7499665	A	G	0.791252	1006
16	rs4488432	G	A	0.789264	1006
16	rs76034422	G	A	0.0626243	1006
16	rs117107745	T	G	0.0188867	1006
16	rs8057829	G	A	0.157058	1006
16	rs2903303	T	A	0.787276	1006
16	rs2866471	A	G	0.789264	1006
16	rs16961811	A	T	0.00795229	1006
16	rs75383454	A	G	0.0188867	1006
16	rs117959664	C	T	0.0188867	1006
16	rs4781452	A	G	0.112326	1006
16	rs146000391	G	C	0.0188867	1006
16	rs9932946	A	G	0.787276	1006
16	rs117444386	A	C	0.0417495	1006
16	rs116930144	A	T	0.0328032	1006
16	rs1557722	C	T	0.787276	1006
16	rs8053751	G	A	0.513917	1006
16	rs2023769	T	C	0.789264	1006
16	rs2023768	G	A	0.770378	1006
16	rs112612688	T	C	0.0188867	1006
16	rs886218	T	C	0.789264	1006
16	rs138484375	A	G	0.0159046	1006
16	rs1468172	T	G	0.789264	1006
16	rs57217889	T	G	0.0765408	1006
16	rs142860349	C	G	0.0109344	1006
16	rs73511056	C	G	0.0188867	1006
16	rs117375372	A	G	0.0159046	1006
16	rs1468171	C	T	0.76839	1006
16	rs16961829	G	C	0.0765408	1006
16	rs78711479	T	A	0.0675944	1006
16	rs117380597	G	A	0.0159046	1006
16	rs2051741	G	A	0.789264	1006
16	rs7199376	T	C	0.00894632	1006
16	rs149199701	C	T	0.12326	1006
16	rs62029901	G	A	0.23161	1006
16	rs2051740	G	A	0.514911	1006
16	rs2051739	T	C	0.791252	1006
16	rs2051738	T	C	0.319085	1006
16	rs8045723	G	A	0.00894632	1006
16	rs61538414	G	A	0.109344	1006
16	rs77225405	C	T	0.0318091	1006
16	rs8057366	G	A	0.76839	1006
16	rs72771624	C	A	0.0328032	1006
16	rs9940052	A	G	0.00894632	1006
16	rs8058849	C	G	0.76839	1006
16	rs8059520	A	G	0.0178926	1006
16	rs9922111	T	G	0.00894632	1006
16	rs8059188	C	G	0.0178926	1006
16	rs73511065	T	C	0.0178926	1006
16	rs59230991	C	T	0.109344	1006
16	rs79697201	C	T	0.0377734	1006
16	rs6498408	G	A	0.757455	1006
16	rs7191416	A	G	0.786282	1006
16	rs3803619	C	A	0.771372	1006
16	rs6498409	T	C	0.969185	1006
16	rs2106678	T	C	0.774354	1006
16	rs2158017	T	C	0.666004	1006
16	rs143724453	C	A	0.0178926	1006
16	rs4781453	G	C	0.10835	1006
16	rs77393000	A	C	0.026839	1006
16	rs142912877	G	A	0.0159046	1006
16	rs117836361	T	A	0.0178926	1006
16	rs9796850	C	A	0.10835	1006
16	rs7195951	A	G	0.657058	1006
16	rs58550301	A	T	0.0188867	1006
16	rs60186078	A	G	0.0188867	1006
16	rs113290694	A	C	0.0198807	1006
16	rs12446115	C	T	0.0765408	1006
16	rs34533306	C	T	0.482107	1006
16	rs117339965	C	T	0.0149105	1006
16	rs58896030	G	A	0.00894632	1006
16	rs12325165	A	G	0.792247	1006
16	rs13337653	G	T	0.763419	1006
16	rs11647766	G	A	0.0159046	1006
16	rs58374387	G	A	0.109344	1006
16	rs57943959	T	G	0.0775348	1006
16	rs8045427	A	C	0.774354	1006
16	rs62028634	C	T	0.109344	1006
16	rs115461529	G	A	0.00894632	1006
16	rs13335881	A	C	0.770378	1006
16	rs8044617	G	A	0.786282	1006
16	rs80093504	A	C	0.00894632	1006
16	rs72771631	G	C	0.0218688	1006
16	rs145043028	G	C	0.0178926	1006
16	rs7192008	G	A	0.771372	1006
16	rs143009505	G	A	0.0168986	1006
16	rs4781454	A	G	0.78827	1006
16	rs4781455	G	C	0.786282	1006
16	rs145394919	G	C	0.0168986	1006
16	rs115286239	T	A	0.0168986	1006
16	rs114334819	G	A	0.0168986	1006
16	rs7199275	C	T	0.00894632	1006
16	rs4274420	G	A	0.158052	1006
16	rs72771636	G	T	0.0318091	1006
16	rs28470598	A	G	0.00894632	1006
16	rs2078954	C	T	0.786282	1006
16	rs7204032	G	C	0.0755467	1006
16	rs9931795	C	A	0.00894632	1006
16	rs2007923	T	C	0.786282	1006
16	rs1557721	T	C	0.771372	1006
16	rs114730118	G	C	0.0168986	1006
16	rs1158860	T	C	0.772366	1006
16	rs6498410	A	G	0.789264	1006
16	rs4781456	G	A	0.477137	1006
16	rs4781457	A	G	0.789264	1006
16	rs72771642	A	T	0.0318091	1006
16	rs72771643	A	C	0.0318091	1006
16	rs117932777	G	C	0.0178926	1006
16	rs78462954	C	T	0.0159046	1006
16	rs74987413	C	T	0.0168986	1006
16	rs75989022	G	A	0.0874751	1006
16	rs7206397	G	A	0.0168986	1006
16	rs7206809	G	A	0.0168986	1006
16	rs9888775	C	T	0.00894632	1006
16	rs72771644	A	G	0.0328032	1006
16	rs118063823	C	T	0.026839	1006
16	rs72771646	G	C	0.0328032	1006
16	rs11640680	C	G	0.292247	1006
16	rs11647608	C	G	0.0159046	1006
16	rs9889131	C	T	0.00894632	1006
16	rs9889009	T	G	0.00894632	1006
16	rs4781458	A	G	0.5	1006
16	rs116482334	A	G	0.00894632	1006
16	rs1989863	C	T	0.492048	1006
16	rs75672542	C	T	0.0168986	1006
16	rs75116029	T	G	0.0149105	1006
16	rs11862742	A	G	0.234592	1006
16	rs62028651	C	T	0.0109344	1006
16	rs75694415	C	T	0.0168986	1006
16	rs117672830	C	T	0.0109344	1006
16	rs11646506	T	C	0.0159046	1006
16	rs8044317	C	A	0.0258449	1006
16	rs734826	A	C	0.562624	1006
16	rs116082101	C	T	0.0168986	1006
16	rs16961865	A	G	0.0258449	1006
16	rs8049989	A	C	0.84493	1006
16	rs72771649	C	G	0.0318091	1006
16	rs72771650	T	C	0.175944	1006
16	rs111479552	A	G	0.175944	1006
16	rs112613842	C	T	0.175944	1006
16	rs9925642	C	T	0.295229	1006
16	rs61126653	A	T	0.175944	1006
16	rs147939339	G	C	0.00695825	1006
16	rs12448497	A	G	0.296223	1006
16	rs2866472	G	A	0.173956	1006
16	rs60833838	A	G	0.17495	1006
16	rs34878597	G	A	0.116302	1006
16	rs76905558	C	T	0.0129225	1006
16	rs76276570	A	G	0.00994036	1006
16	rs7202105	G	C	0.295229	1006
16	rs7204754	A	T	0.163022	1006
16	rs9930694	G	A	0.658052	1006
16	rs4781459	A	C	0.643141	1006
16	rs57174503	A	G	0.0308151	1006
16	rs4781460	C	T	0.737575	1006
16	rs4781461	A	G	0.737575	1006
16	rs11641181	A	G	0.183897	1006
16	rs4781462	T	G	0.302187	1006
16	rs4781463	G	A	0.735586	1006
16	rs4781464	T	C	0.304175	1006
16	rs4781465	C	T	0.0994036	1006
16	rs4781466	G	A	0.0994036	1006
16	rs72771656	C	T	0.157058	1006
16	rs185232109	C	G	0.0129225	1006
16	rs74445379	G	A	0.0994036	1006
16	rs9922017	C	T	0.191849	1006
16	rs17179132	G	A	0.0129225	1006
16	rs8044236	G	T	0.637177	1006
16	rs11641902	T	C	0.199801	1006
16	rs72771657	C	T	0.0198807	1006
16	rs4781467	G	A	0.301193	1006
16	rs111660763	C	T	0.0129225	1006
16	rs7193022	G	A	0.297217	1006
16	rs4781468	C	A	0.192843	1006
16	rs114561664	T	G	0.00795229	1006
16	rs56153775	G	A	0.26839	1006
16	rs12444207	A	G	0.0258449	1006
16	rs72771661	A	G	0.0407555	1006
16	rs11075193	C	A	0.161034	1006
16	rs145475208	C	T	0.0258449	1006
16	rs147613255	G	A	0.0119284	1006
16	rs145967921	A	G	0.00795229	1006
16	rs8050603	G	A	0.757455	1006
16	rs8051964	C	A	0.756461	1006
16	rs8052750	A	G	0.756461	1006
16	rs8052894	A	G	0.757455	1006
16	rs9937131	A	C	0.735586	1006
16	rs9926098	G	A	0.733598	1006
16	rs12597730	C	T	0.734592	1006
16	rs12597734	C	T	0.734592	1006
16	rs9921892	A	C	0.735586	1006
16	rs79904691	G	A	0.0149105	1006
16	rs78865075	C	T	0.0894632	1006
16	rs12598351	C	G	0.204771	1006
16	rs12596589	T	C	0.204771	1006
16	rs1468173	G	T	0.735586	1006
16	rs117541072	A	G	0.00795229	1006
16	rs8049029	C	G	0.735586	1006
16	rs80041025	T	G	0.205765	1006
16	rs4340321	A	C	0.114314	1006
16	rs2866474	T	C	0.759443	1006
16	rs2866475	A	G	0.736581	1006
16	rs4780519	G	A	0.736581	1006
16	rs11649219	C	T	0.736581	1006
16	rs11645327	T	G	0.736581	1006
16	rs71390339	G	A	0.162028	1006
16	rs2903304	T	G	0.735586	1006
16	rs7204469	A	G	0.758449	1006
16	rs7191159	T	G	0.758449	1006
16	rs7191163	T	C	0.758449	1006
16	rs4781469	T	C	0.758449	1006
16	rs4781470	C	T	0.758449	1006
16	rs11075194	A	G	0.456262	1006
16	rs12447729	T	C	0.758449	1006
16	rs12447179	A	G	0.758449	1006
16	rs2866476	C	G	0.752485	1006
16	rs2866477	A	G	0.755467	1006
16	rs2866478	C	A	0.755467	1006
16	rs2903305	A	G	0.755467	1006
16	rs2018463	G	C	0.754473	1006
16	rs111492569	A	G	0.0914513	1006
16	rs973463	A	C	0.754473	1006
16	rs13332161	G	A	0.213718	1006
16	rs117097940	C	T	0.0149105	1006
16	rs11647297	C	A	0.73161	1006
16	rs11647304	C	G	0.732604	1006
16	rs114640357	T	A	0.00795229	1006
16	rs113199593	A	G	0.0119284	1006
16	rs111580170	C	T	0.0129225	1006
16	rs139132744	T	C	0.0387674	1006
16	rs116090394	G	A	0.00795229	1006
16	rs2188742	T	C	0.280318	1006
16	rs112270475	C	G	0.0248509	1006
16	rs72771668	A	G	0.161034	1006
16	rs9989390	A	C	0.414513	1006
16	rs2866479	C	T	0.73161	1006
16	rs11075195	A	T	0.73161	1006
16	rs11075196	T	C	0.319085	1006
16	rs7191205	A	T	0.754473	1006
16	rs4781471	A	G	0.22664	1006
16	rs9989415	A	G	0.411531	1006
16	rs2866480	G	A	0.73161	1006
16	rs4781472	A	G	0.083499	1006
16	rs17179855	G	C	0.411531	1006
16	rs142498720	C	G	0.0427435	1006
16	rs55903843	C	G	0.16004	1006
16	rs147949497	T	C	0.0119284	1006
16	rs9921108	A	T	0.310139	1006
16	rs2097696	A	G	0.755467	1006
16	rs12935245	G	A	0.436382	1006
16	rs73519196	G	A	0.084493	1006
16	rs7192662	T	C	0.00894632	1006
16	rs13336109	C	T	0.307157	1006
16	rs60378429	C	T	0.307157	1006
16	rs7193707	C	A	0.417495	1006
16	rs7199289	T	C	0.43837	1006
16	rs12708770	A	G	0.43837	1006
16	rs12708771	C	T	0.43837	1006
16	rs74008959	A	C	0.00695825	1006
16	rs9929297	T	C	0.439364	1006
16	rs9936394	G	A	0.436382	1006
16	rs4781473	G	A	0.316103	1006
16	rs13338620	C	A	0.310139	1006
16	rs12919223	T	C	0.442346	1006
16	rs12933565	A	G	0.436382	1006
16	rs115847521	A	G	0.00695825	1006
16	rs4781474	G	T	0.752485	1006
16	rs9939995	C	T	0.442346	1006
16	rs77475361	G	C	0.00695825	1006
16	rs9934515	T	A	0.752485	1006
16	rs4781476	G	A	0.729622	1006
16	rs11646405	T	G	0.442346	1006
16	rs4781477	A	T	0.310139	1006
16	rs4781478	G	A	0.752485	1006
16	rs4781479	T	A	0.309145	1006
16	rs13330143	G	A	0.309145	1006
16	rs13330450	C	T	0.310139	1006
16	rs11643610	G	A	0.310139	1006
16	rs13339196	A	G	0.308151	1006
16	rs34390718	C	T	0.0377734	1006
16	rs2097695	C	A	0.440358	1006
16	rs9302498	A	G	0.751491	1006
16	rs12925619	T	C	0.914513	1006
16	rs12446796	G	A	0.751491	1006
16	rs35948927	G	T	0.286282	1006
16	rs11646588	G	A	0.157058	1006
16	rs34601537	G	A	0.287276	1006
16	rs146784713	A	G	0.0119284	1006
16	rs4781480	T	C	0.751491	1006
16	rs9302499	G	T	0.156064	1006
16	rs4781481	T	A	0.0695825	1006
16	rs9302500	C	G	0.157058	1006
16	rs999602	C	T	0.28827	1006
16	rs4780520	C	T	0.306163	1006
16	rs1005130	G	A	0.751491	1006
16	rs12931067	C	A	0.134195	1006
16	rs11075197	G	A	0.134195	1006
16	rs11075198	C	G	0.134195	1006
16	rs1001937	G	C	0.422465	1006
16	rs11643580	A	G	0.134195	1006
16	rs7202837	G	C	0.28827	1006
16	rs9921118	C	G	0.306163	1006
16	rs12935001	G	A	0.289264	1006
16	rs72771675	C	G	0.162028	1006
16	rs72771676	A	T	0.162028	1006
16	rs1858994	T	C	0.236581	1006
16	rs756986	C	T	0.729622	1006
16	rs756985	C	T	0.729622	1006
16	rs75555504	C	G	0.0477137	1006
16	rs62030174	T	C	0.0656064	1006
16	rs6498412	C	T	0.461233	1006
16	rs2188741	C	G	0.293241	1006
16	rs11645293	G	A	0.293241	1006
16	rs4780521	A	C	0.754473	1006
16	rs4781482	A	G	0.918489	1006
16	rs7192146	C	T	0.462227	1006
16	rs140944083	T	A	0.0228628	1006
16	rs74563815	C	T	0.0178926	1006
16	rs12444963	C	T	0.282306	1006
16	rs9925937	G	A	0.222664	1006
16	rs151214892	C	A	0.00695825	1006
16	rs756984	A	G	0.729622	1006
16	rs756983	A	G	0.434394	1006
16	rs756982	T	C	0.729622	1006
16	rs147030501	T	A	0.0258449	1006
16	rs7184709	A	T	0.457256	1006
16	rs7189760	T	C	0.456262	1006
16	rs9924830	A	G	0.45825	1006
16	rs148476712	G	C	0.00596421	1006
16	rs79612412	G	A	0.0218688	1006
16	rs79650830	G	A	0.0159046	1006
16	rs9673437	A	G	0.45825	1006
16	rs80251210	C	T	0.0129225	1006
16	rs4781483	A	C	0.0705765	1006
16	rs7200375	G	A	0.0228628	1006
16	rs12934506	C	G	0.436382	1006
16	rs12935565	A	G	0.435388	1006
16	rs17180814	G	A	0.0705765	1006
16	rs12934151	G	C	0.435388	1006
16	rs7185395	C	A	0.45825	1006
16	rs78385177	G	A	0.0705765	1006
16	rs1034623	C	T	0.733598	1006
16	rs1034622	C	A	0.45825	1006
16	rs7186403	C	T	0.45825	1006
16	rs118126992	G	A	0.0139165	1006
16	rs17180888	T	C	0.436382	1006
16	rs56121035	C	T	0.0397614	1006
16	rs76008915	G	T	0.0228628	1006
16	rs56360574	A	G	0.0397614	1006
16	rs11648498	T	C	0.521869	1006
16	rs11642207	C	T	0.524851	1006
16	rs78920949	G	A	0.0228628	1006
16	rs4781484	G	A	0.547714	1006
16	rs79286476	T	C	0.0715706	1006
16	rs77138637	T	G	0.0228628	1006
16	rs77731222	G	A	0.0228628	1006
16	rs12445961	T	C	0.0715706	1006
16	rs11648829	C	G	0.204771	1006
16	rs11645131	T	C	0.183897	1006
16	rs62030177	C	G	0.0357853	1006
16	rs2188744	G	A	0.54672	1006
16	rs2188743	G	A	0.54672	1006
16	rs17266222	G	A	0.248509	1006
16	rs2214189	T	C	0.54672	1006
16	rs9788787	G	T	0.54672	1006
16	rs9788886	A	G	0.0218688	1006
16	rs16961989	T	A	0.204771	1006
16	rs35801842	C	G	0.0715706	1006
16	rs11075199	G	T	0.54672	1006
16	rs10852366	C	T	0.525845	1006
16	rs78918436	C	T	0.0715706	1006
16	rs17266362	G	C	0.0715706	1006
16	rs2040381	T	C	0.54672	1006
16	rs79180713	C	T	0.0218688	1006
16	rs75218832	G	A	0.0218688	1006
16	rs16961992	A	G	0.0218688	1006
16	rs4781485	G	A	0.570577	1006
16	rs9938522	A	T	0.499006	1006
16	rs9940690	T	A	0.204771	1006
16	rs2866482	C	T	0.272366	1006
16	rs2866483	A	G	0.272366	1006
16	rs2866484	T	C	0.571571	1006
16	rs9930534	C	T	0.204771	1006
16	rs12600288	A	G	0.204771	1006
16	rs17266493	T	C	0.0715706	1006
16	rs72771683	G	A	0.0427435	1006
16	rs117325962	C	T	0.0477137	1006
16	rs62030178	G	A	0.0347913	1006
16	rs11863151	C	G	0.203777	1006
16	rs16961998	G	A	0.0218688	1006
16	rs62030179	C	T	0.275348	1006
16	rs4781487	A	G	0.328032	1006
16	rs113059107	G	A	0.127237	1006
16	rs4781488	T	C	0.0705765	1006
16	rs28634589	A	G	0.243539	1006
16	rs28631167	C	G	0.202783	1006
16	rs4781489	C	T	0.0705765	1006
16	rs4781490	G	A	0.346918	1006
16	rs9939898	C	T	0.202783	1006
16	rs55980182	C	G	0.276342	1006
16	rs1235771	C	T	0.915507	1006
16	rs59891255	G	C	0.346918	1006
16	rs1235770	A	G	0.215706	1006
16	rs16962009	G	C	0.548708	1006
16	rs145253095	C	T	0.0119284	1006
16	rs1235769	A	G	0.915507	1006
16	rs80224729	T	C	0.0218688	1006
16	rs72771689	T	C	0.0427435	1006
16	rs6498413	C	G	0.251491	1006
16	rs6498414	G	C	0.251491	1006
16	rs6498415	T	C	0.27336	1006
16	rs8060409	C	G	0.251491	1006
16	rs8044088	C	T	0.27336	1006
16	rs74684345	A	G	0.0109344	1006
16	rs9925592	T	C	0.301193	1006
16	rs9925850	A	G	0.301193	1006
16	rs8050865	C	G	0.302187	1006
16	rs57029522	T	A	0.302187	1006
16	rs8051802	A	G	0.301193	1006
16	rs57036036	T	C	0.301193	1006
16	rs117314718	G	A	0.0248509	1006
16	rs6498417	A	G	0.301193	1006
16	rs17273402	A	T	0.0188867	1006
16	rs6498418	A	G	0.301193	1006
16	rs112170230	T	C	0.0139165	1006
16	rs73522963	G	A	0.0218688	1006
16	rs9932015	A	T	0.266402	1006
16	rs8063810	A	C	0.267396	1006
16	rs8046797	C	A	0.244533	1006
16	rs76914846	A	G	0.0218688	1006
16	rs1981453	C	T	0.352883	1006
16	rs11865401	T	G	0.266402	1006
16	rs11866333	T	C	0.266402	1006
16	rs1986070	G	A	0.266402	1006
16	rs1013040	C	A	0.244533	1006
16	rs916068	C	G	0.266402	1006
16	rs727138	T	G	0.981113	1006
16	rs916069	G	A	0.266402	1006
16	rs916070	A	G	0.293241	1006
16	rs717212	C	T	0.0218688	1006
16	rs2078548	A	G	0.265408	1006
16	rs78082546	G	T	0.0258449	1006
16	rs62030197	T	A	0.242545	1006
16	rs28541889	C	T	0.242545	1006
16	rs6498419	C	T	0.242545	1006
16	rs78389380	A	G	0.0944334	1006
16	rs13331782	G	A	0.223658	1006
16	rs8052774	A	G	0.225646	1006
16	rs8050988	G	A	0.225646	1006
16	rs79793449	T	G	0.0228628	1006
16	rs9939135	A	G	0.332008	1006
16	rs7197174	G	C	0.153082	1006
16	rs9939222	A	G	0.332008	1006
16	rs11648953	A	G	0.224652	1006
16	rs112977023	G	A	0.0934394	1006
16	rs59276485	T	C	0.247515	1006
16	rs9931516	C	T	0.699801	1006
16	rs62030199	A	G	0.084493	1006
16	rs67466480	T	G	0.0506958	1006
16	rs16962113	C	T	0.248509	1006
16	rs58361428	T	A	0.224652	1006
16	rs112924053	T	G	0.0248509	1006
16	rs8046577	G	A	0.224652	1006
16	rs17273968	T	G	0.225646	1006
16	rs7200899	T	C	0.331014	1006
16	rs60853255	C	T	0.224652	1006
16	rs11647961	C	G	0.153082	1006
16	rs62030202	G	A	0.224652	1006
16	rs76579655	C	T	0.0218688	1006
16	rs11863010	A	G	0.246521	1006
16	rs75642359	T	C	0.0258449	1006
16	rs9889096	T	G	0.307157	1006
16	rs9922475	G	A	0.185885	1006
16	rs4780523	T	C	0.790258	1006
16	rs10852367	T	C	0.700795	1006
16	rs12596711	G	A	0.224652	1006
16	rs12599711	T	C	0.225646	1006
16	rs2157022	C	G	0.809145	1006
16	rs7199581	A	G	0.808151	1006
16	rs62030204	A	C	0.225646	1006
16	rs7199302	C	A	0.22664	1006
16	rs12708772	T	C	0.582505	1006
16	rs1970767	C	T	0.717694	1006
16	rs147159127	G	C	0.0596421	1006
16	rs74946369	T	G	0.0596421	1006
16	rs12598524	A	G	0.0596421	1006
16	rs11859355	G	A	0.34493	1006
16	rs9937842	T	G	0.34493	1006
16	rs9925478	C	G	0.34493	1006
16	rs35899517	A	G	0.27336	1006
16	rs10521096	C	T	0.27336	1006
16	rs10492776	A	C	0.34493	1006
16	rs56247127	A	G	0.343936	1006
16	rs4781494	G	C	0.803181	1006
16	rs4781495	G	C	0.27336	1006
16	rs13330735	T	A	0.343936	1006
16	rs13330778	T	C	0.34493	1006
16	rs13339654	A	G	0.34493	1006
16	rs13330788	T	G	0.0735586	1006
16	rs11859054	A	G	0.343936	1006
16	rs2157023	C	T	0.274354	1006
16	rs2157024	A	G	0.274354	1006
16	rs11864022	C	A	0.342942	1006
16	rs78867626	C	T	0.0308151	1006
16	rs62030206	G	C	0.111332	1006
16	rs1041863	T	C	0.275348	1006
16	rs2226995	C	G	0.111332	1006
16	rs1013330	G	A	0.342942	1006
16	rs1013331	C	A	0.342942	1006
16	rs113428745	A	G	0.0109344	1006
16	rs77873424	A	G	0.0178926	1006
16	rs145211873	A	T	0.0596421	1006
16	rs28437770	A	G	0.342942	1006
16	rs16962129	G	A	0.111332	1006
16	rs28501162	C	A	0.342942	1006
16	rs13338621	G	T	0.342942	1006
16	rs1016737	A	G	0.0238569	1006
16	rs9921617	G	A	0.342942	1006
16	rs9934874	T	A	0.342942	1006
16	rs11641984	A	G	0.276342	1006
16	rs16962153	A	G	0.342942	1006
16	rs16962155	A	G	0.343936	1006
16	rs75068552	G	C	0.0974155	1006
16	rs56245004	G	A	0.0596421	1006
16	rs16962157	T	C	0.0725646	1006
16	rs8059308	C	T	0.0735586	1006
16	rs9940829	A	T	0.341948	1006
16	rs2157025	T	G	0.16998	1006
16	rs1547403	G	A	0.343936	1006
16	rs11645390	C	T	0.2167	1006
16	rs1547404	C	G	0.342942	1006
16	rs4781497	G	C	0.0596421	1006
16	rs62030208	G	A	0.0198807	1006
16	rs16962161	A	G	0.341948	1006
16	rs117730713	C	T	0.0129225	1006
16	rs11646516	G	A	0.158052	1006
16	rs76382956	G	A	0.0109344	1006
16	rs16962168	T	A	0.341948	1006
16	rs1547405	A	G	0.341948	1006
16	rs111521180	G	A	0.0238569	1006
16	rs13333495	A	G	0.341948	1006
16	rs4781498	G	A	0.0735586	1006
16	rs146436845	G	A	0.00894632	1006
16	rs8056164	G	T	0.2167	1006
16	rs11075202	G	A	0.0596421	1006
16	rs71390342	T	C	0.0666004	1006
16	rs13330029	C	T	0.341948	1006
16	rs13338837	A	T	0.342942	1006
16	rs13333934	C	A	0.616302	1006
16	rs13330249	T	C	0.341948	1006
16	rs16962190	G	C	0.342942	1006
16	rs72773529	T	C	0.342942	1006
16	rs997593	A	G	0.111332	1006
16	rs998231	G	A	0.275348	1006
16	rs998232	G	C	0.619284	1006
16	rs147740636	T	C	0.0208748	1006
16	rs12447229	G	A	0.0745527	1006
16	rs2213264	C	T	0.276342	1006
16	rs8047919	G	T	0.0745527	1006
16	rs2226996	A	G	0.27833	1006
16	rs11646275	G	A	0.2167	1006
16	rs9935197	C	A	0.342942	1006
16	rs9934680	G	A	0.342942	1006
16	rs78456650	G	T	0.0745527	1006
16	rs9937615	C	G	0.812127	1006
16	rs9929990	T	C	0.535785	1006
16	rs9927913	A	T	0.195825	1006
16	rs9930242	T	C	0.194831	1006
16	rs76693260	G	T	0.0596421	1006
16	rs192325246	G	T	0.0139165	1006
16	rs118018992	T	C	0.0129225	1006
16	rs16962221	G	A	0.341948	1006
16	rs147732396	A	G	0.0139165	1006
16	rs8046639	A	C	0.535785	1006
16	rs8046788	A	T	0.0745527	1006
16	rs74009023	C	G	0.0745527	1006
16	rs144887953	T	G	0.0188867	1006
16	rs28371844	G	A	0.0745527	1006
16	rs2903306	A	G	0.416501	1006
16	rs4595785	A	G	0.416501	1006
16	rs8055688	G	T	0.7167	1006
16	rs2903307	T	C	0.715706	1006
16	rs62030248	C	T	0.122266	1006
16	rs9928897	C	T	0.0586481	1006
16	rs113688919	T	C	0.0149105	1006
16	rs76457234	T	C	0.00596421	1006
16	rs62030249	A	G	0.117296	1006
16	rs2866485	T	G	0.417495	1006
16	rs147469158	C	T	0.028827	1006
16	rs58645304	A	G	0.341948	1006
16	rs2105839	A	T	0.415507	1006
16	rs12929346	T	C	0.277336	1006
16	rs2866486	C	G	0.416501	1006
16	rs9921860	G	A	0.341948	1006
16	rs117207137	A	G	0.0258449	1006
16	rs743655	C	A	0.416501	1006
16	rs743656	G	A	0.0735586	1006
16	rs11646812	A	T	0.277336	1006
16	rs9888835	C	T	0.0735586	1006
16	rs9302502	T	C	0.342942	1006
16	rs9940933	T	C	0.0735586	1006
16	rs73524906	C	G	0.0238569	1006
16	rs62030250	G	A	0.0188867	1006
16	rs73524908	C	T	0.0238569	1006
16	rs7194750	A	T	0.717694	1006
16	rs7195117	A	G	0.599404	1006
16	rs183987292	C	T	0.00994036	1006
16	rs16962232	C	G	0.0238569	1006
16	rs149078784	C	T	0.0129225	1006
16	rs73524911	T	C	0.0238569	1006
16	rs117966094	C	G	0.0119284	1006
16	rs7185053	A	C	0.831014	1006
16	rs17275798	A	G	0.0109344	1006
16	rs4309380	C	T	0.171968	1006
16	rs928962	A	G	0.582505	1006
16	rs2226997	C	T	0.0586481	1006
16	rs928963	C	A	0.410537	1006
16	rs928964	C	T	0.272366	1006
16	rs9924758	G	C	0.658052	1006
16	rs72773534	C	T	0.171968	1006
16	rs17190872	T	C	0.170974	1006
16	rs72773535	C	T	0.171968	1006
16	rs9927218	G	A	0.247515	1006
16	rs7197159	C	T	0.297217	1006
16	rs55838874	G	C	0.0437376	1006
16	rs2866487	A	G	0.717694	1006
16	rs4436764	G	A	0.249503	1006
16	rs7192468	A	T	0.214712	1006
16	rs72773536	A	G	0.230616	1006
16	rs4780524	C	T	0.0586481	1006
16	rs72773537	C	A	0.0198807	1006
16	rs10492775	T	C	0.0765408	1006
16	rs10521095	G	A	0.27336	1006
16	rs12928054	G	T	0.214712	1006
16	rs75042184	A	G	0.0258449	1006
16	rs55791043	A	G	0.16998	1006
16	rs12933214	C	A	0.214712	1006
16	rs28507585	G	A	0.247515	1006
16	rs6498423	G	A	0.272366	1006
16	rs62030253	C	T	0.110338	1006
16	rs6498424	A	C	0.856859	1006
16	rs75738180	C	A	0.0755467	1006
16	rs78913672	T	A	0.0248509	1006
16	rs55783534	G	A	0.16998	1006
16	rs77585596	A	C	0.0596421	1006
16	rs7185999	C	T	0.239563	1006
16	rs6498425	C	T	0.246521	1006
16	rs74416834	G	A	0.0109344	1006
16	rs7184849	G	A	0.170974	1006
16	rs11864841	G	A	0.0795229	1006
16	rs2027817	T	C	0.523857	1006
16	rs35043672	T	C	0.0725646	1006
16	rs35618077	C	G	0.0705765	1006
16	rs182137024	A	G	0.0139165	1006
16	rs56129325	T	C	0.0228628	1006
16	rs8046896	T	C	0.816103	1006
16	rs11639649	C	A	0.0785288	1006
16	rs11648769	A	G	0.815109	1006
16	rs10459785	A	T	0.813121	1006
16	rs56280956	G	A	0.0765408	1006
16	rs10459786	T	C	0.814115	1006
16	rs62030255	G	C	0.134195	1006
16	rs74245962	T	A	0.17495	1006
16	rs8062056	G	C	0.636183	1006
16	rs9924727	T	A	0.366799	1006
16	rs10459771	T	C	0.289264	1006
16	rs144486604	C	G	0.0248509	1006
16	rs10459787	T	C	0.289264	1006
16	rs9302503	C	G	0.366799	1006
16	rs113107907	G	A	0.138171	1006
16	rs9302504	C	A	0.813121	1006
16	rs112487449	C	A	0.0248509	1006
16	rs78223724	C	G	0.0139165	1006
16	rs72773545	G	A	0.0775348	1006
16	rs4781499	A	G	0.15507	1006
16	rs7201449	T	C	0.316103	1006
16	rs4781500	T	C	0.366799	1006
16	rs9937896	C	A	0.0775348	1006
16	rs73524919	G	C	0.130219	1006
16	rs34836534	A	T	0.0616302	1006
16	rs72773546	A	G	0.138171	1006
16	rs56379196	A	G	0.21173	1006
16	rs72773548	C	G	0.0785288	1006
16	rs77978561	A	G	0.0129225	1006
16	rs4781501	T	C	0.814115	1006
16	rs4781502	A	C	0.814115	1006
16	rs4781503	A	C	0.0775348	1006
16	rs4467059	C	T	0.676938	1006
16	rs62026962	A	T	0.137177	1006
16	rs11641807	G	A	0.0785288	1006
16	rs8057032	T	C	0.676938	1006
16	rs62026963	A	G	0.140159	1006
16	rs9921139	T	C	0.677932	1006
16	rs9928158	G	A	0.677932	1006
16	rs34068142	C	T	0.203777	1006
16	rs9888939	C	T	0.0785288	1006
16	rs3919422	C	T	0.176938	1006
16	rs4603544	A	G	0.694831	1006
16	rs72773552	A	G	0.0785288	1006
16	rs9932034	C	G	0.692843	1006
16	rs62026964	A	G	0.122266	1006
16	rs916071	C	A	0.814115	1006
16	rs72773554	T	C	0.141153	1006
16	rs916072	A	G	0.694831	1006
16	rs72773555	C	T	0.141153	1006
16	rs17191399	T	A	0.150099	1006
16	rs16962265	G	C	0.176938	1006
16	rs1894379	C	T	0.285288	1006
16	rs1894380	A	G	0.11332	1006
16	rs72773557	C	T	0.0785288	1006
16	rs16962268	A	G	0.11332	1006
16	rs75164991	G	T	0.0377734	1006
16	rs113316062	G	A	0.0139165	1006
16	rs9924993	G	A	0.814115	1006
16	rs12162088	A	G	0.173956	1006
16	rs16962270	A	T	0.173956	1006
16	rs11642938	C	G	0.0785288	1006
16	rs10744978	G	A	0.814115	1006
16	rs72773562	T	C	0.145129	1006
16	rs28686928	T	C	0.374751	1006
16	rs28450998	A	T	0.374751	1006
16	rs17191581	A	G	0.151093	1006
16	rs16962278	A	G	0.116302	1006
16	rs143641922	T	A	0.0139165	1006
16	rs72773563	G	A	0.171968	1006
16	rs55726730	C	G	0.432406	1006
16	rs8062888	A	C	0.375746	1006
16	rs8051180	T	C	0.529821	1006
16	rs56292606	A	C	0.145129	1006
16	rs56333154	A	G	0.026839	1006
16	rs11645815	C	T	0.373757	1006
16	rs74779535	A	C	0.0934394	1006
16	rs62027020	G	A	0.143141	1006
16	rs79747335	C	T	0.0934394	1006
16	rs8051094	G	A	0.378728	1006
16	rs2157027	G	T	0.115308	1006
16	rs11647064	G	T	0.371769	1006
16	rs715063	C	T	0.373757	1006
16	rs4353466	C	A	0.0944334	1006
16	rs8056716	G	A	0.37674	1006
16	rs55663836	T	C	0.158052	1006
16	rs72640403	T	C	0.0795229	1006
16	rs8059451	C	G	0.695825	1006
16	rs113718420	A	G	0.0497018	1006
16	rs113695122	T	C	0.185885	1006
16	rs113204774	C	G	0.0238569	1006
16	rs117284913	G	A	0.0159046	1006
16	rs34289901	C	A	0.209742	1006
16	rs16962282	C	T	0.10835	1006
16	rs16962285	G	T	0.10338	1006
16	rs62027022	C	T	0.026839	1006
16	rs35256310	C	T	0.10338	1006
16	rs34050674	G	A	0.104374	1006
16	rs34640498	G	C	0.129225	1006
16	rs16962290	A	G	0.0576541	1006
16	rs4781505	C	T	0.658052	1006
16	rs12930773	T	C	0.632207	1006
16	rs72773567	G	A	0.028827	1006
16	rs6498427	G	A	0.78827	1006
16	rs2866488	C	T	0.392644	1006
16	rs9929234	A	G	0.232604	1006
16	rs2226992	C	T	0.259443	1006
16	rs1547400	G	A	0.789264	1006
16	rs11640637	G	T	0.0437376	1006
16	rs1547401	G	C	0.104374	1006
16	rs1547402	T	C	0.659046	1006
16	rs116334803	G	A	0.027833	1006
16	rs6498428	T	G	0.23161	1006
16	rs7194535	C	A	0.10338	1006
16	rs60630319	A	G	0.289264	1006
16	rs34785597	C	G	0.10835	1006
16	rs12596110	T	C	0.027833	1006
16	rs8060172	A	G	0.793241	1006
16	rs117377885	G	A	0.0178926	1006
16	rs12596697	T	A	0.027833	1006
16	rs2226993	G	T	0.107356	1006
16	rs2213263	A	G	0.107356	1006
16	rs72773576	C	G	0.132207	1006
16	rs6498429	T	C	0.425447	1006
16	rs72773578	A	G	0.132207	1006
16	rs1573628	T	C	0.559642	1006
16	rs72773580	G	A	0.128231	1006
16	rs12931103	C	G	0.104374	1006
16	rs4356465	C	G	0.416501	1006
16	rs75765139	A	G	0.0178926	1006
16	rs12935543	C	T	0.111332	1006
16	rs2903308	A	G	0.482107	1006
16	rs62035241	C	A	0.0337972	1006
16	rs72773581	C	T	0.129225	1006
16	rs35742252	C	T	0.105368	1006
16	rs16962355	A	T	0.106362	1006
16	rs2001025	T	C	0.771372	1006
16	rs7188326	T	C	0.370775	1006
16	rs8063481	C	T	0.370775	1006
16	rs8064185	A	G	0.370775	1006
16	rs8043735	A	G	0.370775	1006
16	rs8063939	C	G	0.370775	1006
16	rs7498123	C	T	0.105368	1006
16	rs71390343	C	T	0.0815109	1006
16	rs62035242	T	C	0.0328032	1006
16	rs6498432	G	T	0.370775	1006
16	rs34102220	A	G	0.107356	1006
16	rs35091105	G	A	0.107356	1006
16	rs35159800	G	A	0.107356	1006
16	rs12708777	A	C	0.164016	1006
16	rs7188842	G	A	0.107356	1006
16	rs1540270	C	T	0.478131	1006
16	rs62035243	C	T	0.027833	1006
16	rs72773585	G	A	0.127237	1006
16	rs1540271	C	T	0.370775	1006
16	rs9936808	G	C	0.370775	1006
16	rs6498433	T	C	0.107356	1006
16	rs9936868	G	T	0.366799	1006
16	rs8054371	C	T	0.107356	1006
16	rs9930070	T	A	0.369781	1006
16	rs8053363	G	A	0.107356	1006
16	rs8054715	C	A	0.107356	1006
16	rs8054716	C	G	0.10835	1006
16	rs11647658	G	T	0.477137	1006
16	rs8055506	C	T	0.109344	1006
16	rs12933124	G	C	0.107356	1006
16	rs16962377	G	C	0.127237	1006
16	rs16962380	C	T	0.127237	1006
16	rs72773589	T	C	0.127237	1006
16	rs28419457	T	G	0.370775	1006
16	rs144402837	C	T	0.00795229	1006
16	rs9923278	C	T	0.162028	1006
16	rs13335916	A	G	0.371769	1006
16	rs6498435	G	T	0.607356	1006
16	rs6498436	T	C	0.481113	1006
16	rs16962391	A	G	0.127237	1006
16	rs62037169	G	A	0.027833	1006
16	rs72773590	G	C	0.124254	1006
16	rs7192382	G	C	0.76839	1006
16	rs8056758	C	T	0.147117	1006
16	rs2226994	G	A	0.38668	1006
16	rs62037170	A	G	0.027833	1006
16	rs9929188	C	T	0.234592	1006
16	rs114342736	T	C	0.0576541	1006
16	rs9929189	C	T	0.0586481	1006
16	rs9929196	C	T	0.232604	1006
16	rs9921600	T	A	0.0576541	1006
16	rs4362375	C	T	0.0497018	1006
16	rs12935624	G	C	0.11829	1006
16	rs4632116	T	C	0.367793	1006
16	rs4354920	G	A	0.0497018	1006
16	rs4419049	A	G	0.0497018	1006
16	rs72773596	A	C	0.0497018	1006
16	rs16962397	G	A	0.139165	1006
16	rs117986348	C	T	0.026839	1006
16	rs16962403	C	A	0.194831	1006
16	rs72773597	C	G	0.195825	1006
16	rs16962405	T	C	0.05666	1006
16	rs16962406	G	C	0.138171	1006
16	rs8046925	G	A	0.167992	1006
16	rs8047115	G	A	0.370775	1006
16	rs7189893	C	A	0.133201	1006
16	rs6498437	A	T	0.194831	1006
16	rs79389591	T	C	0.0685885	1006
16	rs55760346	C	T	0.133201	1006
16	rs1079716	C	A	0.372763	1006
16	rs4780525	T	C	0.17992	1006
16	rs2903365	T	C	0.373757	1006
16	rs4389129	A	G	0.05666	1006
16	rs13335697	A	G	0.189861	1006
16	rs113144320	G	A	0.054672	1006
16	rs35160382	G	C	0.119284	1006
16	rs13331468	G	A	0.05666	1006
16	rs13331516	G	T	0.05666	1006
16	rs72775303	A	G	0.133201	1006
16	rs73508214	G	A	0.0576541	1006
16	rs75031178	T	C	0.05666	1006
16	rs16953168	T	C	0.190855	1006
16	rs71388743	C	A	0.054672	1006
16	rs73508215	A	G	0.05666	1006
16	rs148374997	A	C	0.0437376	1006
16	rs12599737	A	G	0.372763	1006
16	rs141555490	T	C	0.05666	1006
16	rs4352034	A	G	0.372763	1006
16	rs2866723	C	T	0.372763	1006
16	rs12446286	C	G	0.05666	1006
16	rs2903366	A	G	0.177932	1006
16	rs12447070	C	A	0.05666	1006
16	rs8051217	T	C	0.190855	1006
16	rs6498438	C	T	0.371769	1006
16	rs8045026	G	A	0.190855	1006
16	rs117889653	T	A	0.0159046	1006
16	rs28626863	A	C	0.05666	1006
16	rs117494219	C	T	0.0516899	1006
16	rs6498439	T	C	0.371769	1006
16	rs12447878	C	T	0.0576541	1006
16	rs12445096	A	T	0.0576541	1006
16	rs72775306	G	A	0.133201	1006
16	rs12447987	C	T	0.0576541	1006
16	rs72775307	C	A	0.133201	1006
16	rs72775308	C	T	0.133201	1006
16	rs72775309	T	C	0.133201	1006
16	rs1963675	C	T	0.171968	1006
16	rs1015991	T	A	0.143141	1006
16	rs16962423	G	T	0.05666	1006
16	rs7205621	G	C	0.371769	1006
16	rs34039447	G	T	0.0248509	1006
16	rs28595324	T	C	0.0616302	1006
16	rs12446943	A	T	0.05666	1006
16	rs7190295	A	G	0.370775	1006
16	rs9924768	C	G	0.05666	1006
16	rs142845043	A	G	0.0119284	1006
16	rs16962427	A	G	0.0526839	1006
16	rs8048665	G	A	0.133201	1006
16	rs72775310	T	C	0.100398	1006
16	rs79203644	G	A	0.0576541	1006
16	rs146592905	C	T	0.0238569	1006
16	rs151334794	T	G	0.05666	1006
16	rs28414237	T	C	0.05666	1006
16	rs34129141	C	T	0.11829	1006
16	rs10492774	A	C	0.493042	1006
16	rs12103072	G	C	0.0616302	1006
16	rs9928670	A	G	0.0616302	1006
16	rs9938150	G	A	0.0616302	1006
16	rs12922497	T	G	0.12326	1006
16	rs4781508	T	C	0.05666	1006
16	rs10492773	C	G	0.143141	1006
16	rs79503983	T	C	0.0397614	1006
16	rs77732718	T	A	0.0576541	1006
16	rs12373046	C	T	0.0675944	1006
16	rs7199844	G	A	0.16501	1006
16	rs35912056	C	T	0.16501	1006
16	rs71390344	C	T	0.10835	1006
16	rs150055001	G	A	0.0129225	1006
16	rs58242525	C	G	0.145129	1006
16	rs16962433	T	A	0.10835	1006
16	rs35643467	C	A	0.162028	1006
16	rs62037186	A	C	0.0616302	1006
16	rs62037188	G	A	0.0616302	1006
16	rs62037189	A	G	0.0616302	1006
16	rs8055911	T	C	0.483101	1006
16	rs12930350	C	T	0.17495	1006
16	rs75138743	G	C	0.0526839	1006
16	rs72775314	A	T	0.133201	1006
16	rs67568710	G	A	0.133201	1006
16	rs9933519	G	A	0.0576541	1006
16	rs4781509	C	T	0.166004	1006
16	rs12102475	A	G	0.0576541	1006
16	rs72775316	G	C	0.143141	1006
16	rs4781510	C	A	0.05666	1006
16	rs6498441	A	T	0.133201	1006
16	rs9936823	G	T	0.0576541	1006
16	rs28613444	C	T	0.05666	1006
16	rs16962442	G	C	0.142147	1006
16	rs76682733	G	T	0.121272	1006
16	rs8060039	C	T	0.483101	1006
16	rs12920544	C	T	0.175944	1006
16	rs9922731	C	T	0.0576541	1006
16	rs4780526	C	G	0.05666	1006
16	rs4780527	G	A	0.05666	1006
16	rs17373093	A	T	0.17495	1006
16	rs4780528	C	T	0.05666	1006
16	rs55678910	C	T	0.133201	1006
16	rs13337213	A	G	0.0626243	1006
16	rs11860986	C	T	0.488072	1006
16	rs13332243	C	T	0.0576541	1006
16	rs28854234	C	A	0.0526839	1006
16	rs72775321	G	A	0.132207	1006
16	rs9921430	A	G	0.05666	1006
16	rs17278552	A	G	0.17992	1006
16	rs62037192	T	A	0.05666	1006
16	rs12922699	T	G	0.114314	1006
16	rs9930829	G	A	0.0516899	1006
16	rs28636593	C	T	0.05666	1006
16	rs12935653	G	T	0.131213	1006
16	rs9922007	A	C	0.05666	1006
16	rs72775322	A	G	0.0864811	1006
16	rs16962443	G	C	0.0526839	1006
16	rs16962446	T	C	0.116302	1006
16	rs72775323	T	G	0.132207	1006
16	rs13335872	G	T	0.0516899	1006
16	rs12927740	T	C	0.115308	1006
16	rs55785159	G	T	0.132207	1006
16	rs62037193	T	A	0.05666	1006
16	rs9927368	C	A	0.369781	1006
16	rs11642792	C	G	0.180915	1006
16	rs62037195	G	C	0.05666	1006
16	rs8056096	A	G	0.11829	1006
16	rs9938608	A	G	0.055666	1006
16	rs118076452	G	C	0.0457256	1006
16	rs6498442	C	G	0.493042	1006
16	rs16962450	T	G	0.05666	1006
16	rs4781511	C	G	0.370775	1006
16	rs16962454	A	G	0.11829	1006
16	rs13335405	G	A	0.0516899	1006
16	rs13335696	C	T	0.05666	1006
16	rs72775326	A	G	0.132207	1006
16	rs8044874	G	A	0.114314	1006
16	rs28710192	T	C	0.05666	1006
16	rs62037198	A	G	0.055666	1006
16	rs28638353	C	G	0.0516899	1006
16	rs1005410	C	A	0.577535	1006
16	rs12447678	G	C	0.0516899	1006
16	rs147066354	A	G	0.0218688	1006
16	rs67012323	C	T	0.132207	1006
16	rs13338709	C	G	0.0516899	1006
16	rs13336057	T	G	0.0606362	1006
16	rs141567926	G	T	0.0238569	1006
16	rs28587370	A	C	0.055666	1006
16	rs7184684	A	G	0.493042	1006
16	rs8052971	T	C	0.133201	1006
16	rs13332543	G	A	0.0516899	1006
16	rs34094597	G	A	0.11332	1006
16	rs34570944	G	A	0.11332	1006
16	rs35677437	G	A	0.180915	1006
16	rs28465069	T	C	0.0516899	1006
16	rs28690748	A	G	0.0516899	1006
16	rs34081413	A	C	0.180915	1006
16	rs28508351	G	T	0.0516899	1006
16	rs34871625	C	A	0.180915	1006
16	rs9932846	C	T	0.0516899	1006
16	rs9932322	G	T	0.0516899	1006
16	rs72775330	G	A	0.133201	1006
16	rs28521735	C	A	0.0516899	1006
16	rs117842066	G	A	0.0238569	1006
16	rs28651539	C	T	0.0516899	1006
16	rs7187003	C	A	0.11332	1006
16	rs2204998	G	A	0.489066	1006
16	rs1158123	A	G	0.489066	1006
16	rs12102410	C	G	0.0516899	1006
16	rs12447973	T	C	0.375746	1006
16	rs12448580	T	C	0.49006	1006
16	rs16953178	G	A	0.0516899	1006
16	rs13333928	C	T	0.0516899	1006
16	rs16962479	T	G	0.130219	1006
16	rs74009045	C	A	0.110338	1006
16	rs12920019	C	T	0.0795229	1006
16	rs16962487	T	C	0.130219	1006
16	rs12919331	G	A	0.382704	1006
16	rs11075205	G	T	0.38171	1006
16	rs12325418	C	T	0.382704	1006
16	rs13336383	G	A	0.0516899	1006
16	rs12928430	G	C	0.0805169	1006
16	rs2141998	T	A	0.331014	1006
16	rs34861703	C	T	0.0805169	1006
16	rs76835617	G	T	0.0516899	1006
16	rs13339073	G	A	0.0516899	1006
16	rs28636543	C	T	0.05666	1006
16	rs79097893	G	C	0.0516899	1006
16	rs35786739	C	A	0.0357853	1006
16	rs16962493	A	G	0.130219	1006
16	rs72775338	T	C	0.028827	1006
16	rs16962495	T	G	0.129225	1006
16	rs13332109	G	C	0.0516899	1006
16	rs12927880	C	T	0.382704	1006
16	rs12926790	G	A	0.213718	1006
16	rs12928566	A	G	0.261431	1006
16	rs6498443	C	G	0.382704	1006
16	rs28536015	A	G	0.0516899	1006
16	rs117155750	T	C	0.0198807	1006
16	rs10492772	A	T	0.0805169	1006
16	rs16962504	A	G	0.129225	1006
16	rs10492771	A	C	0.0805169	1006
16	rs12928218	C	T	0.0805169	1006
16	rs4781513	A	C	0.271372	1006
16	rs12927536	G	A	0.0805169	1006
16	rs2031084	T	C	0.382704	1006
16	rs12929771	A	T	0.0805169	1006
16	rs36002603	C	A	0.0805169	1006
16	rs34882625	C	T	0.111332	1006
16	rs62037220	G	A	0.133201	1006
16	rs117762918	T	C	0.0516899	1006
16	rs76521762	T	C	0.0427435	1006
16	rs138502279	G	T	0.129225	1006
16	rs55679320	A	C	0.129225	1006
16	rs10492770	A	C	0.0805169	1006
16	rs8050035	C	G	0.0785288	1006
16	rs74009048	G	T	0.116302	1006
16	rs8049095	G	A	0.0785288	1006
16	rs12925981	C	G	0.0785288	1006
16	rs3936086	A	G	0.0785288	1006
16	rs3936087	G	A	0.207753	1006
16	rs3936088	T	C	0.0785288	1006
16	rs3936089	G	C	0.0785288	1006
16	rs7500102	A	T	0.0785288	1006
16	rs34653543	C	G	0.0785288	1006
16	rs7500116	C	T	0.0785288	1006
16	rs55768401	G	A	0.129225	1006
16	rs12931090	C	T	0.0785288	1006
16	rs12931801	A	T	0.0785288	1006
16	rs12930200	G	A	0.0785288	1006
16	rs12930498	G	A	0.0785288	1006
16	rs34188780	T	C	0.0795229	1006
16	rs7500810	G	T	0.129225	1006
16	rs34751546	A	G	0.0795229	1006
16	rs7501197	A	G	0.129225	1006
16	rs4781514	C	T	0.0536779	1006
16	rs4780529	C	A	0.883698	1006
16	rs4128415	C	A	0.0795229	1006
16	rs4128416	T	A	0.0795229	1006
16	rs72775350	G	T	0.129225	1006
16	rs35474878	C	T	0.208748	1006
16	rs72775351	T	C	0.129225	1006
16	rs4781515	A	G	0.0795229	1006
16	rs4781516	G	A	0.255467	1006
16	rs72775354	G	A	0.129225	1006
16	rs67137433	G	T	0.0795229	1006
16	rs142083131	T	A	0.0109344	1006
16	rs116934757	T	C	0.0149105	1006
16	rs72775355	G	A	0.208748	1006
16	rs75030819	G	A	0.0795229	1006
16	rs77361847	C	T	0.0795229	1006
16	rs7500279	G	A	0.129225	1006
16	rs66534786	A	G	0.0795229	1006
16	rs72775357	G	A	0.129225	1006
16	rs139439701	C	T	0.129225	1006
16	rs67380558	C	T	0.0795229	1006
16	rs67580377	T	C	0.0795229	1006
16	rs67494191	C	T	0.0964215	1006
16	rs13334199	C	T	0.0536779	1006
16	rs55950621	T	C	0.130219	1006
16	rs66809733	A	C	0.0805169	1006
16	rs72775360	A	G	0.0795229	1006
16	rs72775361	T	G	0.0795229	1006
16	rs3923385	G	A	0.0795229	1006
16	rs71390348	T	C	0.109344	1006
16	rs72775362	C	T	0.0795229	1006
16	rs72775363	T	C	0.0795229	1006
16	rs67765612	C	G	0.0795229	1006
16	rs72775365	G	C	0.129225	1006
16	rs66487018	G	C	0.0795229	1006
16	rs66678108	T	A	0.0795229	1006
16	rs72775367	T	A	0.0795229	1006
16	rs72775368	G	A	0.0795229	1006
16	rs72775369	C	T	0.0795229	1006
16	rs9926075	T	C	0.616302	1006
16	rs67020884	A	C	0.208748	1006
16	rs143493854	G	A	0.129225	1006
16	rs8051440	A	G	0.696819	1006
16	rs112953558	G	T	0.0795229	1006
16	rs28441241	A	G	0.0536779	1006
16	rs9746505	G	A	0.620278	1006
16	rs4781517	T	G	0.621272	1006
16	rs4780530	A	T	0.616302	1006
16	rs4781518	C	T	0.620278	1006
16	rs141167172	A	G	0.0487078	1006
16	rs117193989	C	G	0.0357853	1006
16	rs111795765	G	A	0.0447316	1006
16	rs1126142	T	G	0.653082	1006
16	rs72775373	T	C	0.138171	1006
16	rs1126143	T	C	0.653082	1006
16	rs1126144	C	T	0.653082	1006
16	rs1894391	G	A	0.649105	1006
16	rs12149863	T	C	0.648111	1006
16	rs140642389	T	C	0.0109344	1006
16	rs76533754	T	A	0.111332	1006
16	rs8060141	A	G	0.649105	1006
16	rs11644055	C	T	0.653082	1006
16	rs11075207	C	A	0.653082	1006
16	rs7202839	C	T	0.649105	1006
16	rs145978915	T	C	0.0109344	1006
16	rs6498447	T	C	0.649105	1006
16	rs35583667	G	A	0.111332	1006
16	rs7403920	C	T	0.697813	1006
16	rs7498490	A	G	0.697813	1006
16	rs4781519	C	T	0.649105	1006
16	rs4780532	T	C	0.653082	1006
16	rs80241351	G	C	0.0447316	1006
16	rs9940897	G	T	0.653082	1006
16	rs76331374	T	C	0.0447316	1006
16	rs7404071	C	T	0.653082	1006
16	rs8046122	G	A	0.653082	1006
16	rs6498448	T	C	0.653082	1006
16	rs6498449	T	C	0.653082	1006
16	rs77536053	C	T	0.0447316	1006
16	rs12445119	C	T	0.0974155	1006
16	rs9926158	G	C	0.359841	1006
16	rs187243942	C	A	0.0248509	1006
16	rs148774392	G	C	0.0248509	1006
16	rs117655677	A	C	0.0248509	1006
16	rs12102316	T	C	0.360835	1006
16	rs4781521	G	A	0.316103	1006
16	rs28545550	G	T	0.316103	1006
16	rs4781522	G	A	0.316103	1006
16	rs35807965	C	T	0.316103	1006
16	rs34754507	G	A	0.316103	1006
16	rs12920041	C	T	0.316103	1006
16	rs7188626	G	C	0.683897	1006
16	rs4781523	A	C	0.637177	1006
16	rs4781524	G	T	0.316103	1006
16	rs4781525	C	T	0.634195	1006
16	rs6498453	T	C	0.633201	1006
16	rs62037256	T	C	0.0487078	1006
16	rs7203167	T	C	0.634195	1006
16	rs16962563	T	G	0.0447316	1006
16	rs6498454	C	T	0.681909	1006
16	rs62037257	G	A	0.0487078	1006
16	rs74326746	A	G	0.0447316	1006
16	rs62035060	C	T	0.0497018	1006
16	rs11640541	G	A	0.688867	1006
16	rs11640905	C	T	0.688867	1006
16	rs77717784	A	C	0.028827	1006
16	rs11642229	C	A	0.688867	1006
16	rs17199331	C	T	0.107356	1006
16	rs1076883	C	T	0.688867	1006
16	rs1076884	C	G	0.738569	1006
16	rs2007226	T	C	0.688867	1006
16	rs117550767	C	T	0.0198807	1006
16	rs113800353	T	C	0.0447316	1006
16	rs2157064	A	G	0.0447316	1006
16	rs2157065	C	G	0.690855	1006
16	rs7499362	G	C	0.738569	1006
16	rs7499750	A	C	0.739563	1006
16	rs74425621	A	C	0.0487078	1006
16	rs183125209	T	G	0.0119284	1006
16	rs7405404	T	C	0.739563	1006
16	rs7403809	T	C	0.739563	1006
16	rs7403810	T	G	0.690855	1006
16	rs76655560	C	T	0.0487078	1006
16	rs7185124	T	C	0.738569	1006
16	rs7202384	C	G	0.690855	1006
16	rs77590931	A	C	0.0447316	1006
16	rs72775396	G	A	0.0347913	1006
16	rs79990141	G	A	0.0447316	1006
16	rs76026461	T	A	0.0725646	1006
16	rs72775398	T	C	0.0636183	1006
16	rs11864886	A	G	0.260437	1006
16	rs78639436	A	T	0.0487078	1006
16	rs148468764	C	T	0.00994036	1006
16	rs12925872	C	T	0.259443	1006
16	rs1121738	C	T	0.026839	1006
16	rs11865150	A	T	0.308151	1006
16	rs62035064	A	T	0.0487078	1006
16	rs1126145	A	C	0.979125	1006
16	rs12930650	C	T	0.0487078	1006
16	rs12597362	G	A	0.0487078	1006
16	rs8055219	G	A	0.259443	1006
16	rs145049417	G	A	0.0248509	1006
16	rs12917905	C	T	0.0367793	1006
16	rs8045231	G	C	0.0447316	1006
16	rs56887639	A	G	0.308151	1006
16	rs8058480	T	C	0.110338	1006
16	rs8053520	C	A	0.159046	1006
16	rs62035067	T	C	0.159046	1006
16	rs62035068	T	C	0.159046	1006
16	rs16962588	A	G	0.110338	1006
16	rs12928897	C	A	0.159046	1006
16	rs78858515	C	T	0.0606362	1006
16	rs35501603	T	C	0.106362	1006
16	rs34646006	C	T	0.109344	1006
16	rs75535255	T	C	0.0248509	1006
16	rs75918777	A	T	0.0228628	1006
16	rs74009062	T	C	0.110338	1006
16	rs7196769	C	T	0.158052	1006
16	rs7202402	A	G	0.158052	1006
16	rs76469893	T	C	0.0417495	1006
16	rs75485976	G	T	0.0447316	1006
16	rs139839761	T	C	0.0188867	1006
16	rs2866724	A	G	0.312127	1006
16	rs4456522	G	A	0.311133	1006
16	rs2903367	A	G	0.111332	1006
16	rs74994616	C	T	0.0606362	1006
16	rs1970770	C	G	0.16004	1006
16	rs75391831	G	C	0.0705765	1006
16	rs1609679	C	G	0.312127	1006
16	rs1609680	T	C	0.161034	1006
16	rs1609681	G	C	0.10835	1006
16	rs72777303	A	G	0.151093	1006
16	rs7205386	A	G	0.988072	1006
16	rs72777304	G	C	0.0447316	1006
16	rs8047770	T	C	0.170974	1006
16	rs2903368	C	A	0.359841	1006
16	rs7188535	C	T	0.359841	1006
16	rs6498457	G	T	0.406561	1006
16	rs4997735	C	A	0.406561	1006
16	rs2097287	T	C	0.404573	1006
16	rs2097288	T	C	0.404573	1006
16	rs66730209	A	G	0.0447316	1006
16	rs58826477	G	A	0.10835	1006
16	rs2105841	T	C	0.404573	1006
16	rs2105842	C	T	0.406561	1006
16	rs7195634	A	C	0.406561	1006
16	rs12927595	G	T	0.404573	1006
16	rs7200727	T	G	0.406561	1006
16	rs35304552	C	A	0.404573	1006
16	rs12933611	T	G	0.404573	1006
16	rs17794561	G	A	0.201789	1006
16	rs4781528	G	A	0.406561	1006
16	rs4781529	C	T	0.197813	1006
16	rs12925040	T	C	0.0457256	1006
16	rs12919505	G	C	0.0457256	1006
16	rs12919797	G	C	0.404573	1006
16	rs3916993	A	G	0.406561	1006
16	rs72777311	G	A	0.206759	1006
16	rs79559639	A	G	0.0139165	1006
16	rs12447023	T	C	0.0447316	1006
16	rs75387252	C	T	0.0606362	1006
16	rs7202586	G	A	0.208748	1006
16	rs7186763	T	C	0.406561	1006
16	rs117257571	T	C	0.0168986	1006
16	rs2866725	T	G	0.198807	1006
16	rs111456223	T	C	0.0198807	1006
16	rs4781530	C	T	0.206759	1006
16	rs4780533	C	T	0.207753	1006
16	rs4780534	T	G	0.406561	1006
16	rs72777316	T	C	0.206759	1006
16	rs62035097	T	C	0.197813	1006
16	rs35871163	T	C	0.193837	1006
16	rs35743204	T	G	0.406561	1006
16	rs35113202	A	G	0.407555	1006
16	rs72777318	C	T	0.206759	1006
16	rs72777319	C	T	0.206759	1006
16	rs72777321	T	C	0.206759	1006
16	rs72777322	A	G	0.206759	1006
16	rs2051545	G	T	0.406561	1006
16	rs16962629	A	G	0.200795	1006
16	rs17199394	T	A	0.206759	1006
16	rs10492769	C	T	0.206759	1006
16	rs12599526	G	A	0.407555	1006
16	rs12933148	G	A	0.194831	1006
16	rs58267368	T	C	0.206759	1006
16	rs76536192	C	T	0.0666004	1006
16	rs71390351	C	A	0.0924453	1006
16	rs12920803	G	T	0.398608	1006
16	rs66882983	T	C	0.0457256	1006
16	rs12923271	A	G	0.398608	1006
16	rs12448623	T	G	0.408549	1006
16	rs12596988	T	C	0.408549	1006
16	rs12445122	T	A	0.198807	1006
16	rs72777333	A	G	0.204771	1006
16	rs4780537	C	G	0.409543	1006
16	rs76728858	T	C	0.104374	1006
16	rs17256546	A	G	0.208748	1006
16	rs72777337	C	G	0.202783	1006
16	rs12933395	C	T	0.403579	1006
16	rs72777338	G	A	0.203777	1006
16	rs72777339	C	T	0.028827	1006
16	rs2097289	A	G	0.409543	1006
16	rs12920954	A	G	0.106362	1006
16	rs2866726	A	C	0.411531	1006
16	rs2866727	T	C	0.411531	1006
16	rs2866728	T	C	0.406561	1006
16	rs4781531	A	G	0.203777	1006
16	rs4781532	T	C	0.203777	1006
16	rs4780539	A	G	0.409543	1006
16	rs34128345	G	A	0.105368	1006
16	rs12930213	C	G	0.405567	1006
16	rs35572675	A	G	0.411531	1006
16	rs17199422	T	C	0.407555	1006
16	rs179587	C	T	0.0149105	1006
16	rs928975	G	A	0.411531	1006
16	rs34558857	G	A	0.408549	1006
16	rs34482767	A	G	0.406561	1006
16	rs12926421	G	A	0.218688	1006
16	rs12927821	C	T	0.201789	1006
16	rs8052668	C	A	0.40159	1006
16	rs72777346	C	T	0.203777	1006
16	rs34020413	T	G	0.411531	1006
16	rs12599960	C	G	0.207753	1006
16	rs2187676	C	T	0.203777	1006
16	rs12926604	T	C	0.199801	1006
16	rs3929988	T	C	0.199801	1006
16	rs4781533	A	T	0.408549	1006
16	rs12932169	C	A	0.406561	1006
16	rs12932870	A	T	0.208748	1006
16	rs8058546	C	T	0.408549	1006
16	rs149804719	A	T	0.0139165	1006
16	rs1894392	T	A	0.408549	1006
16	rs8063933	C	T	0.0477137	1006
16	rs17794609	C	G	0.201789	1006
16	rs17794615	C	T	0.201789	1006
16	rs12444468	G	A	0.0954274	1006
16	rs71390352	T	C	0.0984095	1006
16	rs2213296	A	G	0.403579	1006
16	rs2227011	A	G	0.403579	1006
16	rs1573633	A	G	0.403579	1006
16	rs1573634	A	T	0.412525	1006
16	rs12446158	C	T	0.40159	1006
16	rs16962685	C	T	0.0457256	1006
16	rs12935140	C	T	0.189861	1006
16	rs12934302	G	A	0.39662	1006
16	rs12919918	G	T	0.39662	1006
16	rs146914451	C	T	0.0218688	1006
16	rs12926549	T	C	0.189861	1006
16	rs12921137	G	A	0.39662	1006
16	rs6498458	T	C	0.397614	1006
16	rs4238620	T	C	0.189861	1006
16	rs4238621	G	A	0.395626	1006
16	rs17256595	T	C	0.0506958	1006
16	rs12599140	G	C	0.395626	1006
16	rs10852368	C	T	0.39662	1006
16	rs12930131	G	C	0.39662	1006
16	rs12931772	A	G	0.395626	1006
16	rs35753216	G	T	0.395626	1006
16	rs179588	C	A	0.987078	1006
16	rs34615785	G	A	0.189861	1006
16	rs12918433	T	A	0.39662	1006
16	rs68021159	G	C	0.39662	1006
16	rs12927885	C	T	0.395626	1006
16	rs7195018	A	G	0.395626	1006
16	rs12928753	A	G	0.395626	1006
16	rs7195373	A	T	0.39662	1006
16	rs1540280	T	C	0.395626	1006
16	rs2157066	G	C	0.39662	1006
16	rs2157067	G	T	0.39662	1006
16	rs72777356	A	T	0.202783	1006
16	rs8063055	G	C	0.397614	1006
16	rs12919291	G	C	0.201789	1006
16	rs12925028	T	C	0.394632	1006
16	rs12920548	C	T	0.394632	1006
16	rs76986768	A	C	0.0178926	1006
16	rs7191035	C	T	0.202783	1006
16	rs7191234	C	G	0.393638	1006
16	rs12924966	G	A	0.190855	1006
16	rs56380774	C	T	0.028827	1006
16	rs12934939	T	C	0.394632	1006
16	rs12931005	A	T	0.394632	1006
16	rs12930511	C	T	0.190855	1006
16	rs12931080	C	T	0.393638	1006
16	rs16962723	A	G	0.202783	1006
16	rs12935538	C	T	0.191849	1006
16	rs72777360	C	T	0.0149105	1006
16	rs12922437	A	T	0.190855	1006
16	rs148418901	G	A	0.202783	1006
16	rs12921545	G	T	0.186879	1006
16	rs75558136	C	T	0.0715706	1006
16	rs35512808	G	A	0.0954274	1006
16	rs16962725	A	T	0.190855	1006
16	rs35868343	G	A	0.189861	1006
16	rs112156128	A	G	0.0178926	1006
16	rs4781534	G	C	0.382704	1006
16	rs4781535	A	G	0.193837	1006
16	rs4781536	A	G	0.383698	1006
16	rs113729027	A	G	0.0248509	1006
16	rs34270079	C	T	0.175944	1006
16	rs17199457	C	A	0.378728	1006
16	rs62036382	A	G	0.202783	1006
16	rs12598187	G	A	0.195825	1006
16	rs78088575	C	G	0.0457256	1006
16	rs12598393	C	T	0.195825	1006
16	rs71390355	A	T	0.176938	1006
16	rs117499959	C	G	0.0218688	1006
16	rs67513538	A	T	0.378728	1006
16	rs62036385	G	A	0.200795	1006
16	rs72777366	C	T	0.173956	1006
16	rs7200681	G	A	0.120278	1006
16	rs74894873	C	T	0.0536779	1006
16	rs12934777	C	A	0.0606362	1006
16	rs75206709	G	A	0.0616302	1006
16	rs179589	T	C	0.130219	1006
16	rs6498460	C	T	0.305169	1006
16	rs6498461	G	T	0.367793	1006
16	rs179590	T	C	0.45328	1006
16	rs62036388	C	T	0.0139165	1006
16	rs9923293	C	T	0.450298	1006
16	rs179591	G	A	0.0636183	1006
16	rs179592	G	A	0.0636183	1006
16	rs56001533	T	G	0.125249	1006
16	rs56310618	A	G	0.125249	1006
16	rs179593	T	C	0.452286	1006
16	rs34441615	A	T	0.159046	1006
16	rs179595	T	C	0.452286	1006
16	rs9928240	C	A	0.190855	1006
16	rs56002828	C	G	0.109344	1006
16	rs179596	A	G	0.451292	1006
16	rs12599943	A	G	0.452286	1006
16	rs9931059	C	T	0.452286	1006
16	rs179597	T	C	0.450298	1006
16	rs139907477	A	G	0.0208748	1006
16	rs35454496	A	G	0.0775348	1006
16	rs34355983	C	G	0.0775348	1006
16	rs139776700	G	T	0.0924453	1006
16	rs79212922	G	A	0.101392	1006
16	rs62036390	T	G	0.0139165	1006
16	rs2187677	C	A	0.10835	1006
16	rs179599	C	G	0.82505	1006
16	rs179600	G	A	0.90159	1006
16	rs7193709	T	C	0.201789	1006
16	rs17794645	C	T	0.158052	1006
16	rs12923199	C	T	0.0775348	1006
16	rs179601	T	C	0.82505	1006
16	rs7188713	C	T	0.452286	1006
16	rs11075208	T	C	0.0258449	1006
16	rs8047284	G	A	0.451292	1006
16	rs179602	T	A	0.0636183	1006
16	rs179603	C	A	0.372763	1006
16	rs179604	C	T	0.372763	1006
16	rs179605	T	A	0.824056	1006
16	rs35593502	C	T	0.0775348	1006
16	rs179606	G	A	0.346918	1006
16	rs2866729	C	T	0.0815109	1006
16	rs117664258	G	A	0.0218688	1006
16	rs179607	C	T	0.826044	1006
16	rs179608	C	A	0.0626243	1006
16	rs179609	G	T	0.345924	1006
16	rs78907673	G	A	0.184891	1006
16	rs60471832	G	C	0.185885	1006
16	rs76793589	C	T	0.0815109	1006
16	rs179610	A	C	0.826044	1006
16	rs179611	G	T	0.969185	1006
16	rs179612	G	A	0.0636183	1006
16	rs7192709	C	T	0.482107	1006
16	rs56392130	G	A	0.0119284	1006
16	rs179613	A	G	0.752485	1006
16	rs179614	A	C	0.865805	1006
16	rs62036405	C	T	0.027833	1006
16	rs74791458	T	C	0.0149105	1006
16	rs7206058	T	G	0.197813	1006
16	rs1573642	A	G	0.766402	1006
16	rs11075209	C	T	0.763419	1006
16	rs179616	A	C	0.804175	1006
16	rs179617	A	G	0.0407555	1006
16	rs143413089	G	A	0.00795229	1006
16	rs179618	C	A	0.0407555	1006
16	rs12708778	G	T	0.760437	1006
16	rs179619	C	T	0.804175	1006
16	rs74009073	C	T	0.0298211	1006
16	rs144649993	G	T	0.0139165	1006
16	rs1573635	C	T	0.760437	1006
16	rs1573636	C	T	0.0904573	1006
16	rs179620	T	C	0.804175	1006
16	rs7197103	A	C	0.026839	1006
16	rs179621	T	C	0.0407555	1006
16	rs179622	G	A	0.0407555	1006
16	rs179623	G	A	0.832008	1006
16	rs179624	T	G	0.805169	1006
16	rs179627	C	T	0.803181	1006
16	rs179628	A	T	0.803181	1006
16	rs72777383	C	T	0.0904573	1006
16	rs117824676	T	G	0.0914513	1006
16	rs179629	G	A	0.802187	1006
16	rs8045304	C	T	0.027833	1006
16	rs179630	G	A	0.801193	1006
16	rs117780063	G	A	0.00994036	1006
16	rs79266273	G	A	0.0159046	1006
16	rs179631	T	G	0.802187	1006
16	rs179632	A	G	0.804175	1006
16	rs6368	C	G	0.802187	1006
16	rs12930325	G	A	0.761431	1006
16	rs179634	G	C	0.0407555	1006
16	rs1547406	G	A	0.761431	1006
16	rs78661928	G	A	0.0904573	1006
16	rs2866845	A	G	0.758449	1006
16	rs79813855	C	T	0.0904573	1006
16	rs2866846	C	T	0.762425	1006
16	rs7198787	G	C	0.762425	1006
16	rs117510999	A	G	0.00994036	1006
16	rs148041075	G	A	0.00795229	1006
16	rs1029286	G	C	0.753479	1006
16	rs10492768	C	T	0.196819	1006
16	rs1029287	T	C	0.667992	1006
16	rs74009074	A	G	0.026839	1006
16	rs8054801	T	G	0.763419	1006
16	rs11075210	G	C	0.959245	1006
16	rs117737184	G	A	0.0139165	1006
16	rs1894395	G	A	0.195825	1006
16	rs2213297	G	A	0.026839	1006
16	rs8061168	C	T	0.764414	1006
16	rs4480826	C	T	0.0775348	1006
16	rs4617884	T	C	0.196819	1006
16	rs4636925	C	T	0.956262	1006
16	rs12918144	A	T	0.759443	1006
16	rs12918319	A	G	0.760437	1006
16	rs2903403	C	G	0.956262	1006
16	rs12446525	A	G	0.959245	1006
16	rs12926143	T	C	0.760437	1006
16	rs12447128	A	T	0.760437	1006
16	rs4591163	A	G	0.16998	1006
16	rs113759489	G	A	0.0914513	1006
16	rs2157071	T	C	0.959245	1006
16	rs11864432	A	G	0.760437	1006
16	rs77725381	C	T	0.026839	1006
16	rs117665850	G	A	0.0914513	1006
16	rs12444957	C	T	0.760437	1006
16	rs72777391	C	T	0.168986	1006
16	rs72777392	C	G	0.168986	1006
16	rs12448610	T	A	0.760437	1006
16	rs12445003	C	A	0.668986	1006
16	rs12445004	C	A	0.760437	1006
16	rs7199669	T	C	0.956262	1006
16	rs7199833	T	G	0.760437	1006
16	rs146114956	T	C	0.0149105	1006
16	rs78817330	G	A	0.0914513	1006
16	rs4781538	C	T	0.16998	1006
16	rs77653997	G	A	0.0437376	1006
16	rs12932802	C	T	0.760437	1006
16	rs11649078	A	C	0.168986	1006
16	rs8063755	T	C	0.959245	1006
16	rs7204475	G	T	0.668986	1006
16	rs11641356	T	G	0.168986	1006
16	rs7184871	A	C	0.959245	1006
16	rs9673393	T	C	0.761431	1006
16	rs11075211	T	C	0.959245	1006
16	rs7184744	C	G	0.760437	1006
16	rs7206756	T	C	0.761431	1006
16	rs117195983	G	C	0.0208748	1006
16	rs11645320	T	A	0.194831	1006
16	rs11649055	G	T	0.197813	1006
16	rs112691885	G	A	0.026839	1006
16	rs11645452	T	G	0.195825	1006
16	rs8049127	T	C	0.761431	1006
16	rs2157072	C	A	0.760437	1006
16	rs74009092	T	G	0.026839	1006
16	rs2187678	T	C	0.761431	1006
16	rs2187679	T	C	0.764414	1006
16	rs2187681	A	G	0.959245	1006
16	rs7190789	G	A	0.761431	1006
16	rs112018884	G	A	0.026839	1006
16	rs11642023	C	T	0.167992	1006
16	rs4291923	G	C	0.760437	1006
16	rs78226792	T	A	0.026839	1006
16	rs11643229	C	T	0.0735586	1006
16	rs2227013	T	A	0.760437	1006
16	rs2213298	G	T	0.959245	1006
16	rs185822032	G	A	0.00596421	1006
16	rs62033970	G	A	0.026839	1006
16	rs74828012	C	G	0.0944334	1006
16	rs2227014	T	C	0.95825	1006
16	rs2213299	G	C	0.0924453	1006
16	rs7189964	A	G	0.759443	1006
16	rs2187682	T	A	0.170974	1006
16	rs61080248	A	G	0.0248509	1006
16	rs74009093	C	T	0.0248509	1006
16	rs7200304	T	C	0.930417	1006
16	rs7193564	G	A	0.925447	1006
16	rs2157073	A	C	0.959245	1006
16	rs2157074	T	C	0.95825	1006
16	rs56660805	C	T	0.100398	1006
16	rs72779404	C	T	0.100398	1006
16	rs7202063	C	G	0.959245	1006
16	rs7200773	G	A	0.925447	1006
16	rs7202918	A	G	0.100398	1006
16	rs12934187	C	T	0.0427435	1006
16	rs4141382	T	A	0.925447	1006
16	rs7189641	T	C	0.9334	1006
16	rs74009094	A	G	0.0248509	1006
16	rs7184513	C	T	0.962227	1006
16	rs7185574	A	T	0.925447	1006
16	rs4781539	G	A	0.658052	1006
16	rs4781540	T	C	0.925447	1006
16	rs78142552	A	G	0.0725646	1006
16	rs4781541	C	T	0.925447	1006
16	rs4781542	T	C	0.925447	1006
16	rs9925480	C	T	0.594433	1006
16	rs4781543	A	G	0.930417	1006
16	rs4781544	T	C	0.925447	1006
16	rs34040925	C	T	0.100398	1006
16	rs11645325	G	C	0.166004	1006
16	rs79839839	G	A	0.100398	1006
16	rs7199617	A	G	0.931412	1006
16	rs9931262	T	A	0.760437	1006
16	rs116941211	C	G	0.00894632	1006
16	rs6498466	A	G	0.934394	1006
16	rs6498467	G	C	0.934394	1006
16	rs12918778	C	T	0.599404	1006
16	rs34589696	C	G	0.764414	1006
16	rs12924322	A	C	0.931412	1006
16	rs117166978	T	G	0.0139165	1006
16	rs58130719	T	C	0.100398	1006
16	rs8049838	A	G	0.959245	1006
16	rs7342774	T	G	0.934394	1006
16	rs17199520	A	G	0.166998	1006
16	rs9888892	C	T	0.0646123	1006
16	rs2157075	A	G	0.599404	1006
16	rs72779414	G	A	0.0367793	1006
16	rs3948798	G	C	0.931412	1006
16	rs2051547	A	G	0.600398	1006
16	rs79502204	C	T	0.0159046	1006
16	rs7185206	C	T	0.934394	1006
16	rs992979	C	T	0.934394	1006
16	rs72779416	T	C	0.166998	1006
16	rs4781545	A	C	0.931412	1006
16	rs72779418	A	G	0.0994036	1006
16	rs9935864	G	T	0.934394	1006
16	rs8182167	A	G	0.931412	1006
16	rs12448531	C	T	0.600398	1006
16	rs9931039	T	C	0.931412	1006
16	rs7197447	G	C	0.931412	1006
16	rs2903404	C	T	0.663022	1006
16	rs2866847	C	G	0.926441	1006
16	rs2903405	G	A	0.926441	1006
16	rs2866848	C	T	0.926441	1006
16	rs117126698	C	T	0.0178926	1006
16	rs6498468	A	C	0.663022	1006
16	rs11642492	C	A	0.162028	1006
16	rs141200082	G	A	0.0149105	1006
16	rs2227015	C	A	0.926441	1006
16	rs722347	A	G	0.959245	1006
16	rs722348	C	T	0.926441	1006
16	rs2213300	C	A	0.926441	1006
16	rs4780541	A	T	0.926441	1006
16	rs12599027	C	T	0.678926	1006
16	rs2227016	C	T	0.931412	1006
16	rs72779427	C	T	0.0715706	1006
16	rs62033990	C	T	0.0318091	1006
16	rs10852369	A	T	0.959245	1006
16	rs77680896	T	A	0.106362	1006
16	rs74321030	T	C	0.0427435	1006
16	rs2213302	C	G	0.751491	1006
16	rs1005481	A	C	0.931412	1006
16	rs1005482	A	C	0.168986	1006
16	rs12926798	T	C	0.931412	1006
16	rs117460619	C	G	0.00994036	1006
16	rs7199244	T	C	0.682903	1006
16	rs7192696	G	T	0.0149105	1006
16	rs2213303	T	C	0.929423	1006
16	rs2213304	C	G	0.929423	1006
16	rs1159165	A	G	0.932406	1006
16	rs1159166	G	T	0.22167	1006
16	rs1159167	A	C	0.932406	1006
16	rs2227017	G	T	0.932406	1006
16	rs2032453	G	T	0.9334	1006
16	rs2032454	A	T	0.924453	1006
16	rs2032455	A	G	0.932406	1006
16	rs4781548	C	T	0.961233	1006
16	rs11862651	A	G	0.924453	1006
16	rs1475968	T	C	0.932406	1006
16	rs7184708	T	C	0.0298211	1006
16	rs1967955	G	A	0.932406	1006
16	rs11075213	G	A	0.924453	1006
16	rs62033993	C	T	0.0298211	1006
16	rs7185478	A	G	0.961233	1006
16	rs7206455	G	A	0.961233	1006
16	rs7185370	C	T	0.627237	1006
16	rs11646805	T	A	0.0139165	1006
16	rs117206066	A	G	0.0178926	1006
16	rs7191929	A	G	0.961233	1006
16	rs34729086	T	C	0.0318091	1006
16	rs60416412	C	T	0.164016	1006
16	rs74009100	T	C	0.028827	1006
16	rs7197745	T	A	0.932406	1006
16	rs7197906	T	A	0.932406	1006
16	rs9938654	A	G	0.134195	1006
16	rs6498469	G	A	0.961233	1006
16	rs8055755	C	A	0.163022	1006
16	rs6498470	T	C	0.961233	1006
16	rs11861769	G	A	0.142147	1006
16	rs72779436	T	C	0.0725646	1006
16	rs1158688	A	G	0.932406	1006
16	rs1158689	G	C	0.790258	1006
16	rs9930293	G	A	0.0815109	1006
16	rs1158690	A	C	0.932406	1006
16	rs9921246	A	T	0.0735586	1006
16	rs146915960	A	T	0.0168986	1006
16	rs8046520	T	C	0.932406	1006
16	rs11862922	G	A	0.0735586	1006
16	rs8061117	G	A	0.687873	1006
16	rs11075215	T	C	0.932406	1006
16	rs8046840	T	G	0.961233	1006
16	rs13335676	G	A	0.084493	1006
16	rs4362413	C	A	0.423459	1006
16	rs117149780	C	G	0.145129	1006
16	rs2187683	G	T	0.962227	1006
16	rs145847051	G	A	0.0139165	1006
16	rs1016932	G	T	0.950298	1006
16	rs2157076	A	G	0.146123	1006
16	rs9302505	T	C	0.146123	1006
16	rs7195189	C	A	0.0298211	1006
16	rs1029288	G	A	0.779324	1006
16	rs1029289	C	A	0.164016	1006
16	rs16962879	T	C	0.083499	1006
16	rs9932661	A	T	0.083499	1006
16	rs9921964	G	A	0.703777	1006
16	rs1008286	T	C	0.961233	1006
16	rs8049968	T	G	0.766402	1006
16	rs1008287	A	G	0.961233	1006
16	rs12924365	G	C	0.61332	1006
16	rs12708779	G	C	0.696819	1006
16	rs12921427	A	C	0.867793	1006
16	rs12920892	C	G	0.611332	1006
16	rs28376131	A	T	0.083499	1006
16	rs59109899	C	T	0.0308151	1006
16	rs62034017	T	A	0.229622	1006
16	rs67752954	G	A	0.083499	1006
16	rs12446949	G	C	0.614314	1006
16	rs116867278	T	C	0.0149105	1006
16	rs1123765	T	C	0.61332	1006
16	rs2866849	G	C	0.083499	1006
16	rs17453992	G	A	0.164016	1006
16	rs2866850	A	G	0.083499	1006
16	rs74012605	T	C	0.164016	1006
16	rs74012606	A	T	0.0308151	1006
16	rs11862195	T	A	0.083499	1006
16	rs8052883	A	G	0.704771	1006
16	rs11862191	A	G	0.083499	1006
16	rs11865876	G	A	0.083499	1006
16	rs8061984	T	A	0.61332	1006
16	rs9938321	G	A	0.083499	1006
16	rs75629738	C	T	0.0606362	1006
16	rs4780543	G	A	0.164016	1006
16	rs12932396	A	G	0.61332	1006
16	rs12931108	G	C	0.61332	1006
16	rs11862511	A	G	0.083499	1006
16	rs12918580	C	G	0.61332	1006
16	rs113616426	G	A	0.0308151	1006
16	rs11863560	A	T	0.0497018	1006
16	rs59923549	G	T	0.0616302	1006
16	rs4780544	C	T	0.259443	1006
16	rs12919542	C	T	0.609344	1006
16	rs9936934	T	C	0.61829	1006
16	rs12922829	G	A	0.615308	1006
16	rs72779460	G	C	0.133201	1006
16	rs72779461	A	C	0.228628	1006
16	rs7194109	G	A	0.611332	1006
16	rs72779462	C	A	0.0606362	1006
16	rs957126	G	A	0.0646123	1006
16	rs147022292	C	A	0.0228628	1006
16	rs72779463	G	A	0.0944334	1006
16	rs4442837	G	A	0.908549	1006
16	rs10459788	G	C	0.611332	1006
16	rs143035160	G	A	0.0168986	1006
16	rs11863528	G	T	0.0685885	1006
16	rs56871096	T	C	0.197813	1006
16	rs72779468	A	G	0.0606362	1006
16	rs138984745	G	T	0.00994036	1006
16	rs12920090	G	A	0.67992	1006
16	rs55775459	G	C	0.0139165	1006
16	rs6498472	T	A	0.34493	1006
16	rs142025544	C	T	0.0218688	1006
16	rs58475167	G	A	0.0487078	1006
16	rs8055738	G	C	0.294235	1006
16	rs80304366	T	A	0.0159046	1006
16	rs8055949	G	C	0.343936	1006
16	rs77458025	A	G	0.0337972	1006
16	rs8062468	T	C	0.34493	1006
16	rs58444623	A	G	0.0636183	1006
16	rs73517782	A	G	0.028827	1006
16	rs8057557	C	T	0.0646123	1006
16	rs60582851	C	G	0.148111	1006
16	rs115345628	G	A	0.0178926	1006
16	rs1894393	T	C	0.0636183	1006
16	rs79875430	A	T	0.0298211	1006
16	rs11642741	T	C	0.403579	1006
16	rs9925360	A	T	0.0725646	1006
16	rs11642795	T	G	0.435388	1006
16	rs11646690	C	T	0.0636183	1006
16	rs79577563	A	G	0.0298211	1006
16	rs9935515	C	T	0.431412	1006
16	rs9934964	G	A	0.429423	1006
16	rs67796535	A	C	0.404573	1006
16	rs112286663	C	G	0.0298211	1006
16	rs113887824	G	A	0.0298211	1006
16	rs72779477	G	C	0.0874751	1006
16	rs9930917	T	A	0.0725646	1006
16	rs12600135	G	T	0.315109	1006
16	rs8060031	G	T	0.0725646	1006
16	rs117611989	C	T	0.00695825	1006
16	rs8061632	C	T	0.0864811	1006
16	rs56263066	G	A	0.0298211	1006
16	rs146432039	T	C	0.0139165	1006
16	rs4781552	G	T	0.310139	1006
16	rs8062820	A	C	0.432406	1006
16	rs78773444	A	C	0.310139	1006
16	rs2227012	G	A	0.0725646	1006
16	rs4781553	G	C	0.425447	1006
16	rs4781554	A	G	0.309145	1006
16	rs141240278	C	A	0.0218688	1006
16	rs7198922	T	C	0.309145	1006
16	rs7193571	C	T	0.314115	1006
16	rs2866851	A	T	0.424453	1006
16	rs7194564	C	T	0.172962	1006
16	rs725457	A	T	0.254473	1006
16	rs4781555	A	G	0.239563	1006
16	rs9302506	T	C	0.0417495	1006
16	rs1034392	C	T	0.301193	1006
16	rs138778568	G	A	0.00795229	1006
16	rs72779484	G	C	0.163022	1006
16	rs117302531	A	G	0.0188867	1006
16	rs139979128	C	T	0.0168986	1006
16	rs10521043	C	T	0.028827	1006
16	rs7189739	G	T	0.367793	1006
16	rs7197247	T	C	0.166998	1006
16	rs7202022	T	G	0.173956	1006
16	rs77850656	T	C	0.0149105	1006
16	rs9302507	C	T	0.177932	1006
16	rs74009204	A	T	0.173956	1006
16	rs743669	T	G	0.189861	1006
16	rs730182	C	T	0.0298211	1006
16	rs7198557	T	C	0.164016	1006
16	rs7193760	A	G	0.171968	1006
16	rs7193266	C	T	0.177932	1006
16	rs147156155	G	A	0.0168986	1006
16	rs56231902	T	G	0.163022	1006
16	rs145866504	C	T	0.164016	1006
16	rs72779489	A	C	0.166004	1006
16	rs10221014	G	C	0.150099	1006
16	rs75663598	T	A	0.027833	1006
16	rs76742705	C	T	0.0238569	1006
16	rs9302508	G	A	0.0407555	1006
16	rs9934303	C	A	0.0407555	1006
16	rs16962919	T	C	0.242545	1006
16	rs16962922	C	T	0.243539	1006
16	rs35644981	C	T	0.33002	1006
16	rs2866852	C	A	0.318091	1006
16	rs76933344	A	T	0.111332	1006
16	rs9937737	C	T	0.247515	1006
16	rs8054568	C	G	0.0785288	1006
16	rs62034019	T	C	0.00795229	1006
16	rs12446097	T	C	0.0795229	1006
16	rs35567564	G	A	0.0258449	1006
16	rs12446745	T	C	0.0775348	1006
16	rs2866853	A	T	0.251491	1006
16	rs1573638	G	A	0.0755467	1006
16	rs145753250	G	C	0.0119284	1006
16	rs71390358	T	C	0.0417495	1006
16	rs12447013	A	G	0.0775348	1006
16	rs77156351	G	A	0.0198807	1006
16	rs117544902	G	T	0.0695825	1006
16	rs16962936	G	C	0.0695825	1006
16	rs57985793	G	C	0.0695825	1006
16	rs7359373	G	A	0.963221	1006
16	rs60084658	C	G	0.0198807	1006
16	rs147852037	C	A	0.0208748	1006
16	rs1978027	G	A	0.247515	1006
16	rs77502150	A	G	0.0168986	1006
16	rs1002587	G	C	0.332008	1006
16	rs1573641	C	T	0.0705765	1006
16	rs11862230	C	T	0.0785288	1006
16	rs743671	C	A	0.313121	1006
16	rs743672	A	G	0.0785288	1006
16	rs142893397	C	G	0.0198807	1006
16	rs117165072	A	T	0.0119284	1006
16	rs78541640	T	C	0.0854871	1006
16	rs12935804	G	C	0.242545	1006
16	rs57106598	A	C	0.0795229	1006
16	rs57652440	T	C	0.0785288	1006
16	rs60618461	A	G	0.0715706	1006
16	rs62034023	A	G	0.0715706	1006
16	rs58007063	G	T	0.0705765	1006
16	rs139004653	T	A	0.0208748	1006
16	rs141595282	C	A	0.0119284	1006
16	rs150822752	A	T	0.00994036	1006
16	rs28374800	C	G	0.234592	1006
16	rs140836858	C	G	0.0129225	1006
16	rs62034024	T	C	0.126243	1006
16	rs963536	T	G	0.192843	1006
16	rs2903406	T	C	0.965209	1006
16	rs8060590	A	C	0.125249	1006
16	rs78194917	C	T	0.125249	1006
16	rs57716247	G	A	0.124254	1006
16	rs58537316	C	T	0.11829	1006
16	rs57127687	A	G	0.126243	1006
16	rs16962946	T	A	0.117296	1006
16	rs8061196	C	A	0.964215	1006
16	rs61460695	A	G	0.0218688	1006
16	rs12446950	C	G	0.125249	1006
16	rs12444126	A	G	0.126243	1006
16	rs72779497	G	A	0.0109344	1006
16	rs6498473	G	C	0.128231	1006
16	rs9788857	A	C	0.197813	1006
16	rs8058299	A	C	0.124254	1006
16	rs6498474	G	C	0.109344	1006
16	rs9934011	T	C	0.193837	1006
16	rs58522433	T	C	0.133201	1006
16	rs62034027	A	C	0.0904573	1006
16	rs79845620	C	G	0.111332	1006
16	rs56341313	G	A	0.107356	1006
16	rs56947664	T	G	0.110338	1006
16	rs59251440	A	T	0.0198807	1006
16	rs11864581	T	C	0.0944334	1006
16	rs16962950	T	C	0.177932	1006
16	rs59724199	C	G	0.121272	1006
16	rs61214678	C	T	0.297217	1006
16	rs57132529	A	G	0.172962	1006
16	rs58101145	G	C	0.297217	1006
16	rs79037873	G	C	0.0218688	1006
16	rs1985309	A	G	0.306163	1006
16	rs1124104	C	T	0.0347913	1006
16	rs12444587	T	C	0.125249	1006
16	rs150501190	C	G	0.0198807	1006
16	rs6498475	G	A	0.120278	1006
16	rs8048012	G	A	0.176938	1006
16	rs16962966	G	A	0.119284	1006
16	rs75422462	A	G	0.0238569	1006
16	rs16962967	G	A	0.120278	1006
16	rs8055625	T	A	0.299205	1006
16	rs35231659	C	T	0.176938	1006
16	rs181639360	C	T	0.0119284	1006
16	rs724877	A	G	0.185885	1006
16	rs7203351	G	C	0.32008	1006
16	rs36061829	A	G	0.162028	1006
16	rs9936449	T	A	0.312127	1006
16	rs7193298	T	G	0.0308151	1006
16	rs62034032	T	C	0.125249	1006
16	rs7187942	C	A	0.0258449	1006
16	rs7188652	A	G	0.243539	1006
16	rs7186773	G	A	0.214712	1006
16	rs7193899	T	C	0.338966	1006
16	rs17565087	G	T	0.0934394	1006
16	rs17565143	G	A	0.0924453	1006
16	rs35374379	A	T	0.145129	1006
16	rs34415747	T	C	0.668986	1006
16	rs17565177	G	C	0.0994036	1006
16	rs17455421	A	T	0.0984095	1006
16	rs57155412	G	A	0.145129	1006
16	rs61464730	C	A	0.145129	1006
16	rs12919408	T	G	0.145129	1006
16	rs73519769	T	C	0.0467197	1006
16	rs9989429	A	C	0.0467197	1006
16	rs62034055	C	A	0.00795229	1006
16	rs55995009	T	G	0.0467197	1006
16	rs117953978	G	A	0.0238569	1006
16	rs1646329	G	A	0.954274	1006
16	rs186257331	C	A	0.0139165	1006
16	rs12925598	C	G	0.0984095	1006
16	rs2002559	A	T	0.0954274	1006
16	rs6416659	T	C	0.965209	1006
16	rs1794331	T	C	0.95328	1006
16	rs1646328	C	T	0.95328	1006
16	rs2011296	G	C	0.700795	1006
16	rs4141381	T	G	0.0238569	1006
16	rs6498476	G	A	0.95328	1006
16	rs11641654	G	A	0.854871	1006
16	rs709409	G	T	0.95328	1006
16	rs709410	C	T	0.955268	1006
16	rs2269450	G	A	0.0934394	1006
16	rs2269451	C	T	0.0914513	1006
16	rs709411	C	T	0.862823	1006
16	rs857179	C	T	0.855865	1006
16	rs857178	T	C	0.954274	1006
16	rs857177	T	C	0.954274	1006
16	rs857176	A	G	0.954274	1006
16	rs857175	G	A	0.954274	1006
16	rs35565464	A	C	0.0914513	1006
16	rs860730	G	A	0.954274	1006
16	rs860729	G	C	0.855865	1006
16	rs183376629	G	A	0.0129225	1006
16	rs863228	C	T	0.954274	1006
16	rs35598616	G	A	0.0914513	1006
16	rs860728	G	T	0.855865	1006
16	rs860727	A	G	0.855865	1006
16	rs857174	C	G	0.954274	1006
16	rs857173	T	G	0.954274	1006
16	rs35955957	C	A	0.0914513	1006
16	rs857172	A	G	0.954274	1006
16	rs857171	T	G	0.862823	1006
16	rs35592944	C	G	0.0914513	1006
16	rs857170	C	T	0.862823	1006
16	rs857169	T	G	0.861829	1006
16	rs857167	T	C	0.862823	1006
16	rs857166	T	A	0.862823	1006
16	rs860726	T	A	0.855865	1006
16	rs857165	C	T	0.955268	1006
16	rs722241	T	G	0.819085	1006
16	rs722240	C	G	0.026839	1006
16	rs722239	C	G	0.026839	1006
16	rs1424281	T	C	0.0994036	1006
16	rs1424280	C	T	0.0924453	1006
16	rs79404925	C	G	0.027833	1006
16	rs6498477	C	G	0.0994036	1006
16	rs231140	T	C	0.238569	1006
16	rs8055691	T	C	0.100398	1006
16	rs7197279	C	G	0.100398	1006
16	rs28488563	G	A	0.00795229	1006
16	rs34209055	C	T	0.0924453	1006
16	rs34974729	G	T	0.0924453	1006
16	rs231137	T	A	0.137177	1006
16	rs143553402	T	G	0.0109344	1006
16	rs172993	C	T	0.137177	1006
16	rs62034058	G	A	0.687873	1006
16	rs1424276	A	T	0.723658	1006
16	rs231136	A	G	0.955268	1006
16	rs928974	A	C	0.723658	1006
16	rs865657	C	T	0.130219	1006
16	rs231135	C	T	0.955268	1006
16	rs1029290	C	T	0.715706	1006
16	rs231134	A	C	0.95328	1006
16	rs149092746	A	C	0.00795229	1006
16	rs231133	G	C	0.946322	1006
16	rs138767040	G	T	0.00894632	1006
16	rs77359290	G	A	0.0168986	1006
16	rs1812004	C	T	0.130219	1006
16	rs2194353	T	A	0.956262	1006
16	rs2194352	T	G	0.956262	1006
16	rs2194351	G	A	0.00795229	1006
16	rs170750	T	C	0.955268	1006
16	rs144012512	C	T	0.0149105	1006
16	rs179564	C	A	0.10338	1006
16	rs79854025	G	C	0.132207	1006
16	rs78517892	G	A	0.0258449	1006
16	rs1646315	C	T	0.954274	1006
16	rs11646379	G	A	0.723658	1006
16	rs9935605	C	A	0.0934394	1006
16	rs12926383	A	G	0.0934394	1006
16	rs1646314	T	C	0.878728	1006
16	rs11861915	A	G	0.117296	1006
16	rs137989050	C	T	0.0248509	1006
16	rs1794336	A	C	0.88171	1006
16	rs35125092	A	T	0.0914513	1006
16	rs10852370	T	C	0.879722	1006
16	rs75098945	C	G	0.0238569	1006
16	rs4277365	C	G	0.0238569	1006
16	rs62035660	C	T	0.00994036	1006
16	rs62035678	C	A	0.0695825	1006
16	rs10492767	G	A	0.0238569	1006
16	rs12927725	T	C	0.0914513	1006
16	rs12927127	C	T	0.755467	1006
16	rs147122152	C	G	0.0149105	1006
16	rs59859821	C	T	0.0238569	1006
16	rs2006860	T	C	0.0238569	1006
16	rs1987724	T	G	0.122266	1006
16	rs141401534	G	A	0.00994036	1006
16	rs34446241	G	T	0.0914513	1006
16	rs79608965	T	G	0.0159046	1006
16	rs231128	T	C	0.756461	1006
16	rs56691732	T	G	0.0755467	1006
16	rs7190999	A	G	0.879722	1006
16	rs1834113	A	T	0.0308151	1006
16	rs9925691	A	G	0.121272	1006
16	rs231129	G	T	0.755467	1006
16	rs78912743	G	C	0.0606362	1006
16	rs11865632	G	A	0.0238569	1006
16	rs12598052	T	C	0.0904573	1006
16	rs12599678	T	G	0.0914513	1006
16	rs231130	T	C	0.755467	1006
16	rs857164	T	G	0.87674	1006
16	rs7198092	C	T	0.0228628	1006
16	rs12600305	T	G	0.0914513	1006
16	rs231131	T	C	0.836978	1006
16	rs12934929	G	A	0.0894632	1006
16	rs6498478	G	A	0.87674	1006
16	rs34074959	C	T	0.116302	1006
16	rs67806726	T	C	0.0874751	1006
16	rs170748	G	A	0.87674	1006
16	rs9933979	C	T	0.116302	1006
16	rs231127	T	C	0.760437	1006
16	rs77983733	C	T	0.0238569	1006
16	rs28623662	T	C	0.0238569	1006
16	rs12928504	C	T	0.0874751	1006
16	rs12920418	T	C	0.100398	1006
16	rs231126	G	A	0.745527	1006
16	rs35286406	A	G	0.100398	1006
16	rs13330331	G	A	0.028827	1006
16	rs12920998	C	G	0.100398	1006
16	rs9925068	C	T	0.129225	1006
16	rs9924480	G	C	0.0238569	1006
16	rs864480	G	A	0.77336	1006
16	rs34839787	C	G	0.100398	1006
16	rs231125	C	T	0.880716	1006
16	rs231124	T	C	0.880716	1006
16	rs17174790	G	A	0.0149105	1006
16	rs79763970	C	T	0.0228628	1006
16	rs34467043	A	G	0.100398	1006
16	rs1646311	C	T	0.757455	1006
16	rs1794337	T	G	0.866799	1006
16	rs72781433	C	G	0.0616302	1006
16	rs34511462	C	T	0.106362	1006
16	rs16963063	A	C	0.0626243	1006
16	rs112228697	A	T	0.0178926	1006
16	rs11643773	A	G	0.132207	1006
16	rs1862867	A	G	0.131213	1006
16	rs7205134	C	T	0.757455	1006
16	rs1862866	C	T	0.131213	1006
16	rs62035682	C	G	0.0616302	1006
16	rs2866858	C	T	0.888668	1006
16	rs34089846	C	A	0.757455	1006
16	rs12598949	A	G	0.131213	1006
16	rs35010943	G	A	0.129225	1006
16	rs11075216	G	A	0.101392	1006
16	rs9927346	C	A	0.129225	1006
16	rs7195983	C	A	0.889662	1006
16	rs9926929	G	A	0.129225	1006
16	rs9940584	T	C	0.129225	1006
16	rs62035683	G	A	0.0109344	1006
16	rs2903407	A	G	0.129225	1006
16	rs4781558	C	T	0.889662	1006
16	rs7200851	G	A	0.889662	1006
16	rs7203127	A	G	0.889662	1006
16	rs56381936	A	G	0.760437	1006
16	rs11640548	T	C	0.129225	1006
16	rs8043819	G	A	0.125249	1006
16	rs8043956	G	T	0.126243	1006
16	rs9302509	C	A	0.110338	1006
16	rs889822	A	G	0.883698	1006
16	rs9925549	T	C	0.12326	1006
16	rs8046250	A	G	0.130219	1006
16	rs1862865	C	T	0.760437	1006
16	rs1862864	G	A	0.890656	1006
16	rs933731	A	G	0.890656	1006
16	rs8045998	C	T	0.883698	1006
16	rs1862863	G	A	0.760437	1006
16	rs754438	C	G	0.884692	1006
16	rs62035684	A	C	0.0119284	1006
16	rs1974906	C	A	0.89165	1006
16	rs9938046	G	T	0.12326	1006
16	rs9938053	G	A	0.12326	1006
16	rs78954327	A	C	0.0218688	1006
16	rs9921251	C	T	0.12326	1006
16	rs9940944	G	A	0.12326	1006
16	rs118189546	C	A	0.00894632	1006
16	rs9921504	C	T	0.130219	1006
16	rs2113334	T	C	0.759443	1006
16	rs4780547	G	T	0.760437	1006
16	rs9923843	G	T	0.12326	1006
16	rs117794907	G	C	0.0188867	1006
16	rs8049031	C	T	0.12326	1006
16	rs8049074	C	G	0.889662	1006
16	rs8048606	T	G	0.884692	1006
16	rs11644833	G	A	0.759443	1006
16	rs146572104	G	A	0.0218688	1006
16	rs9935529	C	T	0.0994036	1006
16	rs11647585	G	A	0.82008	1006
16	rs8054265	G	A	0.260437	1006
16	rs9928570	A	C	0.100398	1006
16	rs61139367	A	G	0.0735586	1006
16	rs55935228	A	G	0.028827	1006
16	rs55880088	G	A	0.168986	1006
16	rs138736978	G	A	0.0188867	1006
16	rs72781448	C	G	0.0188867	1006
16	rs56268707	G	A	0.161034	1006
16	rs142087293	A	C	0.164016	1006
16	rs13337642	A	G	0.369781	1006
16	rs111913558	A	G	0.0318091	1006
16	rs113550786	A	G	0.0318091	1006
16	rs56287200	G	C	0.175944	1006
16	rs10163216	T	C	0.365805	1006
16	rs10163236	T	G	0.365805	1006
16	rs10163219	A	G	0.364811	1006
16	rs77607248	G	A	0.05666	1006
16	rs11863480	C	A	0.175944	1006
16	rs77028989	A	C	0.130219	1006
16	rs117298158	G	A	0.0447316	1006
16	rs7190291	T	C	0.363817	1006
16	rs7194972	T	A	0.363817	1006
16	rs9927170	T	C	0.363817	1006
16	rs9302510	A	C	0.362823	1006
16	rs9302511	T	C	0.362823	1006
16	rs1895560	C	T	0.957256	1006
16	rs2216774	A	G	0.236581	1006
16	rs7189580	G	C	0.0526839	1006
16	rs1364363	C	G	0.351889	1006
16	rs6498482	T	C	0.346918	1006
16	rs72781450	G	A	0.0367793	1006
16	rs12149464	G	A	0.161034	1006
16	rs12148976	A	G	0.161034	1006
16	rs7184192	A	C	0.365805	1006
16	rs9924452	T	C	0.308151	1006
16	rs7188980	C	T	0.305169	1006
16	rs55678530	T	G	0.182903	1006
16	rs8044430	T	C	0.312127	1006
16	rs12444117	C	G	0.227634	1006
16	rs12444144	C	G	0.383698	1006
16	rs11860604	G	C	0.387674	1006
16	rs7197466	T	G	0.306163	1006
16	rs62035691	C	T	0.400596	1006
16	rs147393411	T	A	0.0188867	1006
16	rs138088438	G	A	0.0666004	1006
16	rs9928497	C	T	0.323062	1006
16	rs7204841	C	T	0.311133	1006
16	rs11644737	C	T	0.311133	1006
16	rs4781559	A	G	0.00994036	1006
16	rs13330228	A	C	0.0675944	1006
16	rs141598532	T	A	0.0129225	1006
16	rs3888364	A	G	0.658052	1006
16	rs12708786	T	C	0.342942	1006
16	rs7195297	C	T	0.316103	1006
16	rs12102438	G	A	0.0666004	1006
16	rs7195395	T	C	0.342942	1006
16	rs7190692	A	G	0.374751	1006
16	rs12103056	A	G	0.0666004	1006
16	rs75020844	G	C	0.0666004	1006
16	rs9925151	C	T	0.336978	1006
16	rs12929613	T	A	0.337972	1006
16	rs12933628	T	A	0.271372	1006
16	rs6498483	T	C	0.337972	1006
16	rs9927831	C	T	0.0666004	1006
16	rs8053927	G	A	0.338966	1006
16	rs8056001	A	G	0.338966	1006
16	rs2866859	G	C	0.329026	1006
16	rs2866860	C	A	0.337972	1006
16	rs889817	A	G	0.337972	1006
16	rs753192	C	T	0.337972	1006
16	rs753191	T	A	0.270378	1006
16	rs4078751	A	T	0.337972	1006
16	rs3893789	G	T	0.269384	1006
16	rs140334006	A	G	0.0178926	1006
16	rs9928336	T	C	0.345924	1006
16	rs2081273	G	T	0.352883	1006
16	rs11642435	A	G	0.310139	1006
16	rs11642513	A	C	0.304175	1006
16	rs75908526	G	C	0.0308151	1006
16	rs7197700	G	A	0.370775	1006
16	rs117791401	G	A	0.0188867	1006
16	rs9931851	T	G	0.27336	1006
16	rs7200442	C	T	0.200795	1006
16	rs11645080	A	T	0.0228628	1006
16	rs72781457	C	T	0.0298211	1006
16	rs12924220	C	T	0.192843	1006
16	rs4781560	T	C	0.260437	1006
16	rs4780548	G	A	0.0198807	1006
16	rs11075219	C	G	0.255467	1006
16	rs12597883	G	A	0.192843	1006
16	rs11075221	A	C	0.0666004	1006
16	rs11648436	C	T	0.356859	1006
16	rs7186212	T	C	0.355865	1006
16	rs7202291	G	C	0.355865	1006
16	rs111993073	G	C	0.0666004	1006
16	rs113508033	G	C	0.0447316	1006
16	rs11649492	G	C	0.355865	1006
16	rs11639593	C	G	0.350895	1006
16	rs12926685	T	C	0.368787	1006
16	rs12921111	G	A	0.367793	1006
16	rs78931158	T	C	0.0397614	1006
16	rs6498485	G	A	0.366799	1006
16	rs182337496	T	C	0.00894632	1006
16	rs3136036	T	C	0.0218688	1006
16	rs3136038	C	T	0.338966	1006
16	rs6498486	A	C	0.281312	1006
16	rs1799797	T	A	0.276342	1006
16	rs3136042	C	T	0.0149105	1006
16	rs762521	G	A	0.276342	1006
16	rs1799798	G	A	0.0894632	1006
16	rs744154	G	C	0.277336	1006
16	rs3136051	C	T	0.0626243	1006
16	rs2238462	C	G	0.277336	1006
16	rs3136055	C	G	0.0894632	1006
16	rs3136064	C	T	0.352883	1006
16	rs3136065	G	A	0.357853	1006
16	rs3136066	C	G	0.0337972	1006
16	rs3136067	T	C	0.291252	1006
16	rs3136070	A	T	0.360835	1006
16	rs3136073	G	A	0.0636183	1006
16	rs2238463	C	G	0.359841	1006
16	rs3136079	T	G	0.295229	1006
16	rs3136085	G	C	0.281312	1006
16	rs957078	T	G	0.305169	1006
16	rs3136099	T	C	0.0636183	1006
16	rs3136105	T	C	0.0636183	1006
16	rs3136106	G	A	0.0218688	1006
16	rs3136112	C	T	0.336978	1006
16	rs3136118	T	G	0.0636183	1006
16	rs3136121	A	G	0.00994036	1006
16	rs254942	G	A	0.978131	1006
16	rs3136122	G	A	0.0636183	1006
16	rs3136124	G	A	0.0656064	1006
16	rs3136130	G	T	0.337972	1006
16	rs3136136	G	A	0.0636183	1006
16	rs3136146	G	A	0.0656064	1006
16	rs3136148	G	A	0.0626243	1006
16	rs1800067	G	A	0.0864811	1006
16	rs3136155	C	T	0.340954	1006
16	rs3136160	G	A	0.352883	1006
16	rs3136165	G	A	0.0149105	1006
16	rs3136166	T	G	0.357853	1006
16	rs3136168	T	G	0.357853	1006
16	rs3136171	C	T	0.0318091	1006
16	rs3136172	A	G	0.294235	1006
16	rs3136173	G	T	0.293241	1006
16	rs3136176	A	T	0.294235	1006
16	rs3136183	G	A	0.0626243	1006
16	rs3136187	A	G	0.294235	1006
16	rs3136189	T	C	0.294235	1006
16	rs3136195	T	C	0.0626243	1006
16	rs31870	A	G	0.978131	1006
16	rs3136202	G	A	0.353877	1006
16	rs3136203	A	G	0.0198807	1006
16	rs1799799	T	C	0.352883	1006
16	rs1799800	G	A	0.277336	1006
16	rs3136208	C	G	0.0626243	1006
16	rs3136211	C	G	0.295229	1006
16	rs3136213	C	T	0.289264	1006
16	rs3136215	T	C	0.0516899	1006
16	rs3136216	C	T	0.0626243	1006
16	rs3136218	T	G	0.346918	1006
16	rs3136220	C	T	0.0318091	1006
16	rs1799801	T	C	0.294235	1006
16	rs1800124	A	G	0.0198807	1006
16	rs16963255	G	A	0.0139165	1006
16	rs3743538	G	T	0.356859	1006
16	rs2276464	G	C	0.294235	1006
16	rs2276465	G	A	0.351889	1006
16	rs2276466	C	G	0.294235	1006
16	rs72781468	A	G	0.0109344	1006
16	rs76447723	G	T	0.0626243	1006
16	rs9925509	A	G	0.0626243	1006
16	rs11075223	C	A	0.351889	1006
16	rs4781562	G	T	0.289264	1006
16	rs4781563	G	A	0.289264	1006
16	rs79560972	T	C	0.0626243	1006
16	rs113403633	C	T	0.0626243	1006
16	rs112259692	G	C	0.0626243	1006
16	rs3784872	T	C	0.289264	1006
16	rs72781472	T	C	0.0109344	1006
16	rs42272	A	G	0.977137	1006
16	rs9646271	C	T	0.289264	1006
16	rs138827025	G	C	0.0626243	1006
16	rs9646272	G	C	0.289264	1006
16	rs72781474	G	T	0.00894632	1006
16	rs9646273	C	T	0.28827	1006
16	rs77820104	C	T	0.00994036	1006
16	rs1646332	C	A	0.351889	1006
16	rs1646331	T	C	0.352883	1006
16	rs11648736	G	A	0.342942	1006
16	rs76007663	T	A	0.0159046	1006
16	rs8060520	C	G	0.356859	1006
16	rs117264067	G	C	0.0238569	1006
16	rs35320671	G	A	0.190855	1006
16	rs79207455	C	T	0.0198807	1006
16	rs146880434	A	C	0.0149105	1006
16	rs8055701	C	G	0.250497	1006
16	rs8054783	G	A	0.181909	1006
16	rs16953219	C	T	0.0646123	1006
16	rs35022565	G	T	0.248509	1006
16	rs76771432	G	A	0.0646123	1006
16	rs111593835	C	A	0.0646123	1006
16	rs7189139	C	T	0.266402	1006
16	rs9788820	A	C	0.251491	1006
16	rs254940	A	G	0.797217	1006
16	rs8053446	G	A	0.0616302	1006
16	rs254938	T	C	0.909543	1006
16	rs111881063	T	C	0.0616302	1006
16	rs185297	C	T	0.797217	1006
16	rs116953603	A	G	0.0129225	1006
16	rs254936	A	G	0.797217	1006
16	rs3974346	G	T	0.735586	1006
16	rs28416376	A	G	0.0616302	1006
16	rs76546868	A	G	0.0616302	1006
16	rs836876	A	G	0.796223	1006
16	rs836875	T	C	0.0616302	1006
16	rs62035728	G	A	0.22664	1006
16	rs836874	C	T	0.736581	1006
16	rs1651197	G	A	0.735586	1006
16	rs72781482	A	C	0.353877	1006
16	rs1651196	T	G	0.735586	1006
16	rs11860979	G	A	0.735586	1006
16	rs1651195	C	T	0.736581	1006
16	rs1646333	T	C	0.798211	1006
16	rs34982607	T	G	0.00894632	1006
16	rs254933	T	G	0.736581	1006
16	rs254932	C	T	0.736581	1006
16	rs12446734	C	G	0.735586	1006
16	rs117232652	T	C	0.0139165	1006
16	rs254930	G	A	0.736581	1006
16	rs56960460	A	G	0.353877	1006
16	rs187613	T	C	0.736581	1006
16	rs142679239	C	T	0.0238569	1006
16	rs75453702	C	A	0.0616302	1006
16	rs9938180	C	G	0.0616302	1006
16	rs836873	G	T	0.736581	1006
16	rs8060706	T	C	0.736581	1006
16	rs857048	T	C	0.736581	1006
16	rs1613736	T	C	0.800199	1006
16	rs8054626	G	A	0.736581	1006
16	rs117795668	A	G	0.0149105	1006
16	rs72781489	C	T	0.0337972	1006
16	rs13334552	A	G	0.737575	1006
16	rs34056976	A	G	0.737575	1006
16	rs117431566	G	T	0.0139165	1006
16	rs12448995	G	A	0.737575	1006
16	rs12448998	G	A	0.736581	1006
16	rs9933278	T	C	0.736581	1006
16	rs9931427	A	G	0.76839	1006
16	rs9933628	A	G	0.776342	1006
16	rs12926471	T	C	0.767396	1006
16	rs60385662	C	T	0.767396	1006
16	rs3974347	T	C	0.0298211	1006
16	rs13337232	T	G	0.756461	1006
16	rs139138188	G	A	0.0695825	1006
16	rs9936499	T	A	0.757455	1006
16	rs9923340	G	A	0.757455	1006
16	rs9930502	G	A	0.755467	1006
16	rs56205108	G	A	0.757455	1006
16	rs7188103	T	G	0.757455	1006
16	rs12445168	T	C	0.757455	1006
16	rs12447216	G	A	0.757455	1006
16	rs8053423	A	C	0.757455	1006
16	rs6498487	C	T	0.786282	1006
16	rs28668974	A	G	0.757455	1006
16	rs12599365	G	A	0.757455	1006
16	rs113574066	G	C	0.027833	1006
16	rs12931919	G	A	0.757455	1006
16	rs112228427	G	A	0.0298211	1006
16	rs113272855	C	T	0.0298211	1006
16	rs11075227	G	A	0.760437	1006
16	rs11649283	C	G	0.762425	1006
16	rs11639944	G	A	0.760437	1006
16	rs117859827	G	A	0.0347913	1006
16	rs113216909	G	A	0.027833	1006
16	rs138819135	A	G	0.028827	1006
16	rs11641800	C	T	0.760437	1006
16	rs150536790	T	C	0.0159046	1006
16	rs62034386	G	T	0.0606362	1006
16	rs11075228	C	T	0.760437	1006
16	rs11640708	T	C	0.760437	1006
16	rs9931041	C	T	0.789264	1006
16	rs9923621	T	C	0.027833	1006
16	rs11644661	C	G	0.760437	1006
16	rs113972440	C	T	0.027833	1006
16	rs1978610	C	T	0.760437	1006
16	rs9933712	G	A	0.028827	1006
16	rs7195579	A	G	0.028827	1006
16	rs111794147	C	T	0.027833	1006
16	rs6498489	C	A	0.789264	1006
16	rs117432592	C	T	0.026839	1006
16	rs9302512	G	A	0.791252	1006
16	rs111427300	G	T	0.026839	1006
16	rs12922544	C	T	0.351889	1006
16	rs113214336	G	C	0.0516899	1006
16	rs11642211	A	G	0.40159	1006
16	rs8053013	C	T	0.356859	1006
16	rs8057299	C	G	0.624254	1006
16	rs12918451	T	G	0.229622	1006
16	rs16963330	G	A	0.0367793	1006
16	rs6498490	T	C	0.267396	1006
16	rs4522405	G	A	0.625249	1006
16	rs2099071	G	A	0.267396	1006
16	rs8064105	A	G	0.266402	1006
16	rs12446816	A	G	0.365805	1006
16	rs6498491	A	G	0.266402	1006
16	rs74009291	T	C	0.0367793	1006
16	rs74009292	C	T	0.0367793	1006
16	rs66937875	G	A	0.230616	1006
16	rs74009293	G	C	0.0367793	1006
16	rs8060734	A	G	0.229622	1006
16	rs8044564	T	C	0.229622	1006
16	rs150255594	G	C	0.0188867	1006
16	rs12926918	T	C	0.229622	1006
16	rs1560150	T	C	0.631213	1006
16	rs17256168	A	C	0.400596	1006
16	rs12922334	G	A	0.229622	1006
16	rs9925917	G	T	0.136183	1006
16	rs7195205	C	A	0.189861	1006
16	rs12931913	G	A	0.0924453	1006
16	rs34936285	C	T	0.0924453	1006
16	rs35078030	G	C	0.0924453	1006
16	rs11640120	T	A	0.0974155	1006
16	rs11640255	T	C	0.0974155	1006
16	rs34116702	A	C	0.0934394	1006
16	rs1627807	C	G	0.0497018	1006
16	rs1630367	T	C	0.4334	1006
16	rs34224607	G	A	0.0934394	1006
16	rs35360001	C	T	0.0934394	1006
16	rs59401194	C	T	0.0994036	1006
16	rs60002445	C	T	0.0994036	1006
16	rs1794242	G	A	0.423459	1006
16	rs1651193	C	T	0.524851	1006
16	rs1794243	G	A	0.625249	1006
16	rs1651192	A	T	0.525845	1006
16	rs112085597	G	A	0.0198807	1006
16	rs1651191	C	T	0.525845	1006
16	rs1794244	G	A	0.616302	1006
16	rs56063755	G	A	0.0586481	1006
16	rs1794245	C	T	0.516899	1006
16	rs61034700	G	A	0.0994036	1006
16	rs60636769	T	G	0.0994036	1006
16	rs1651190	A	G	0.626243	1006
16	rs1651189	T	C	0.627237	1006
16	rs113834345	A	C	0.0994036	1006
16	rs1651188	A	C	0.588469	1006
16	rs7202308	A	G	0.0994036	1006
16	rs58524813	G	A	0.0994036	1006
16	rs7194562	G	A	0.577535	1006
16	rs151299979	A	C	0.0218688	1006
16	rs1794225	G	A	0.252485	1006
16	rs72783404	T	C	0.0377734	1006
16	rs78250704	G	A	0.026839	1006
16	rs1794226	G	A	0.480119	1006
16	rs72783406	G	A	0.370775	1006
16	rs189236432	G	A	0.0119284	1006
16	rs143761337	G	A	0.0218688	1006
16	rs60788731	G	A	0.0984095	1006
16	rs67174119	A	G	0.373757	1006
16	rs55995804	G	A	0.371769	1006
16	rs1794228	G	A	0.580517	1006
16	rs55835636	G	A	0.0149105	1006
16	rs75027045	C	T	0.0984095	1006
16	rs7200165	A	C	0.0894632	1006
16	rs7205958	C	T	0.0934394	1006
16	rs1651186	A	G	0.384692	1006
16	rs3909878	A	G	0.348907	1006
16	rs55863630	G	T	0.346918	1006
16	rs1628132	C	T	0.914513	1006
16	rs79288099	A	G	0.0228628	1006
16	rs1794229	T	C	0.914513	1006
16	rs76974848	G	C	0.33996	1006
16	rs1651185	A	G	0.477137	1006
16	rs1651184	C	A	0.383698	1006
16	rs56369303	C	A	0.0208748	1006
16	rs9806993	C	T	0.436382	1006
16	rs1794230	C	A	0.476143	1006
16	rs1794231	T	C	0.914513	1006
16	rs137918564	C	T	0.0188867	1006
16	rs1794232	T	C	0.477137	1006
16	rs1428402	C	G	0.914513	1006
16	rs67950516	T	C	0.33996	1006
16	rs59009769	G	A	0.0964215	1006
16	rs75541462	T	G	0.0129225	1006
16	rs8063309	T	C	0.434394	1006
16	rs7189421	T	G	0.441352	1006
16	rs7184976	A	C	0.336978	1006
16	rs1651198	G	C	0.909543	1006
16	rs1794234	C	T	0.473161	1006
16	rs116949030	A	G	0.0954274	1006
16	rs1794236	C	T	0.45825	1006
16	rs1630373	G	C	0.465209	1006
16	rs60155901	C	G	0.0954274	1006
16	rs1629592	T	C	0.445328	1006
16	rs72783411	G	A	0.0656064	1006
16	rs1428404	C	T	0.887674	1006
16	rs72783412	C	T	0.0656064	1006
16	rs9923144	T	C	0.21173	1006
16	rs1794237	T	G	0.887674	1006
16	rs1794238	C	A	0.296223	1006
16	rs1794239	A	T	0.887674	1006
16	rs66859427	A	C	0.229622	1006
16	rs8047493	A	G	0.884692	1006
16	rs1794241	G	C	0.885686	1006
16	rs4781564	C	T	0.562624	1006
16	rs67986457	C	A	0.219682	1006
16	rs74805435	A	G	0.0208748	1006
16	rs12232443	A	G	0.122266	1006
16	rs7196051	A	G	0.911531	1006
16	rs12920252	T	C	0.631213	1006
16	rs12919705	C	G	0.552684	1006
16	rs78152469	C	T	0.0775348	1006
16	rs61185203	G	T	0.102386	1006
16	rs9935021	G	A	0.27833	1006
16	rs12599691	C	T	0.549702	1006
16	rs7185881	T	C	0.908549	1006
16	rs7203561	C	T	0.908549	1006
16	rs72640404	C	T	0.188867	1006
16	rs9940941	G	A	0.829026	1006
16	rs112182278	G	A	0.0149105	1006
16	rs11640959	C	T	0.720676	1006
16	rs79043843	A	G	0.0785288	1006
16	rs12445197	C	G	0.83002	1006
16	rs7200856	A	G	0.111332	1006
16	rs11075230	C	G	0.382704	1006
16	rs7202111	T	C	0.971173	1006
16	rs12930246	A	C	0.907555	1006
16	rs11645155	T	C	0.724652	1006
16	rs12932563	G	A	0.908549	1006
16	rs12933687	C	G	0.906561	1006
16	rs6498496	A	G	0.854871	1006
16	rs142947526	G	A	0.0258449	1006
16	rs4781565	C	T	0.0725646	1006
16	rs6498498	C	T	0.650099	1006
16	rs76088714	A	G	0.0725646	1006
16	rs7190485	G	A	0.10338	1006
16	rs7197898	C	T	0.105368	1006
16	rs73513108	G	A	0.0377734	1006
16	rs7197464	G	T	0.10338	1006
16	rs72783420	C	T	0.10338	1006
16	rs78705144	T	C	0.0735586	1006
16	rs117094428	T	C	0.0139165	1006
16	rs72783422	A	G	0.106362	1006
16	rs57076835	C	T	0.2167	1006
16	rs150211684	G	A	0.0228628	1006
16	rs8051983	G	C	0.2167	1006
16	rs11862729	A	G	0.222664	1006
16	rs118005004	C	T	0.0139165	1006
16	rs116297045	G	A	0.0407555	1006
16	rs74977978	C	A	0.0407555	1006
16	rs111650310	C	G	0.0725646	1006
16	rs57405319	T	C	0.22664	1006
16	rs72783425	C	A	0.0576541	1006
16	rs13334256	G	T	0.225646	1006
16	rs8050579	T	C	0.0964215	1006
16	rs112642656	G	A	0.0725646	1006
16	rs142437900	T	C	0.0228628	1006
16	rs8056362	T	A	0.0944334	1006
16	rs4780552	T	C	0.227634	1006
16	rs8052279	A	G	0.0964215	1006
16	rs2867048	T	C	0.0457256	1006
16	rs72783426	C	T	0.0298211	1006
16	rs78221369	G	A	0.0437376	1006
16	rs7205210	T	C	0.166998	1006
16	rs2011209	T	C	0.645129	1006
16	rs9921525	G	C	0.0477137	1006
16	rs112342937	C	T	0.0477137	1006
16	rs144336494	G	A	0.0129225	1006
16	rs9927341	G	A	0.893638	1006
16	rs13338264	A	G	0.054672	1006
16	rs112803593	G	A	0.0437376	1006
16	rs8045434	C	T	0.05666	1006
16	rs916079	A	G	0.101392	1006
16	rs111671627	A	G	0.0407555	1006
16	rs916080	G	A	0.100398	1006
16	rs112490918	A	G	0.0407555	1006
16	rs148857948	G	A	0.00795229	1006
16	rs112886440	G	A	0.0407555	1006
16	rs113286126	T	A	0.0407555	1006
16	rs112575377	C	T	0.0407555	1006
16	rs111339917	A	T	0.0407555	1006
16	rs78211697	T	C	0.0407555	1006
16	rs72783430	C	T	0.207753	1006
16	rs77072982	C	T	0.055666	1006
16	rs180741040	T	C	0.0129225	1006
16	rs62034416	G	A	0.0109344	1006
16	rs2097269	G	A	0.102386	1006
16	rs77014198	G	C	0.0576541	1006
16	rs142838870	G	T	0.00894632	1006
16	rs7201789	G	C	0.102386	1006
16	rs118049821	G	A	0.00894632	1006
16	rs78205965	C	T	0.05666	1006
16	rs4781566	G	T	0.0447316	1006
16	rs6498499	G	A	0.10338	1006
16	rs762770	A	G	0.104374	1006
16	rs72783431	G	A	0.0586481	1006
16	rs75923192	C	T	0.0159046	1006
16	rs7200498	A	G	0.105368	1006
16	rs72783434	A	G	0.0586481	1006
16	rs721043	A	C	0.0407555	1006
16	rs58621680	A	C	0.102386	1006
16	rs59631893	C	G	0.102386	1006
16	rs60788707	A	T	0.102386	1006
16	rs117632559	A	T	0.0258449	1006
16	rs116854959	G	A	0.0129225	1006
16	rs9674074	T	A	0.0437376	1006
16	rs9673242	G	A	0.102386	1006
16	rs7193308	A	G	0.0437376	1006
16	rs58500597	C	T	0.0586481	1006
16	rs72783438	C	T	0.0367793	1006
16	rs61402929	A	C	0.0586481	1006
16	rs74543541	G	A	0.0407555	1006
16	rs13334806	C	A	0.101392	1006
16	rs147351951	T	C	0.0178926	1006
16	rs8047685	A	G	0.0437376	1006
16	rs72783441	T	C	0.0586481	1006
16	rs66802536	G	C	0.102386	1006
16	rs187591857	C	T	0.0129225	1006
16	rs9929749	T	C	0.102386	1006
16	rs9937524	C	T	0.101392	1006
16	rs72783444	C	T	0.0586481	1006
16	rs76502534	T	C	0.054672	1006
16	rs9939089	G	T	0.101392	1006
16	rs9929833	A	G	0.102386	1006
16	rs58485805	T	C	0.257455	1006
16	rs137871475	G	T	0.00795229	1006
16	rs141693817	G	A	0.00795229	1006
16	rs72783446	T	G	0.0586481	1006
16	rs9941083	A	G	0.10338	1006
16	rs117472825	G	A	0.0149105	1006
16	rs4781567	T	C	0.0447316	1006
16	rs4781568	T	C	0.0576541	1006
16	rs7199552	A	G	0.0447316	1006
16	rs1894384	G	A	0.102386	1006
16	rs9921648	C	A	0.101392	1006
16	rs62034420	A	G	0.0109344	1006
16	rs9941026	A	G	0.0447316	1006
16	rs6498500	T	A	0.0586481	1006
16	rs7191405	T	G	0.0437376	1006
16	rs72783454	C	A	0.0586481	1006
16	rs9932955	G	C	0.102386	1006
16	rs8051619	C	T	0.102386	1006
16	rs9935930	G	T	0.101392	1006
16	rs56979470	C	T	0.0586481	1006
16	rs117113759	T	A	0.0178926	1006
16	rs2867049	T	C	0.10338	1006
16	rs2187665	G	A	0.10338	1006
16	rs58399989	T	G	0.0407555	1006
16	rs2903462	A	G	0.10338	1006
16	rs72783461	G	T	0.0367793	1006
16	rs72783463	C	G	0.0596421	1006
16	rs4781569	G	A	0.102386	1006
16	rs60012085	T	C	0.0447316	1006
16	rs28813467	T	C	0.10338	1006
16	rs9926109	G	C	0.0447316	1006
16	rs72783466	G	T	0.0586481	1006
16	rs73513200	A	G	0.102386	1006
16	rs59834223	G	A	0.152087	1006
16	rs960602	C	G	0.101392	1006
16	rs73514903	T	A	0.101392	1006
16	rs56007264	A	C	0.102386	1006
16	rs72783469	C	G	0.0586481	1006
16	rs4781570	A	T	0.0974155	1006
16	rs144260434	A	G	0.055666	1006
16	rs72783471	C	T	0.0576541	1006
16	rs9931690	C	G	0.101392	1006
16	rs4780553	C	T	0.102386	1006
16	rs4781571	T	C	0.102386	1006
16	rs4781572	A	C	0.0417495	1006
16	rs7188521	G	T	0.102386	1006
16	rs7188534	G	A	0.0427435	1006
16	rs189753339	C	T	0.00994036	1006
16	rs8060542	A	G	0.0576541	1006
16	rs4486903	T	C	0.100398	1006
16	rs113891453	C	T	0.0407555	1006
16	rs7186738	A	G	0.0407555	1006
16	rs112475750	C	T	0.0407555	1006
16	rs1004637	A	C	0.10338	1006
16	rs1122454	G	A	0.0994036	1006
16	rs72783475	A	G	0.0576541	1006
16	rs76587875	G	C	0.0218688	1006
16	rs56858849	T	C	0.10338	1006
16	rs12596849	G	A	0.187873	1006
16	rs57951383	T	A	0.0576541	1006
16	rs8052197	A	G	0.0994036	1006
16	rs4781573	G	A	0.0994036	1006
16	rs4781574	C	T	0.0417495	1006
16	rs7197916	G	A	0.0994036	1006
16	rs28583129	A	G	0.0994036	1006
16	rs28595614	A	G	0.0994036	1006
16	rs28666554	G	A	0.0994036	1006
16	rs56261007	C	T	0.0208748	1006
16	rs75307671	C	G	0.0576541	1006
16	rs72783479	C	T	0.0576541	1006
16	rs9932737	A	G	0.0994036	1006
16	rs28662214	T	C	0.101392	1006
16	rs72783482	G	A	0.0576541	1006
16	rs72783483	T	C	0.0576541	1006
16	rs28434642	T	C	0.0994036	1006
16	rs72783484	A	C	0.0994036	1006
16	rs117893443	C	T	0.0178926	1006
16	rs73514931	G	A	0.10338	1006
16	rs9940704	T	G	0.0994036	1006
16	rs11644242	C	T	0.0357853	1006
16	rs4781575	G	A	0.0417495	1006
16	rs72783487	A	G	0.0576541	1006
16	rs2097267	C	T	0.101392	1006
16	rs2097268	T	C	0.10338	1006
16	rs78402478	T	A	0.0357853	1006
16	rs117449593	A	G	0.0238569	1006
16	rs117720585	A	T	0.0188867	1006
16	rs72783490	G	A	0.0576541	1006
16	rs147886755	T	C	0.0218688	1006
16	rs58760630	C	T	0.0576541	1006
16	rs4781576	T	C	0.0457256	1006
16	rs72783491	C	T	0.0357853	1006
16	rs9931672	T	C	0.102386	1006
16	rs9939111	G	A	0.0447316	1006
16	rs9932289	A	G	0.102386	1006
16	rs58500906	G	A	0.0417495	1006
16	rs112833654	C	T	0.0576541	1006
16	rs8059242	A	G	0.0447316	1006
16	rs139757489	T	C	0.0159046	1006
16	rs9929387	G	A	0.0417495	1006
16	rs762767	C	A	0.0994036	1006
16	rs56758109	A	G	0.0576541	1006
16	rs57510480	C	T	0.0576541	1006
16	rs8056211	C	T	0.0576541	1006
16	rs66463938	A	G	0.102386	1006
16	rs67893324	T	C	0.102386	1006
16	rs7194760	A	G	0.0447316	1006
16	rs117417765	G	T	0.00795229	1006
16	rs7194302	C	T	0.102386	1006
16	rs8058988	A	G	0.0447316	1006
16	rs6498502	G	A	0.102386	1006
16	rs6498503	C	T	0.0457256	1006
16	rs6498504	A	G	0.0457256	1006
16	rs6498505	C	A	0.10338	1006
16	rs72783494	C	G	0.0576541	1006
16	rs8063151	G	T	0.10338	1006
16	rs8044295	A	G	0.10338	1006
16	rs59506255	A	G	0.0576541	1006
16	rs11075232	A	T	0.10338	1006
16	rs11075233	G	A	0.0427435	1006
16	rs7195762	T	C	0.10338	1006
16	rs7190279	C	G	0.0576541	1006
16	rs72783498	T	C	0.0576541	1006
16	rs113432693	A	G	0.0417495	1006
16	rs28668960	A	G	0.10338	1006
16	rs73514968	C	A	0.0427435	1006
16	rs724015	C	A	0.10338	1006
16	rs72783500	C	T	0.0576541	1006
16	rs72783501	T	G	0.0576541	1006
16	rs72783502	G	A	0.0576541	1006
16	rs55950916	G	A	0.0218688	1006
16	rs9930823	G	T	0.0417495	1006
16	rs7206863	A	C	0.0576541	1006
16	rs4486904	T	C	0.0576541	1006
16	rs2867051	A	T	0.0576541	1006
16	rs9888882	A	G	0.0447316	1006
16	rs9888894	A	G	0.0447316	1006
16	rs9939585	G	T	0.0417495	1006
16	rs57989611	T	C	0.0576541	1006
16	rs3752415	G	A	0.102386	1006
16	rs9935889	A	G	0.102386	1006
16	rs9936251	A	G	0.102386	1006
16	rs79481665	C	T	0.0576541	1006
16	rs9925759	C	G	0.0417495	1006
16	rs72785404	G	A	0.0576541	1006
16	rs74510539	G	T	0.0208748	1006
16	rs9935670	G	A	0.102386	1006
16	rs9928733	T	C	0.0606362	1006
16	rs78669234	A	G	0.0198807	1006
16	rs9926565	A	G	0.0606362	1006
16	rs9929203	T	C	0.0417495	1006
16	rs13337521	C	G	0.0616302	1006
16	rs9929273	A	T	0.0417495	1006
16	rs117828617	T	C	0.0536779	1006
16	rs8059531	A	G	0.0606362	1006
16	rs144078341	A	G	0.00994036	1006
16	rs11646349	T	G	0.0357853	1006
16	rs9932845	A	C	0.0427435	1006
16	rs72785406	G	A	0.0596421	1006
16	rs72785407	A	C	0.0576541	1006
16	rs58583715	A	G	0.0417495	1006
16	rs73514987	A	G	0.0417495	1006
16	rs4781577	A	G	0.0994036	1006
16	rs13334260	C	T	0.0417495	1006
16	rs13339439	A	G	0.102386	1006
16	rs9932473	G	A	0.102386	1006
16	rs6498506	C	T	0.102386	1006
16	rs138647696	G	A	0.0119284	1006
16	rs933198	T	C	0.0685885	1006
16	rs4780554	G	T	0.0417495	1006
16	rs1003067	A	G	0.11332	1006
16	rs4781578	A	T	0.0606362	1006
16	rs4781579	A	G	0.0576541	1006
16	rs74009141	G	A	0.0417495	1006
16	rs68105689	T	G	0.0994036	1006
16	rs928968	A	G	0.102386	1006
16	rs762768	A	G	0.102386	1006
16	rs762769	C	G	0.102386	1006
16	rs4781580	T	C	0.102386	1006
16	rs1557519	T	C	0.104374	1006
16	rs1557520	A	C	0.0576541	1006
16	rs13339288	G	A	0.00497018	1006
16	rs9933563	T	C	0.0417495	1006
16	rs28699649	C	T	0.102386	1006
16	rs74597702	C	T	0.0407555	1006
16	rs9923641	C	G	0.0417495	1006
16	rs72785408	T	G	0.0576541	1006
```
