## Supplementary material for "Characterization of shared and ancestry-specific signals driving complex traits using multi-ancestry fine-mapping": s1_ref.bim

```
16	rs6498382	0	13253526	C	T
16	rs138466611	0	13253585	G	A
16	rs153092	0	13253878	A	G
16	rs153091	0	13253956	G	T
16	rs142279907	0	13254198	G	T
16	rs153090	0	13254855	G	A
16	rs1149419	0	13255107	C	A
16	rs112295872	0	13255291	C	T
16	rs153089	0	13255874	A	G
16	rs153088	0	13256727	G	C
16	rs2819632	0	13257674	G	T
16	rs2819631	0	13257970	A	G
16	rs68024431	0	13259668	C	T
16	rs6498385	0	13259887	G	A
16	rs185192	0	13260055	A	T
16	rs11648487	0	13260589	C	G
16	rs28607043	0	13261090	T	G
16	rs113808049	0	13261201	T	C
16	rs139107279	0	13261394	A	G
16	rs146454139	0	13261530	C	G
16	rs153095	0	13261569	A	G
16	rs12918496	0	13261676	C	A
16	rs153094	0	13262039	G	A
16	rs743657	0	13262651	C	T
16	rs28691684	0	13262981	C	T
16	rs143002727	0	13263131	G	T
16	rs129123	0	13263166	C	T
16	rs116869663	0	13263406	T	C
16	rs17832654	0	13263581	T	C
16	rs9940177	0	13264185	A	G
16	rs150080	0	13264349	A	G
16	rs150079	0	13265483	G	C
16	rs62027561	0	13265687	G	A
16	rs117409403	0	13265923	C	T
16	rs17243899	0	13266122	T	C
16	rs16961259	0	13266144	T	C
16	rs1438701	0	13266309	C	T
16	rs77553002	0	13266908	T	G
16	rs71390326	0	13267266	C	T
16	rs2550566	0	13267393	A	C
16	rs111850709	0	13267697	G	C
16	rs76516894	0	13268061	G	A
16	rs16961280	0	13268344	A	G
16	rs150078	0	13268467	A	G
16	rs150077	0	13268801	A	T
16	rs17832881	0	13268840	G	C
16	rs56150157	0	13269084	A	G
16	rs150076	0	13269429	A	C
16	rs112212403	0	13269625	G	A
16	rs150075	0	13269909	A	G
16	rs153093	0	13269967	A	T
16	rs7194732	0	13271194	T	C
16	rs7190058	0	13271303	A	G
16	rs12925052	0	13271583	A	G
16	rs9937797	0	13272513	C	T
16	rs4781422	0	13272590	G	A
16	rs1898680	0	13272681	G	T
16	rs1898681	0	13272767	A	C
16	rs12934335	0	13273020	A	C
16	rs1438706	0	13273066	T	C
16	rs149782367	0	13273137	C	G
16	rs1438705	0	13273144	A	G
16	rs12934993	0	13273412	A	C
16	rs34059757	0	13273852	G	C
16	rs153098	0	13273876	C	A
16	rs7185907	0	13274284	C	G
16	rs141149683	0	13274341	G	C
16	rs75958188	0	13275362	T	C
16	rs137973228	0	13275480	G	C
16	rs12930725	0	13275813	C	A
16	rs4781423	0	13275861	C	T
16	rs117117654	0	13275991	G	C
16	rs928971	0	13276377	T	G
16	rs928972	0	13276390	T	C
16	rs12918029	0	13277065	C	T
16	rs12918845	0	13277560	C	T
16	rs71390327	0	13277818	A	G
16	rs1438704	0	13277964	C	A
16	rs59328999	0	13278009	G	A
16	rs16961293	0	13278100	C	T
16	rs916087	0	13278107	A	T
16	rs12919355	0	13278517	T	G
16	rs6498387	0	13278542	C	G
16	rs75663473	0	13279251	A	G
16	rs7206095	0	13279676	G	A
16	rs445244	0	13279736	T	A
16	rs67162504	0	13279787	C	T
16	rs67027573	0	13279795	G	T
16	rs16961302	0	13279868	C	A
16	rs143421815	0	13279871	C	T
16	rs55685188	0	13279879	T	G
16	rs16961304	0	13279890	G	A
16	rs11075184	0	13279908	A	G
16	rs60970642	0	13280270	T	A
16	rs149423498	0	13280400	G	A
16	rs9937811	0	13280432	T	C
16	rs9925159	0	13280486	C	A
16	rs66479481	0	13280841	G	T
16	rs9938045	0	13280897	A	G
16	rs9938051	0	13280916	A	G
16	rs422852	0	13280942	C	G
16	rs9927503	0	13280960	C	A
16	rs67685787	0	13281046	A	G
16	rs16961316	0	13281138	A	G
16	rs12928835	0	13281237	G	A
16	rs6498388	0	13281337	G	A
16	rs7202518	0	13281338	T	C
16	rs112276747	0	13281445	G	A
16	rs138560494	0	13281500	G	A
16	rs6498389	0	13281535	G	A
16	rs6498390	0	13281733	T	C
16	rs6498391	0	13281853	G	A
16	rs6498392	0	13281959	G	T
16	rs8060614	0	13282014	C	T
16	rs75147747	0	13282108	A	G
16	rs8059579	0	13282158	G	A
16	rs16961344	0	13282232	T	C
16	rs56698258	0	13282309	T	C
16	rs59938446	0	13282351	G	C
16	rs57861850	0	13282489	A	G
16	rs60750855	0	13282611	A	G
16	rs67775089	0	13282843	A	G
16	rs67738272	0	13282923	A	G
16	rs66467356	0	13282977	A	G
16	rs67006739	0	13283012	A	G
16	rs7187047	0	13283338	C	A
16	rs7191106	0	13283861	G	A
16	rs28522364	0	13284071	A	G
16	rs4781424	0	13284914	T	C
16	rs4781425	0	13286011	A	G
16	rs112371857	0	13286607	C	A
16	rs7187632	0	13286788	G	A
16	rs35924714	0	13286821	A	G
16	rs72786645	0	13286959	G	A
16	rs8049091	0	13287021	A	G
16	rs8049110	0	13287055	A	G
16	rs6498393	0	13287125	C	T
16	rs6498394	0	13287150	A	T
16	rs8049342	0	13287492	C	T
16	rs8054294	0	13287529	T	G
16	rs117746390	0	13287782	A	T
16	rs75429859	0	13287954	C	G
16	rs12708766	0	13288042	C	T
16	rs13334670	0	13288111	T	C
16	rs4781426	0	13288383	C	T
16	rs4780510	0	13288602	A	T
16	rs7187511	0	13288993	T	C
16	rs7187533	0	13289038	T	C
16	rs145973213	0	13289299	A	T
16	rs2550565	0	13289386	A	G
16	rs2819692	0	13289537	G	A
16	rs35818265	0	13289703	A	G
16	rs35306247	0	13290034	C	T
16	rs2819688	0	13290299	A	G
16	rs2578579	0	13290366	C	G
16	rs2578580	0	13290706	T	C
16	rs2819687	0	13290724	G	C
16	rs10438542	0	13291654	A	G
16	rs203322	0	13291950	G	T
16	rs9674386	0	13292049	A	T
16	rs75584858	0	13292521	T	G
16	rs77735973	0	13292850	T	C
16	rs10438543	0	13292905	A	G
16	rs75916145	0	13292949	G	A
16	rs75033753	0	13292985	A	T
16	rs71390329	0	13293647	G	C
16	rs77608659	0	13293754	C	T
16	rs762780	0	13294127	T	C
16	rs984811	0	13294610	A	G
16	rs4781429	0	13297096	A	G
16	rs13331224	0	13297242	C	T
16	rs112510263	0	13297254	C	G
16	rs12444395	0	13297348	C	T
16	rs13331427	0	13297688	C	T
16	rs9926866	0	13298863	T	C
16	rs420619	0	13299853	T	C
16	rs372941	0	13300207	C	T
16	rs395137	0	13300401	C	A
16	rs366242	0	13300423	A	G
16	rs2550563	0	13300886	T	C
16	rs149227	0	13300982	A	C
16	rs2550562	0	13301699	T	C
16	rs74854989	0	13301720	T	A
16	rs2819643	0	13301767	G	C
16	rs2550561	0	13301769	A	G
16	rs117389561	0	13301969	A	G
16	rs1438707	0	13302108	G	C
16	rs12922227	0	13302210	A	G
16	rs1438708	0	13302359	C	T
16	rs55878502	0	13302832	A	G
16	rs148645610	0	13303763	C	A
16	rs60829232	0	13303785	G	A
16	rs4781430	0	13304020	A	G
16	rs149928571	0	13304379	A	G
16	rs77997550	0	13304387	T	G
16	rs4781431	0	13304389	G	C
16	rs149228	0	13304474	A	C
16	rs153077	0	13304591	A	C
16	rs4781432	0	13304674	T	A
16	rs145234572	0	13304914	G	T
16	rs4781433	0	13304975	G	A
16	rs4781436	0	13305319	G	A
16	rs72786655	0	13305338	C	T
16	rs117273146	0	13305559	A	T
16	rs6498397	0	13305664	T	C
16	rs6498398	0	13305841	C	T
16	rs55964705	0	13305904	G	C
16	rs117448947	0	13305907	G	A
16	rs8047055	0	13306167	G	T
16	rs59426483	0	13306495	G	A
16	rs60256156	0	13306573	T	C
16	rs7195991	0	13307302	C	A
16	rs7197051	0	13307517	A	G
16	rs111864053	0	13307606	A	T
16	rs2098745	0	13307800	A	C
16	rs16961369	0	13308412	C	A
16	rs72786663	0	13308607	T	C
16	rs35818065	0	13309006	G	T
16	rs7195597	0	13309009	G	T
16	rs34522947	0	13309018	T	C
16	rs17246453	0	13309269	T	C
16	rs75820139	0	13309371	A	T
16	rs403898	0	13309375	C	T
16	rs117928327	0	13309399	A	G
16	rs386013	0	13309859	C	T
16	rs28561966	0	13310022	C	T
16	rs369978	0	13310075	T	G
16	rs377027	0	13310168	C	G
16	rs56196016	0	13310377	C	T
16	rs410055	0	13310535	C	T
16	rs56396226	0	13310776	C	A
16	rs1149413	0	13311010	C	G
16	rs636844	0	13311152	A	T
16	rs78075544	0	13311257	C	A
16	rs436065	0	13311526	A	G
16	rs74735020	0	13311608	C	T
16	rs113877699	0	13311860	C	T
16	rs396357	0	13312029	A	G
16	rs188519044	0	13312107	T	C
16	rs149735375	0	13312117	C	T
16	rs56406505	0	13312530	G	A
16	rs436812	0	13312905	C	T
16	rs384061	0	13313229	A	G
16	rs146292543	0	13313547	G	C
16	rs1149412	0	13313634	A	G
16	rs1149411	0	13313806	C	A
16	rs118002447	0	13313853	C	T
16	rs2856620	0	13314377	T	C
16	rs79836685	0	13314698	G	A
16	rs1149410	0	13314864	A	G
16	rs117037815	0	13315515	C	T
16	rs407146	0	13315655	C	A
16	rs1149409	0	13315776	T	C
16	rs1149408	0	13315855	G	A
16	rs1149407	0	13315880	G	A
16	rs1149406	0	13315970	T	C
16	rs1149405	0	13315986	T	C
16	rs56289035	0	13316068	A	T
16	rs387090	0	13316118	G	A
16	rs8055051	0	13316124	C	T
16	rs447922	0	13316192	C	G
16	rs395879	0	13316313	T	C
16	rs436339	0	13316396	A	G
16	rs415232	0	13316427	G	A
16	rs12930638	0	13316631	C	T
16	rs643670	0	13316783	T	C
16	rs591066	0	13316788	A	G
16	rs2819681	0	13317042	G	T
16	rs385140	0	13317146	G	T
16	rs431176	0	13317154	T	G
16	rs407593	0	13317459	G	A
16	rs400844	0	13317570	T	A
16	rs75577177	0	13317649	G	A
16	rs113071006	0	13317699	T	G
16	rs384971	0	13317710	T	C
16	rs114234317	0	13318059	G	A
16	rs204022	0	13318321	T	A
16	rs204023	0	13318443	G	T
16	rs12932100	0	13318479	A	G
16	rs204024	0	13318551	A	C
16	rs76403603	0	13319055	C	G
16	rs78313985	0	13319059	A	G
16	rs139622175	0	13319073	C	T
16	rs4635326	0	13319101	G	A
16	rs74014611	0	13319105	C	G
16	rs74014612	0	13319124	C	T
16	rs204025	0	13319168	T	C
16	rs111283035	0	13319314	C	A
16	rs7204584	0	13319729	G	A
16	rs204026	0	13319738	G	C
16	rs140664189	0	13319770	C	T
16	rs204027	0	13319858	A	G
16	rs204028	0	13319871	C	T
16	rs204029	0	13320154	A	G
16	rs10521100	0	13320228	A	G
16	rs204030	0	13320781	G	A
16	rs204031	0	13321014	T	C
16	rs204032	0	13321026	G	A
16	rs8053943	0	13321172	A	G
16	rs1898685	0	13321338	G	A
16	rs2014956	0	13321621	C	T
16	rs1961448	0	13321734	T	G
16	rs169443	0	13322176	T	C
16	rs79466768	0	13322222	G	A
16	rs2819641	0	13322280	T	C
16	rs2550560	0	13322306	C	T
16	rs2856621	0	13322452	G	A
16	rs138311010	0	13322876	G	A
16	rs58502776	0	13322891	C	T
16	rs204033	0	13323157	G	A
16	rs55734996	0	13323264	G	A
16	rs16961449	0	13323316	C	T
16	rs204034	0	13323341	A	G
16	rs112185461	0	13323509	C	G
16	rs16961453	0	13323560	C	G
16	rs16961456	0	13323620	G	A
16	rs16961458	0	13323930	C	A
16	rs113153731	0	13324116	G	C
16	rs4781437	0	13324133	A	T
16	rs4780511	0	13324203	G	A
16	rs4781438	0	13324276	G	A
16	rs112979971	0	13324508	T	C
16	rs112490622	0	13324591	T	C
16	rs11864853	0	13324690	G	C
16	rs153083	0	13324789	T	C
16	rs11865718	0	13324941	G	C
16	rs11862050	0	13325029	A	G
16	rs4386121	0	13325076	A	G
16	rs17247219	0	13325496	A	G
16	rs111393193	0	13325541	T	C
16	rs112171760	0	13325648	A	T
16	rs112845211	0	13325841	C	T
16	rs2578582	0	13326067	C	T
16	rs16961472	0	13326086	A	C
16	rs153084	0	13326516	A	G
16	rs57933157	0	13326535	G	A
16	rs2819682	0	13326578	A	C
16	rs141572982	0	13326607	A	G
16	rs2856624	0	13326647	T	G
16	rs183465299	0	13327056	G	T
16	rs16961473	0	13327210	T	A
16	rs140087192	0	13327376	T	G
16	rs2578583	0	13327407	G	A
16	rs192361944	0	13327459	G	A
16	rs7188910	0	13327594	C	T
16	rs181718721	0	13327757	C	T
16	rs2578584	0	13327970	G	T
16	rs16961475	0	13328520	C	G
16	rs2578585	0	13328597	G	C
16	rs2819684	0	13328615	T	C
16	rs12598852	0	13329469	G	A
16	rs78747450	0	13329719	G	C
16	rs11647787	0	13330774	G	A
16	rs16961480	0	13330903	A	G
16	rs4781439	0	13331026	C	T
16	rs4780513	0	13331148	G	C
16	rs147320588	0	13331470	C	T
16	rs139254325	0	13332386	C	G
16	rs149998448	0	13332398	T	C
16	rs10521099	0	13333811	C	T
16	rs16961496	0	13334138	T	G
16	rs16961497	0	13334571	A	T
16	rs143974720	0	13334955	G	A
16	rs2042416	0	13334971	G	A
16	rs75941707	0	13334982	C	A
16	rs149419033	0	13335094	G	A
16	rs62027602	0	13335304	G	A
16	rs34342328	0	13335326	G	A
16	rs115775297	0	13335735	G	A
16	rs8048671	0	13336444	C	G
16	rs16961502	0	13336485	A	G
16	rs204036	0	13336497	C	T
16	rs79214353	0	13336550	G	T
16	rs204037	0	13336934	G	A
16	rs180908337	0	13337045	C	T
16	rs431089	0	13337072	T	C
16	rs115473149	0	13337288	G	A
16	rs12928591	0	13337594	G	A
16	rs146344623	0	13337887	C	T
16	rs75443696	0	13338418	A	T
16	rs2819685	0	13338487	G	C
16	rs67981434	0	13338546	G	A
16	rs75926039	0	13338871	C	G
16	rs112785924	0	13338919	C	T
16	rs67525003	0	13339081	C	T
16	rs76951937	0	13339092	A	G
16	rs34522561	0	13339102	A	G
16	rs2214255	0	13339235	C	G
16	rs2521804	0	13339987	T	G
16	rs11644359	0	13340018	C	T
16	rs8045753	0	13340216	T	C
16	rs2521803	0	13340276	T	G
16	rs76433307	0	13340291	C	G
16	rs409575	0	13340349	A	G
16	rs2856625	0	13340565	C	T
16	rs112531655	0	13340973	T	C
16	rs12103085	0	13342045	G	T
16	rs7192217	0	13342175	G	A
16	rs116859518	0	13342414	C	G
16	rs6363	0	13342829	T	C
16	rs9938966	0	13343272	G	A
16	rs61064919	0	13343332	G	T
16	rs36035351	0	13343837	C	T
16	rs9302495	0	13344572	T	A
16	rs419008	0	13344678	T	C
16	rs2903251	0	13345450	C	T
16	rs16961532	0	13345908	A	C
16	rs8054644	0	13345984	C	G
16	rs28542731	0	13346479	A	C
16	rs4780514	0	13347071	C	T
16	rs4780515	0	13347408	T	G
16	rs75238659	0	13347595	G	A
16	rs150591576	0	13348581	C	A
16	rs36080936	0	13348803	C	A
16	rs11639570	0	13349094	C	T
16	rs4781440	0	13349182	G	A
16	rs78017196	0	13349918	G	A
16	rs6498399	0	13350262	T	C
16	rs6498400	0	13350329	T	G
16	rs12928384	0	13350851	A	G
16	rs7194260	0	13350936	C	T
16	rs76757421	0	13350944	C	T
16	rs116854524	0	13351132	C	T
16	rs28583411	0	13351483	C	T
16	rs4781441	0	13351518	C	G
16	rs4781442	0	13351607	T	G
16	rs7194266	0	13351647	G	C
16	rs8059366	0	13351740	T	C
16	rs117924708	0	13351744	C	T
16	rs17175665	0	13352182	C	A
16	rs13380455	0	13352328	T	C
16	rs13380579	0	13352503	G	A
16	rs143174500	0	13353011	G	A
16	rs55764394	0	13353033	G	A
16	rs142412307	0	13353578	C	T
16	rs12445437	0	13354002	T	C
16	rs112901063	0	13354325	A	G
16	rs11861824	0	13354331	T	C
16	rs6498401	0	13354786	C	T
16	rs28557183	0	13355119	G	A
16	rs2214254	0	13355189	C	T
16	rs16961540	0	13355706	A	T
16	rs10521098	0	13355749	G	A
16	rs12921682	0	13355916	T	A
16	rs10492781	0	13356687	C	T
16	rs6498403	0	13356921	T	G
16	rs4306495	0	13356985	A	T
16	rs139886513	0	13357187	G	A
16	rs2866322	0	13357304	G	T
16	rs2866323	0	13357328	A	G
16	rs714718	0	13357408	C	T
16	rs721664	0	13357630	G	C
16	rs721665	0	13357806	C	T
16	rs1468190	0	13357888	T	C
16	rs11863059	0	13357889	G	A
16	rs72788319	0	13357933	A	G
16	rs2106779	0	13358159	A	G
16	rs11863466	0	13358305	C	T
16	rs2158070	0	13358425	C	T
16	rs111218241	0	13359183	C	G
16	rs11864580	0	13359272	C	T
16	rs11861471	0	13359373	T	C
16	rs2521802	0	13359847	G	A
16	rs2819703	0	13360265	C	G
16	rs1468189	0	13360445	G	T
16	rs1468188	0	13360594	C	T
16	rs1859057	0	13361049	C	G
16	rs11649112	0	13361411	G	A
16	rs2214253	0	13361468	T	G
16	rs17261077	0	13361685	A	C
16	rs757054	0	13362109	G	A
16	rs2010289	0	13362322	T	C
16	rs886248	0	13362713	C	T
16	rs886247	0	13362724	G	T
16	rs886246	0	13362736	C	T
16	rs4461059	0	13363603	T	C
16	rs4781443	0	13364121	C	T
16	rs17176060	0	13364192	T	C
16	rs9302496	0	13364255	A	G
16	rs9931129	0	13365359	G	A
16	rs7186876	0	13365793	G	A
16	rs16961600	0	13366892	A	G
16	rs7195552	0	13366964	A	C
16	rs12232403	0	13367049	T	C
16	rs17176182	0	13367060	A	C
16	rs112316808	0	13367210	C	T
16	rs2521801	0	13367789	T	C
16	rs4780516	0	13367939	A	G
16	rs79565421	0	13368124	G	A
16	rs17261392	0	13369085	T	C
16	rs2819695	0	13369327	A	G
16	rs2521800	0	13370418	T	C
16	rs34621967	0	13370540	T	C
16	rs2866324	0	13370842	T	C
16	rs7187663	0	13371163	A	T
16	rs11860101	0	13371220	A	T
16	rs62027636	0	13371488	G	C
16	rs11646840	0	13371783	G	A
16	rs2521799	0	13374217	C	G
16	rs2106778	0	13374593	T	C
16	rs2106777	0	13374762	T	C
16	rs73509242	0	13375372	A	G
16	rs62027637	0	13375820	A	G
16	rs78896404	0	13375994	T	C
16	rs72788343	0	13376059	C	T
16	rs72788344	0	13377353	C	G
16	rs9930759	0	13377411	C	A
16	rs142812579	0	13377542	C	T
16	rs7186399	0	13377546	T	A
16	rs2819702	0	13378289	G	A
16	rs140270903	0	13378546	C	T
16	rs12448390	0	13378602	G	A
16	rs79886155	0	13378935	T	C
16	rs113633048	0	13379060	G	C
16	rs2521798	0	13380593	A	G
16	rs117650272	0	13381075	G	A
16	rs2521797	0	13381635	T	C
16	rs13333706	0	13382199	G	T
16	rs2819701	0	13382549	G	A
16	rs74997581	0	13382909	G	A
16	rs11641476	0	13383213	T	C
16	rs144438451	0	13383435	C	A
16	rs7185853	0	13383450	A	G
16	rs67735303	0	13383507	C	G
16	rs112109816	0	13384578	A	T
16	rs28703206	0	13384846	G	A
16	rs118144863	0	13385105	T	A
16	rs12444369	0	13387482	C	G
16	rs6498404	0	13387776	G	A
16	rs729876	0	13388778	T	C
16	rs72788351	0	13389455	G	A
16	rs137916987	0	13389601	G	A
16	rs78851065	0	13391241	C	T
16	rs17261637	0	13391916	A	G
16	rs4999991	0	13391917	T	C
16	rs11643350	0	13392493	G	A
16	rs9888948	0	13392581	C	T
16	rs2214252	0	13393603	C	G
16	rs17176595	0	13393887	G	A
16	rs2903252	0	13394773	C	T
16	rs112098239	0	13395183	G	A
16	rs886244	0	13395230	C	T
16	rs17261747	0	13395579	G	T
16	rs143695503	0	13395727	C	G
16	rs17176658	0	13395841	A	G
16	rs9940247	0	13396492	G	C
16	rs2819699	0	13397881	A	T
16	rs2819700	0	13397934	A	G
16	rs9921426	0	13398302	A	G
16	rs4781444	0	13398335	G	A
16	rs9926383	0	13399316	T	A
16	rs2819693	0	13399322	A	C
16	rs8047600	0	13399555	C	A
16	rs929222	0	13399818	G	C
16	rs11075188	0	13400726	G	A
16	rs4780517	0	13401018	A	G
16	rs11648837	0	13401609	G	A
16	rs12923857	0	13401783	T	C
16	rs12443738	0	13402339	G	T
16	rs4781446	0	13403946	T	A
16	rs78707002	0	13404343	C	T
16	rs62027641	0	13405302	G	A
16	rs28695940	0	13406838	C	T
16	rs35029439	0	13407614	G	T
16	rs176077	0	13407712	C	T
16	rs111689459	0	13408268	A	C
16	rs1634292	0	13408340	T	A
16	rs1634291	0	13408344	A	G
16	rs113363155	0	13408479	T	G
16	rs176076	0	13408618	C	T
16	rs78979895	0	13409654	C	A
16	rs150652361	0	13409841	A	C
16	rs176075	0	13409884	G	A
16	rs176074	0	13410453	T	A
16	rs17262047	0	13410622	C	A
16	rs176073	0	13410897	C	T
16	rs17262068	0	13411753	G	A
16	rs2866325	0	13412486	G	A
16	rs111454965	0	13413946	G	A
16	rs176072	0	13414307	G	A
16	rs79997511	0	13415212	C	T
16	rs176071	0	13415218	A	C
16	rs59381943	0	13415503	A	G
16	rs176070	0	13415882	T	G
16	rs6362	0	13416619	A	G
16	rs146118846	0	13416815	T	C
16	rs12448203	0	13418588	G	T
16	rs11647847	0	13418740	G	A
16	rs11640195	0	13419890	G	A
16	rs58093903	0	13420147	T	C
16	rs12921163	0	13420579	G	A
16	rs12922570	0	13420717	C	T
16	rs12927171	0	13420985	A	G
16	rs75320095	0	13420996	G	A
16	rs12926625	0	13421017	C	T
16	rs12927696	0	13421371	A	G
16	rs62027645	0	13421432	T	C
16	rs112311218	0	13421676	G	T
16	rs75545395	0	13421854	C	G
16	rs58721552	0	13421927	G	T
16	rs112145218	0	13422571	C	T
16	rs142385592	0	13423046	A	T
16	rs67505493	0	13423416	C	G
16	rs117241576	0	13423538	A	G
16	rs55671657	0	13424190	T	G
16	rs72788367	0	13424333	C	A
16	rs72788369	0	13425171	A	T
16	rs1015431	0	13425208	C	A
16	rs78747882	0	13425388	C	G
16	rs78157740	0	13425983	C	A
16	rs8061642	0	13426671	A	C
16	rs16961706	0	13426832	C	G
16	rs79244767	0	13427021	C	T
16	rs16961707	0	13427022	A	G
16	rs2106677	0	13427441	A	G
16	rs16961710	0	13427451	C	T
16	rs16961712	0	13427718	A	G
16	rs16961713	0	13427809	A	C
16	rs16961717	0	13429666	C	T
16	rs66484745	0	13429717	T	G
16	rs4294807	0	13431010	A	G
16	rs150829295	0	13431060	T	A
16	rs1988632	0	13431245	G	T
16	rs1988633	0	13431379	T	C
16	rs117226964	0	13431731	G	A
16	rs62029871	0	13431956	G	A
16	rs55800448	0	13431992	G	A
16	rs12446852	0	13432194	A	T
16	rs143430598	0	13432327	T	A
16	rs1002970	0	13432333	G	C
16	rs8044488	0	13432354	A	C
16	rs11639997	0	13432683	G	C
16	rs11641383	0	13432849	C	G
16	rs11647739	0	13432932	T	C
16	rs11075189	0	13432963	T	C
16	rs150932337	0	13433078	A	G
16	rs11641205	0	13433129	G	A
16	rs72788377	0	13433239	G	T
16	rs11646865	0	13433307	A	G
16	rs8048831	0	13433517	G	A
16	rs11648421	0	13434605	A	G
16	rs72771603	0	13434720	C	A
16	rs16961741	0	13435435	T	C
16	rs16961744	0	13435534	T	C
16	rs16961749	0	13436812	T	C
16	rs2214188	0	13437483	A	G
16	rs72771606	0	13437720	A	G
16	rs180694399	0	13437859	G	A
16	rs78391943	0	13438259	C	T
16	rs12598965	0	13438488	A	G
16	rs7189350	0	13438518	C	T
16	rs78334706	0	13438538	G	A
16	rs965299	0	13438658	C	T
16	rs7195242	0	13438695	T	C
16	rs72771607	0	13438755	C	G
16	rs7199951	0	13438842	T	C
16	rs7200108	0	13438884	T	C
16	rs2158016	0	13439150	T	G
16	rs57045785	0	13439284	G	A
16	rs58436033	0	13439378	G	C
16	rs1987874	0	13439523	C	T
16	rs9937916	0	13439576	A	G
16	rs79585316	0	13439620	T	C
16	rs77274126	0	13439714	T	C
16	rs1118517	0	13439768	T	G
16	rs4781448	0	13440276	C	G
16	rs72771609	0	13440344	T	C
16	rs17262864	0	13440384	G	A
16	rs145170885	0	13440505	A	G
16	rs60545264	0	13440537	T	C
16	rs62029872	0	13440571	C	A
16	rs6498406	0	13440670	G	A
16	rs62029873	0	13441340	G	A
16	rs34942903	0	13441542	G	C
16	rs2188739	0	13441841	C	G
16	rs2188738	0	13441954	C	T
16	rs190222854	0	13442261	C	G
16	rs72771610	0	13442684	T	C
16	rs17177820	0	13442893	G	T
16	rs2188737	0	13442975	C	T
16	rs12448427	0	13443059	C	T
16	rs75208756	0	13443144	T	A
16	rs117734869	0	13443182	C	T
16	rs11643544	0	13443645	A	G
16	rs721304	0	13443724	C	G
16	rs77828433	0	13443847	C	A
16	rs11649372	0	13443920	G	C
16	rs17263080	0	13444850	C	T
16	rs739590	0	13444962	T	A
16	rs739589	0	13444998	A	C
16	rs145185120	0	13445268	C	G
16	rs7189733	0	13445648	A	C
16	rs7194816	0	13445751	T	C
16	rs7199651	0	13445883	T	G
16	rs7199849	0	13446009	T	G
16	rs11648943	0	13446390	T	G
16	rs118181696	0	13446888	G	A
16	rs151087160	0	13446904	A	G
16	rs7199161	0	13446931	G	A
16	rs62029874	0	13447219	G	A
16	rs28798247	0	13447340	T	C
16	rs12934312	0	13449754	G	T
16	rs12934317	0	13449766	G	C
16	rs182324463	0	13450119	G	T
16	rs113166688	0	13450707	T	C
16	rs57700676	0	13450902	G	A
16	rs60977981	0	13450939	G	A
16	rs72771617	0	13451868	G	A
16	rs59293684	0	13451883	G	C
16	rs74010962	0	13452336	C	A
16	rs75953228	0	13452572	C	T
16	rs9745380	0	13452681	T	C
16	rs79961721	0	13453356	A	G
16	rs756981	0	13453438	A	G
16	rs77970216	0	13453927	G	A
16	rs62029878	0	13454138	C	T
16	rs62029879	0	13454962	C	T
16	rs2866327	0	13455860	A	G
16	rs4781450	0	13456644	G	A
16	rs148361024	0	13456925	T	C
16	rs9933204	0	13456969	A	G
16	rs8043808	0	13457145	G	A
16	rs8045880	0	13457223	A	G
16	rs1858993	0	13457439	G	A
16	rs1858992	0	13457674	C	T
16	rs1018891	0	13457714	G	A
16	rs28372154	0	13457732	C	T
16	rs16961800	0	13458449	A	G
16	rs16961803	0	13458597	C	T
16	rs7203476	0	13458761	G	A
16	rs7500393	0	13460425	T	C
16	rs7499377	0	13460498	G	A
16	rs7499665	0	13460573	A	G
16	rs4488432	0	13460598	G	A
16	rs76034422	0	13461218	G	A
16	rs117107745	0	13461359	T	G
16	rs8057829	0	13461630	G	A
16	rs2903303	0	13461760	T	A
16	rs2866471	0	13461880	A	G
16	rs16961811	0	13461921	A	T
16	rs75383454	0	13462108	A	G
16	rs117959664	0	13462167	C	T
16	rs4781452	0	13462249	A	G
16	rs146000391	0	13462347	G	C
16	rs9932946	0	13462671	A	G
16	rs117444386	0	13463143	A	C
16	rs116930144	0	13463339	A	T
16	rs1557722	0	13463508	C	T
16	rs8053751	0	13464115	G	A
16	rs2023769	0	13464158	T	C
16	rs2023768	0	13464233	G	A
16	rs112612688	0	13464430	T	C
16	rs886218	0	13464491	T	C
16	rs138484375	0	13464557	A	G
16	rs1468172	0	13465024	T	G
16	rs57217889	0	13465302	T	G
16	rs142860349	0	13465419	C	G
16	rs73511056	0	13465426	C	G
16	rs117375372	0	13465938	A	G
16	rs1468171	0	13466323	C	T
16	rs16961829	0	13466481	G	C
16	rs78711479	0	13467079	T	A
16	rs117380597	0	13467226	G	A
16	rs2051741	0	13467320	G	A
16	rs7199376	0	13467438	T	C
16	rs149199701	0	13467487	C	T
16	rs62029901	0	13467492	G	A
16	rs2051740	0	13467567	G	A
16	rs2051739	0	13467572	T	C
16	rs2051738	0	13467705	T	C
16	rs8045723	0	13467862	G	A
16	rs61538414	0	13468890	G	A
16	rs77225405	0	13469465	C	T
16	rs8057366	0	13469800	G	A
16	rs72771624	0	13469804	C	A
16	rs9940052	0	13469832	A	G
16	rs8058849	0	13469947	C	G
16	rs8059520	0	13469972	A	G
16	rs9922111	0	13470009	T	G
16	rs8059188	0	13470100	C	G
16	rs73511065	0	13470467	T	C
16	rs59230991	0	13470661	C	T
16	rs79697201	0	13470946	C	T
16	rs6498408	0	13471751	G	A
16	rs7191416	0	13471817	A	G
16	rs3803619	0	13473214	C	A
16	rs6498409	0	13473534	T	C
16	rs2106678	0	13474629	T	C
16	rs2158017	0	13474668	T	C
16	rs143724453	0	13474680	C	A
16	rs4781453	0	13475051	G	C
16	rs77393000	0	13475372	A	C
16	rs142912877	0	13475454	G	A
16	rs117836361	0	13475577	T	A
16	rs9796850	0	13476360	C	A
16	rs7195951	0	13476656	A	G
16	rs58550301	0	13477184	A	T
16	rs60186078	0	13477608	A	G
16	rs113290694	0	13477633	A	C
16	rs12446115	0	13477763	C	T
16	rs34533306	0	13477801	C	T
16	rs117339965	0	13478048	C	T
16	rs58896030	0	13478084	G	A
16	rs12325165	0	13478331	A	G
16	rs13337653	0	13478441	G	T
16	rs11647766	0	13478745	G	A
16	rs58374387	0	13479077	G	A
16	rs57943959	0	13479096	T	G
16	rs8045427	0	13479804	A	C
16	rs62028634	0	13480136	C	T
16	rs115461529	0	13480283	G	A
16	rs13335881	0	13480322	A	C
16	rs8044617	0	13480443	G	A
16	rs80093504	0	13480665	A	C
16	rs72771631	0	13481328	G	C
16	rs145043028	0	13481531	G	C
16	rs7192008	0	13481597	G	A
16	rs143009505	0	13481627	G	A
16	rs4781454	0	13481635	A	G
16	rs4781455	0	13481915	G	C
16	rs145394919	0	13482218	G	C
16	rs115286239	0	13482373	T	A
16	rs114334819	0	13482375	G	A
16	rs7199275	0	13482377	C	T
16	rs4274420	0	13482707	G	A
16	rs72771636	0	13482900	G	T
16	rs28470598	0	13483034	A	G
16	rs2078954	0	13483125	C	T
16	rs7204032	0	13483132	G	C
16	rs9931795	0	13483309	C	A
16	rs2007923	0	13483480	T	C
16	rs1557721	0	13483836	T	C
16	rs114730118	0	13484138	G	C
16	rs1158860	0	13484323	T	C
16	rs6498410	0	13484822	A	G
16	rs4781456	0	13484959	G	A
16	rs4781457	0	13485008	A	G
16	rs72771642	0	13485252	A	T
16	rs72771643	0	13485358	A	C
16	rs117932777	0	13485410	G	C
16	rs78462954	0	13485470	C	T
16	rs74987413	0	13485821	C	T
16	rs75989022	0	13486828	G	A
16	rs7206397	0	13486838	G	A
16	rs7206809	0	13487028	G	A
16	rs9888775	0	13487063	C	T
16	rs72771644	0	13487310	A	G
16	rs118063823	0	13487414	C	T
16	rs72771646	0	13487562	G	C
16	rs11640680	0	13487752	C	G
16	rs11647608	0	13488445	C	G
16	rs9889131	0	13488546	C	T
16	rs9889009	0	13488864	T	G
16	rs4781458	0	13489119	A	G
16	rs116482334	0	13489166	A	G
16	rs1989863	0	13489223	C	T
16	rs75672542	0	13489231	C	T
16	rs75116029	0	13489294	T	G
16	rs11862742	0	13489399	A	G
16	rs62028651	0	13489570	C	T
16	rs75694415	0	13489688	C	T
16	rs117672830	0	13490101	C	T
16	rs11646506	0	13490146	T	C
16	rs8044317	0	13490358	C	A
16	rs734826	0	13490380	A	C
16	rs116082101	0	13490416	C	T
16	rs16961865	0	13490417	A	G
16	rs8049989	0	13490857	A	C
16	rs72771649	0	13490973	C	G
16	rs72771650	0	13491365	T	C
16	rs111479552	0	13491422	A	G
16	rs112613842	0	13491557	C	T
16	rs9925642	0	13491604	C	T
16	rs61126653	0	13491760	A	T
16	rs147939339	0	13491798	G	C
16	rs12448497	0	13492184	A	G
16	rs2866472	0	13492525	G	A
16	rs60833838	0	13492632	A	G
16	rs34878597	0	13492665	G	A
16	rs76905558	0	13492809	C	T
16	rs76276570	0	13492822	A	G
16	rs7202105	0	13492942	G	C
16	rs7204754	0	13493250	A	T
16	rs9930694	0	13493513	G	A
16	rs4781459	0	13494120	A	C
16	rs57174503	0	13494128	A	G
16	rs4781460	0	13494176	C	T
16	rs4781461	0	13494341	A	G
16	rs11641181	0	13494541	A	G
16	rs4781462	0	13494552	T	G
16	rs4781463	0	13495204	G	A
16	rs4781464	0	13495244	T	C
16	rs4781465	0	13495484	C	T
16	rs4781466	0	13495489	G	A
16	rs72771656	0	13495864	C	T
16	rs185232109	0	13496133	C	G
16	rs74445379	0	13496586	G	A
16	rs9922017	0	13496909	C	T
16	rs17179132	0	13498042	G	A
16	rs8044236	0	13499456	G	T
16	rs11641902	0	13499662	T	C
16	rs72771657	0	13501396	C	T
16	rs4781467	0	13502876	G	A
16	rs111660763	0	13503102	C	T
16	rs7193022	0	13503795	G	A
16	rs4781468	0	13504208	C	A
16	rs114561664	0	13504744	T	G
16	rs56153775	0	13506307	G	A
16	rs12444207	0	13506726	A	G
16	rs72771661	0	13507088	A	G
16	rs11075193	0	13507760	C	A
16	rs145475208	0	13508317	C	T
16	rs147613255	0	13508434	G	A
16	rs145967921	0	13508467	A	G
16	rs8050603	0	13509129	G	A
16	rs8051964	0	13509199	C	A
16	rs8052750	0	13509331	A	G
16	rs8052894	0	13509385	A	G
16	rs9937131	0	13509644	A	C
16	rs9926098	0	13509726	G	A
16	rs12597730	0	13510493	C	T
16	rs12597734	0	13510511	C	T
16	rs9921892	0	13510821	A	C
16	rs79904691	0	13511022	G	A
16	rs78865075	0	13511052	C	T
16	rs12598351	0	13511369	C	G
16	rs12596589	0	13511372	T	C
16	rs1468173	0	13511785	G	T
16	rs117541072	0	13512274	A	G
16	rs8049029	0	13512311	C	G
16	rs80041025	0	13512496	T	G
16	rs4340321	0	13512974	A	C
16	rs2866474	0	13513064	T	C
16	rs2866475	0	13513346	A	G
16	rs4780519	0	13513518	G	A
16	rs11649219	0	13513784	C	T
16	rs11645327	0	13513895	T	G
16	rs71390339	0	13514033	G	A
16	rs2903304	0	13514305	T	G
16	rs7204469	0	13514772	A	G
16	rs7191159	0	13514838	T	G
16	rs7191163	0	13514848	T	C
16	rs4781469	0	13514930	T	C
16	rs4781470	0	13515131	C	T
16	rs11075194	0	13515170	A	G
16	rs12447729	0	13515399	T	C
16	rs12447179	0	13515471	A	G
16	rs2866476	0	13515907	C	G
16	rs2866477	0	13515921	A	G
16	rs2866478	0	13516003	C	A
16	rs2903305	0	13516074	A	G
16	rs2018463	0	13516317	G	C
16	rs111492569	0	13516430	A	G
16	rs973463	0	13516605	A	C
16	rs13332161	0	13516748	G	A
16	rs117097940	0	13516923	C	T
16	rs11647297	0	13517823	C	A
16	rs11647304	0	13517876	C	G
16	rs114640357	0	13517903	T	A
16	rs113199593	0	13517916	A	G
16	rs111580170	0	13517946	C	T
16	rs139132744	0	13518005	T	C
16	rs116090394	0	13518944	G	A
16	rs2188742	0	13519297	T	C
16	rs112270475	0	13519359	C	G
16	rs72771668	0	13519484	A	G
16	rs9989390	0	13519637	A	C
16	rs2866479	0	13519665	C	T
16	rs11075195	0	13520243	A	T
16	rs11075196	0	13520335	T	C
16	rs7191205	0	13521016	A	T
16	rs4781471	0	13521319	A	G
16	rs9989415	0	13521452	A	G
16	rs2866480	0	13521920	G	A
16	rs4781472	0	13521970	A	G
16	rs17179855	0	13522282	G	C
16	rs142498720	0	13522763	C	G
16	rs55903843	0	13522813	C	G
16	rs147949497	0	13522874	T	C
16	rs9921108	0	13523134	A	T
16	rs2097696	0	13523450	A	G
16	rs12935245	0	13523733	G	A
16	rs73519196	0	13523798	G	A
16	rs7192662	0	13524017	T	C
16	rs13336109	0	13524569	C	T
16	rs60378429	0	13524945	C	T
16	rs7193707	0	13525116	C	A
16	rs7199289	0	13525138	T	C
16	rs12708770	0	13525213	A	G
16	rs12708771	0	13525269	C	T
16	rs74008959	0	13525452	A	C
16	rs9929297	0	13525487	T	C
16	rs9936394	0	13525533	G	A
16	rs4781473	0	13525641	G	A
16	rs13338620	0	13525823	C	A
16	rs12919223	0	13526360	T	C
16	rs12933565	0	13526414	A	G
16	rs115847521	0	13526561	A	G
16	rs4781474	0	13526607	G	T
16	rs9939995	0	13526672	C	T
16	rs77475361	0	13526839	G	C
16	rs9934515	0	13526895	T	A
16	rs4781476	0	13527178	G	A
16	rs11646405	0	13527189	T	G
16	rs4781477	0	13527257	A	T
16	rs4781478	0	13527453	G	A
16	rs4781479	0	13527515	T	A
16	rs13330143	0	13527600	G	A
16	rs13330450	0	13527647	C	T
16	rs11643610	0	13527889	G	A
16	rs13339196	0	13527920	A	G
16	rs34390718	0	13528237	C	T
16	rs2097695	0	13528616	C	A
16	rs9302498	0	13529122	A	G
16	rs12925619	0	13529326	T	C
16	rs12446796	0	13529334	G	A
16	rs35948927	0	13529662	G	T
16	rs11646588	0	13530098	G	A
16	rs34601537	0	13530104	G	A
16	rs146784713	0	13530302	A	G
16	rs4781480	0	13530316	T	C
16	rs9302499	0	13530484	G	T
16	rs4781481	0	13530505	T	A
16	rs9302500	0	13530779	C	G
16	rs999602	0	13530852	C	T
16	rs4780520	0	13530926	C	T
16	rs1005130	0	13530962	G	A
16	rs12931067	0	13531160	C	A
16	rs11075197	0	13531315	G	A
16	rs11075198	0	13531451	C	G
16	rs1001937	0	13531512	G	C
16	rs11643580	0	13531545	A	G
16	rs7202837	0	13531879	G	C
16	rs9921118	0	13531935	C	G
16	rs12935001	0	13532019	G	A
16	rs72771675	0	13532050	C	G
16	rs72771676	0	13532570	A	T
16	rs1858994	0	13532687	T	C
16	rs756986	0	13532803	C	T
16	rs756985	0	13532854	C	T
16	rs75555504	0	13533863	C	G
16	rs62030174	0	13535339	T	C
16	rs6498412	0	13535357	C	T
16	rs2188741	0	13535822	C	G
16	rs11645293	0	13536712	G	A
16	rs4780521	0	13537004	A	C
16	rs4781482	0	13537233	A	G
16	rs7192146	0	13537564	C	T
16	rs140944083	0	13537749	T	A
16	rs74563815	0	13539137	C	T
16	rs12444963	0	13539270	C	T
16	rs9925937	0	13539622	G	A
16	rs151214892	0	13540482	C	A
16	rs756984	0	13540915	A	G
16	rs756983	0	13541265	A	G
16	rs756982	0	13541376	T	C
16	rs147030501	0	13541600	T	A
16	rs7184709	0	13541650	A	T
16	rs7189760	0	13541739	T	C
16	rs9924830	0	13542100	A	G
16	rs148476712	0	13542396	G	C
16	rs79612412	0	13542711	G	A
16	rs79650830	0	13542726	G	A
16	rs9673437	0	13542776	A	G
16	rs80251210	0	13543550	C	T
16	rs4781483	0	13543710	A	C
16	rs7200375	0	13543831	G	A
16	rs12934506	0	13544245	C	G
16	rs12935565	0	13544524	A	G
16	rs17180814	0	13544693	G	A
16	rs12934151	0	13544710	G	C
16	rs7185395	0	13544785	C	A
16	rs78385177	0	13544846	G	A
16	rs1034623	0	13544884	C	T
16	rs1034622	0	13544927	C	A
16	rs7186403	0	13545310	C	T
16	rs118126992	0	13545565	G	A
16	rs17180888	0	13545593	T	C
16	rs56121035	0	13545897	C	T
16	rs76008915	0	13546013	G	T
16	rs56360574	0	13546042	A	G
16	rs11648498	0	13546512	T	C
16	rs11642207	0	13546651	C	T
16	rs78920949	0	13546891	G	A
16	rs4781484	0	13547079	G	A
16	rs79286476	0	13547643	T	C
16	rs77138637	0	13548104	T	G
16	rs77731222	0	13548505	G	A
16	rs12445961	0	13548705	T	C
16	rs11648829	0	13548933	C	G
16	rs11645131	0	13549552	T	C
16	rs62030177	0	13549562	C	G
16	rs2188744	0	13549654	G	A
16	rs2188743	0	13549769	G	A
16	rs17266222	0	13549860	G	A
16	rs2214189	0	13549949	T	C
16	rs9788787	0	13550057	G	T
16	rs9788886	0	13550206	A	G
16	rs16961989	0	13550231	T	A
16	rs35801842	0	13550405	C	G
16	rs11075199	0	13550476	G	T
16	rs10852366	0	13550540	C	T
16	rs78918436	0	13551281	C	T
16	rs17266362	0	13551399	G	C
16	rs2040381	0	13551441	T	C
16	rs79180713	0	13551575	C	T
16	rs75218832	0	13551660	G	A
16	rs16961992	0	13551693	A	G
16	rs4781485	0	13551915	G	A
16	rs9938522	0	13552242	A	T
16	rs9940690	0	13552251	T	A
16	rs2866482	0	13552630	C	T
16	rs2866483	0	13552681	A	G
16	rs2866484	0	13552813	T	C
16	rs9930534	0	13552841	C	T
16	rs12600288	0	13552958	A	G
16	rs17266493	0	13553041	T	C
16	rs72771683	0	13553282	G	A
16	rs117325962	0	13553383	C	T
16	rs62030178	0	13553463	G	A
16	rs11863151	0	13553636	C	G
16	rs16961998	0	13553657	G	A
16	rs62030179	0	13553896	C	T
16	rs4781487	0	13555023	A	G
16	rs113059107	0	13555739	G	A
16	rs4781488	0	13556146	T	C
16	rs28634589	0	13556321	A	G
16	rs28631167	0	13556479	C	G
16	rs4781489	0	13556494	C	T
16	rs4781490	0	13556610	G	A
16	rs9939898	0	13556645	C	T
16	rs55980182	0	13556679	C	G
16	rs1235771	0	13556904	C	T
16	rs59891255	0	13556944	G	C
16	rs1235770	0	13557047	A	G
16	rs16962009	0	13557161	G	C
16	rs145253095	0	13557207	C	T
16	rs1235769	0	13557397	A	G
16	rs80224729	0	13557566	T	C
16	rs72771689	0	13557777	T	C
16	rs6498413	0	13558139	C	G
16	rs6498414	0	13558422	G	C
16	rs6498415	0	13558439	T	C
16	rs8060409	0	13558655	C	G
16	rs8044088	0	13558874	C	T
16	rs74684345	0	13558880	A	G
16	rs9925592	0	13559671	T	C
16	rs9925850	0	13560147	A	G
16	rs8050865	0	13560320	C	G
16	rs57029522	0	13560441	T	A
16	rs8051802	0	13560496	A	G
16	rs57036036	0	13561097	T	C
16	rs117314718	0	13561145	G	A
16	rs6498417	0	13561633	A	G
16	rs17273402	0	13561674	A	T
16	rs6498418	0	13561896	A	G
16	rs112170230	0	13562085	T	C
16	rs73522963	0	13562466	G	A
16	rs9932015	0	13562603	A	T
16	rs8063810	0	13562698	A	C
16	rs8046797	0	13562809	C	A
16	rs76914846	0	13563299	A	G
16	rs1981453	0	13563370	C	T
16	rs11865401	0	13563385	T	G
16	rs11866333	0	13563943	T	C
16	rs1986070	0	13564262	G	A
16	rs1013040	0	13564571	C	A
16	rs916068	0	13565082	C	G
16	rs727138	0	13565138	T	G
16	rs916069	0	13565215	G	A
16	rs916070	0	13565334	A	G
16	rs717212	0	13565371	C	T
16	rs2078548	0	13565574	A	G
16	rs78082546	0	13566485	G	T
16	rs62030197	0	13566939	T	A
16	rs28541889	0	13567502	C	T
16	rs6498419	0	13567671	C	T
16	rs78389380	0	13568634	A	G
16	rs13331782	0	13568793	G	A
16	rs8052774	0	13569545	A	G
16	rs8050988	0	13569556	G	A
16	rs79793449	0	13569593	T	G
16	rs9939135	0	13569823	A	G
16	rs7197174	0	13569827	G	C
16	rs9939222	0	13569881	A	G
16	rs11648953	0	13570555	A	G
16	rs112977023	0	13570825	G	A
16	rs59276485	0	13570845	T	C
16	rs9931516	0	13570851	C	T
16	rs62030199	0	13570897	A	G
16	rs67466480	0	13571005	T	G
16	rs16962113	0	13571053	C	T
16	rs58361428	0	13571288	T	A
16	rs112924053	0	13571760	T	G
16	rs8046577	0	13571838	G	A
16	rs17273968	0	13572571	T	G
16	rs7200899	0	13572974	T	C
16	rs60853255	0	13573000	C	T
16	rs11647961	0	13573493	C	G
16	rs62030202	0	13573791	G	A
16	rs76579655	0	13574511	C	T
16	rs11863010	0	13574517	A	G
16	rs75642359	0	13574645	T	C
16	rs9889096	0	13575143	T	G
16	rs9922475	0	13575263	G	A
16	rs4780523	0	13575342	T	C
16	rs10852367	0	13575455	T	C
16	rs12596711	0	13575840	G	A
16	rs12599711	0	13575891	T	C
16	rs2157022	0	13576246	C	G
16	rs7199581	0	13577210	A	G
16	rs62030204	0	13577323	A	C
16	rs7199302	0	13577456	C	A
16	rs12708772	0	13577804	T	C
16	rs1970767	0	13578472	C	T
16	rs147159127	0	13578972	G	C
16	rs74946369	0	13579280	T	G
16	rs12598524	0	13580539	A	G
16	rs11859355	0	13580639	G	A
16	rs9937842	0	13581288	T	G
16	rs9925478	0	13581692	C	G
16	rs35899517	0	13581837	A	G
16	rs10521096	0	13581877	C	T
16	rs10492776	0	13581912	A	C
16	rs56247127	0	13582233	A	G
16	rs4781494	0	13582241	G	C
16	rs4781495	0	13582306	G	C
16	rs13330735	0	13583100	T	A
16	rs13330778	0	13583186	T	C
16	rs13339654	0	13583209	A	G
16	rs13330788	0	13583263	T	G
16	rs11859054	0	13583477	A	G
16	rs2157023	0	13583521	C	T
16	rs2157024	0	13583664	A	G
16	rs11864022	0	13583875	C	A
16	rs78867626	0	13584117	C	T
16	rs62030206	0	13584183	G	C
16	rs1041863	0	13584234	T	C
16	rs2226995	0	13584725	C	G
16	rs1013330	0	13584828	G	A
16	rs1013331	0	13584900	C	A
16	rs113428745	0	13584913	A	G
16	rs77873424	0	13585361	A	G
16	rs145211873	0	13585756	A	T
16	rs28437770	0	13585835	A	G
16	rs16962129	0	13585842	G	A
16	rs28501162	0	13585921	C	A
16	rs13338621	0	13586717	G	T
16	rs1016737	0	13587136	A	G
16	rs9921617	0	13587395	G	A
16	rs9934874	0	13587529	T	A
16	rs11641984	0	13587796	A	G
16	rs16962153	0	13588014	A	G
16	rs16962155	0	13588335	A	G
16	rs75068552	0	13591265	G	C
16	rs56245004	0	13591849	G	A
16	rs16962157	0	13592059	T	C
16	rs8059308	0	13592883	C	T
16	rs9940829	0	13593419	A	T
16	rs2157025	0	13593929	T	G
16	rs1547403	0	13593986	G	A
16	rs11645390	0	13593993	C	T
16	rs1547404	0	13594079	C	G
16	rs4781497	0	13594514	G	C
16	rs62030208	0	13594666	G	A
16	rs16962161	0	13594847	A	G
16	rs117730713	0	13594882	C	T
16	rs11646516	0	13594921	G	A
16	rs76382956	0	13595180	G	A
16	rs16962168	0	13595206	T	A
16	rs1547405	0	13595351	A	G
16	rs111521180	0	13595789	G	A
16	rs13333495	0	13596038	A	G
16	rs4781498	0	13596223	G	A
16	rs146436845	0	13596498	G	A
16	rs8056164	0	13596644	G	T
16	rs11075202	0	13596691	G	A
16	rs71390342	0	13596861	T	C
16	rs13330029	0	13597626	C	T
16	rs13338837	0	13598086	A	T
16	rs13333934	0	13598576	C	A
16	rs13330249	0	13598688	T	C
16	rs16962190	0	13599017	G	C
16	rs72773529	0	13599144	T	C
16	rs997593	0	13599178	A	G
16	rs998231	0	13599365	G	A
16	rs998232	0	13599566	G	C
16	rs147740636	0	13599683	T	C
16	rs12447229	0	13599794	G	A
16	rs2213264	0	13599948	C	T
16	rs8047919	0	13600211	G	T
16	rs2226996	0	13600302	A	G
16	rs11646275	0	13600342	G	A
16	rs9935197	0	13600456	C	A
16	rs9934680	0	13600512	G	A
16	rs78456650	0	13600610	G	T
16	rs9937615	0	13600826	C	G
16	rs9929990	0	13600968	T	C
16	rs9927913	0	13601116	A	T
16	rs9930242	0	13601213	T	C
16	rs76693260	0	13601217	G	T
16	rs192325246	0	13601877	G	T
16	rs118018992	0	13602732	T	C
16	rs16962221	0	13602800	G	A
16	rs147732396	0	13603066	A	G
16	rs8046639	0	13603243	A	C
16	rs8046788	0	13603325	A	T
16	rs74009023	0	13603339	C	G
16	rs144887953	0	13603697	T	G
16	rs28371844	0	13603865	G	A
16	rs2903306	0	13604222	A	G
16	rs4595785	0	13604322	A	G
16	rs8055688	0	13604797	G	T
16	rs2903307	0	13604890	T	C
16	rs62030248	0	13605045	C	T
16	rs9928897	0	13605058	C	T
16	rs113688919	0	13605068	T	C
16	rs76457234	0	13605260	T	C
16	rs62030249	0	13606487	A	G
16	rs2866485	0	13606680	T	G
16	rs147469158	0	13607374	C	T
16	rs58645304	0	13607435	A	G
16	rs2105839	0	13607613	A	T
16	rs12929346	0	13607635	T	C
16	rs2866486	0	13608080	C	G
16	rs9921860	0	13608086	G	A
16	rs117207137	0	13608308	A	G
16	rs743655	0	13608346	C	A
16	rs743656	0	13608690	G	A
16	rs11646812	0	13608884	A	T
16	rs9888835	0	13608897	C	T
16	rs9302502	0	13609820	T	C
16	rs9940933	0	13610201	T	C
16	rs73524906	0	13612102	C	G
16	rs62030250	0	13612211	G	A
16	rs73524908	0	13612447	C	T
16	rs7194750	0	13613166	A	T
16	rs7195117	0	13613319	A	G
16	rs183987292	0	13613521	C	T
16	rs16962232	0	13614116	C	G
16	rs149078784	0	13614192	C	T
16	rs73524911	0	13614895	T	C
16	rs117966094	0	13615105	C	G
16	rs7185053	0	13615258	A	C
16	rs17275798	0	13615286	A	G
16	rs4309380	0	13615695	C	T
16	rs928962	0	13616086	A	G
16	rs2226997	0	13616128	C	T
16	rs928963	0	13616231	C	A
16	rs928964	0	13616355	C	T
16	rs9924758	0	13616484	G	C
16	rs72773534	0	13616576	C	T
16	rs17190872	0	13616796	T	C
16	rs72773535	0	13616942	C	T
16	rs9927218	0	13617061	G	A
16	rs7197159	0	13617204	C	T
16	rs55838874	0	13617275	G	C
16	rs2866487	0	13617358	A	G
16	rs4436764	0	13617718	G	A
16	rs7192468	0	13617960	A	T
16	rs72773536	0	13618030	A	G
16	rs4780524	0	13618710	C	T
16	rs72773537	0	13621025	C	A
16	rs10492775	0	13621282	T	C
16	rs10521095	0	13621435	G	A
16	rs12928054	0	13622432	G	T
16	rs75042184	0	13622494	A	G
16	rs55791043	0	13622851	A	G
16	rs12933214	0	13622857	C	A
16	rs28507585	0	13623592	G	A
16	rs6498423	0	13623880	G	A
16	rs62030253	0	13623967	C	T
16	rs6498424	0	13624028	A	C
16	rs75738180	0	13624195	C	A
16	rs78913672	0	13624395	T	A
16	rs55783534	0	13624475	G	A
16	rs77585596	0	13624489	A	C
16	rs7185999	0	13624490	C	T
16	rs6498425	0	13624588	C	T
16	rs74416834	0	13624610	G	A
16	rs7184849	0	13624623	G	A
16	rs11864841	0	13625515	G	A
16	rs2027817	0	13625931	T	C
16	rs35043672	0	13626052	T	C
16	rs35618077	0	13626147	C	G
16	rs182137024	0	13626602	A	G
16	rs56129325	0	13627043	T	C
16	rs8046896	0	13627281	T	C
16	rs11639649	0	13627345	C	A
16	rs11648769	0	13627857	A	G
16	rs10459785	0	13628038	A	T
16	rs56280956	0	13628141	G	A
16	rs10459786	0	13628242	T	C
16	rs62030255	0	13628482	G	C
16	rs74245962	0	13628698	T	A
16	rs8062056	0	13628957	G	C
16	rs9924727	0	13629662	T	A
16	rs10459771	0	13629865	T	C
16	rs144486604	0	13629890	C	G
16	rs10459787	0	13629913	T	C
16	rs9302503	0	13630087	C	G
16	rs113107907	0	13630123	G	A
16	rs9302504	0	13630156	C	A
16	rs112487449	0	13630293	C	A
16	rs78223724	0	13630342	C	G
16	rs72773545	0	13630452	G	A
16	rs4781499	0	13630944	A	G
16	rs7201449	0	13630970	T	C
16	rs4781500	0	13631034	T	C
16	rs9937896	0	13631244	C	A
16	rs73524919	0	13631466	G	C
16	rs34836534	0	13631608	A	T
16	rs72773546	0	13631891	A	G
16	rs56379196	0	13631984	A	G
16	rs72773548	0	13632110	C	G
16	rs77978561	0	13632302	A	G
16	rs4781501	0	13632475	T	C
16	rs4781502	0	13632492	A	C
16	rs4781503	0	13632684	A	C
16	rs4467059	0	13633333	C	T
16	rs62026962	0	13634143	A	T
16	rs11641807	0	13634314	G	A
16	rs8057032	0	13634426	T	C
16	rs62026963	0	13634452	A	G
16	rs9921139	0	13634910	T	C
16	rs9928158	0	13635049	G	A
16	rs34068142	0	13635424	C	T
16	rs9888939	0	13635534	C	T
16	rs3919422	0	13635554	C	T
16	rs4603544	0	13635786	A	G
16	rs72773552	0	13636091	A	G
16	rs9932034	0	13636388	C	G
16	rs62026964	0	13636653	A	G
16	rs916071	0	13636666	C	A
16	rs72773554	0	13636724	T	C
16	rs916072	0	13637582	A	G
16	rs72773555	0	13637673	C	T
16	rs17191399	0	13637870	T	A
16	rs16962265	0	13637994	G	C
16	rs1894379	0	13638747	C	T
16	rs1894380	0	13638938	A	G
16	rs72773557	0	13639046	C	T
16	rs16962268	0	13639191	A	G
16	rs75164991	0	13639444	G	T
16	rs113316062	0	13639649	G	A
16	rs9924993	0	13639660	G	A
16	rs12162088	0	13639892	A	G
16	rs16962270	0	13639925	A	T
16	rs11642938	0	13639979	C	G
16	rs10744978	0	13640381	G	A
16	rs72773562	0	13640499	T	C
16	rs28686928	0	13640665	T	C
16	rs28450998	0	13640699	A	T
16	rs17191581	0	13640858	A	G
16	rs16962278	0	13640950	A	G
16	rs143641922	0	13641025	T	A
16	rs72773563	0	13641264	G	A
16	rs55726730	0	13641339	C	G
16	rs8062888	0	13641580	A	C
16	rs8051180	0	13641795	T	C
16	rs56292606	0	13641866	A	C
16	rs56333154	0	13641884	A	G
16	rs11645815	0	13641930	C	T
16	rs74779535	0	13642651	A	C
16	rs62027020	0	13642900	G	A
16	rs79747335	0	13642979	C	T
16	rs8051094	0	13643003	G	A
16	rs2157027	0	13643076	G	T
16	rs11647064	0	13643090	G	T
16	rs715063	0	13643566	C	T
16	rs4353466	0	13643794	C	A
16	rs8056716	0	13643974	G	A
16	rs55663836	0	13644302	T	C
16	rs72640403	0	13644706	T	C
16	rs8059451	0	13644749	C	G
16	rs113718420	0	13644797	A	G
16	rs113695122	0	13644848	T	C
16	rs113204774	0	13645094	C	G
16	rs117284913	0	13645233	G	A
16	rs34289901	0	13645348	C	A
16	rs16962282	0	13645415	C	T
16	rs16962285	0	13646191	G	T
16	rs62027022	0	13646346	C	T
16	rs35256310	0	13647006	C	T
16	rs34050674	0	13647266	G	A
16	rs34640498	0	13647316	G	C
16	rs16962290	0	13647739	A	G
16	rs4781505	0	13648242	C	T
16	rs12930773	0	13648300	T	C
16	rs72773567	0	13648792	G	A
16	rs6498427	0	13648996	G	A
16	rs2866488	0	13649118	C	T
16	rs9929234	0	13649578	A	G
16	rs2226992	0	13650148	C	T
16	rs1547400	0	13650784	G	A
16	rs11640637	0	13650836	G	T
16	rs1547401	0	13650934	G	C
16	rs1547402	0	13651107	T	C
16	rs116334803	0	13651384	G	A
16	rs6498428	0	13651771	T	G
16	rs7194535	0	13651906	C	A
16	rs60630319	0	13652637	A	G
16	rs34785597	0	13653095	C	G
16	rs12596110	0	13653109	T	C
16	rs8060172	0	13653279	A	G
16	rs117377885	0	13653492	G	A
16	rs12596697	0	13653902	T	A
16	rs2226993	0	13654498	G	T
16	rs2213263	0	13654596	A	G
16	rs72773576	0	13654982	C	G
16	rs6498429	0	13654988	T	C
16	rs72773578	0	13655004	A	G
16	rs1573628	0	13655883	T	C
16	rs72773580	0	13655884	G	A
16	rs12931103	0	13656369	C	G
16	rs4356465	0	13656441	C	G
16	rs75765139	0	13656537	A	G
16	rs12935543	0	13656831	C	T
16	rs2903308	0	13656885	A	G
16	rs62035241	0	13657112	C	A
16	rs72773581	0	13657443	C	T
16	rs35742252	0	13657619	C	T
16	rs16962355	0	13658080	A	T
16	rs2001025	0	13658506	T	C
16	rs7188326	0	13658895	T	C
16	rs8063481	0	13659177	C	T
16	rs8064185	0	13659188	A	G
16	rs8043735	0	13659346	A	G
16	rs8063939	0	13659436	C	G
16	rs7498123	0	13659588	C	T
16	rs71390343	0	13659606	C	T
16	rs62035242	0	13659958	T	C
16	rs6498432	0	13660106	G	T
16	rs34102220	0	13660162	A	G
16	rs35091105	0	13660329	G	A
16	rs35159800	0	13660337	G	A
16	rs12708777	0	13660343	A	C
16	rs7188842	0	13660424	G	A
16	rs1540270	0	13660549	C	T
16	rs62035243	0	13660551	C	T
16	rs72773585	0	13660572	G	A
16	rs1540271	0	13660575	C	T
16	rs9936808	0	13660854	G	C
16	rs6498433	0	13660870	T	C
16	rs9936868	0	13660918	G	T
16	rs8054371	0	13661086	C	T
16	rs9930070	0	13661190	T	A
16	rs8053363	0	13661251	G	A
16	rs8054715	0	13661301	C	A
16	rs8054716	0	13661302	C	G
16	rs11647658	0	13661390	G	T
16	rs8055506	0	13661724	C	T
16	rs12933124	0	13661998	G	C
16	rs16962377	0	13662670	G	C
16	rs16962380	0	13662679	C	T
16	rs72773589	0	13662895	T	C
16	rs28419457	0	13663029	T	G
16	rs144402837	0	13663102	C	T
16	rs9923278	0	13663294	C	T
16	rs13335916	0	13663326	A	G
16	rs6498435	0	13663585	G	T
16	rs6498436	0	13663721	T	C
16	rs16962391	0	13663854	A	G
16	rs62037169	0	13664186	G	A
16	rs72773590	0	13664324	G	C
16	rs7192382	0	13664726	G	C
16	rs8056758	0	13664898	C	T
16	rs2226994	0	13664942	G	A
16	rs62037170	0	13665077	A	G
16	rs9929188	0	13665541	C	T
16	rs114342736	0	13665544	T	C
16	rs9929189	0	13665547	C	T
16	rs9929196	0	13665563	C	T
16	rs9921600	0	13665571	T	A
16	rs4362375	0	13665947	C	T
16	rs12935624	0	13665985	G	C
16	rs4632116	0	13666011	T	C
16	rs4354920	0	13666023	G	A
16	rs4419049	0	13666266	A	G
16	rs72773596	0	13666341	A	C
16	rs16962397	0	13666585	G	A
16	rs117986348	0	13666589	C	T
16	rs16962403	0	13666642	C	A
16	rs72773597	0	13666799	C	G
16	rs16962405	0	13666913	T	C
16	rs16962406	0	13667093	G	C
16	rs8046925	0	13667097	G	A
16	rs8047115	0	13667193	G	A
16	rs7189893	0	13667520	C	A
16	rs6498437	0	13667721	A	T
16	rs79389591	0	13667872	T	C
16	rs55760346	0	13667964	C	T
16	rs1079716	0	13668172	C	A
16	rs4780525	0	13668509	T	C
16	rs2903365	0	13668618	T	C
16	rs4389129	0	13668646	A	G
16	rs13335697	0	13668780	A	G
16	rs113144320	0	13669002	G	A
16	rs35160382	0	13669182	G	C
16	rs13331468	0	13669189	G	A
16	rs13331516	0	13669318	G	T
16	rs72775303	0	13669341	A	G
16	rs73508214	0	13669583	G	A
16	rs75031178	0	13669586	T	C
16	rs16953168	0	13669616	T	C
16	rs71388743	0	13669705	C	A
16	rs73508215	0	13669921	A	G
16	rs148374997	0	13669956	A	C
16	rs12599737	0	13670002	A	G
16	rs141555490	0	13670027	T	C
16	rs4352034	0	13670797	A	G
16	rs2866723	0	13670907	C	T
16	rs12446286	0	13671055	C	G
16	rs2903366	0	13671291	A	G
16	rs12447070	0	13671871	C	A
16	rs8051217	0	13671944	T	C
16	rs6498438	0	13671953	C	T
16	rs8045026	0	13672022	G	A
16	rs117889653	0	13672090	T	A
16	rs28626863	0	13672107	A	C
16	rs117494219	0	13672292	C	T
16	rs6498439	0	13672500	T	C
16	rs12447878	0	13672982	C	T
16	rs12445096	0	13673016	A	T
16	rs72775306	0	13673040	G	A
16	rs12447987	0	13673389	C	T
16	rs72775307	0	13673701	C	A
16	rs72775308	0	13673796	C	T
16	rs72775309	0	13674481	T	C
16	rs1963675	0	13674500	C	T
16	rs1015991	0	13674927	T	A
16	rs16962423	0	13675207	G	T
16	rs7205621	0	13675335	G	C
16	rs34039447	0	13675388	G	T
16	rs28595324	0	13675449	T	C
16	rs12446943	0	13675687	A	T
16	rs7190295	0	13675795	A	G
16	rs9924768	0	13675997	C	G
16	rs142845043	0	13676041	A	G
16	rs16962427	0	13676169	A	G
16	rs8048665	0	13676497	G	A
16	rs72775310	0	13676694	T	C
16	rs79203644	0	13676894	G	A
16	rs146592905	0	13677131	C	T
16	rs151334794	0	13677330	T	G
16	rs28414237	0	13677910	T	C
16	rs34129141	0	13678557	C	T
16	rs10492774	0	13678681	A	C
16	rs12103072	0	13678756	G	C
16	rs9928670	0	13679036	A	G
16	rs9938150	0	13679190	G	A
16	rs12922497	0	13680121	T	G
16	rs4781508	0	13680638	T	C
16	rs10492773	0	13680933	C	G
16	rs79503983	0	13681496	T	C
16	rs77732718	0	13682083	T	A
16	rs12373046	0	13682769	C	T
16	rs7199844	0	13683170	G	A
16	rs35912056	0	13683436	C	T
16	rs71390344	0	13683531	C	T
16	rs150055001	0	13683572	G	A
16	rs58242525	0	13683739	C	G
16	rs16962433	0	13684415	T	A
16	rs35643467	0	13684422	C	A
16	rs62037186	0	13684451	A	C
16	rs62037188	0	13684862	G	A
16	rs62037189	0	13685115	A	G
16	rs8055911	0	13685510	T	C
16	rs12930350	0	13685885	C	T
16	rs75138743	0	13686168	G	C
16	rs72775314	0	13686541	A	T
16	rs67568710	0	13686984	G	A
16	rs9933519	0	13687791	G	A
16	rs4781509	0	13687912	C	T
16	rs12102475	0	13688453	A	G
16	rs72775316	0	13688798	G	C
16	rs4781510	0	13689053	C	A
16	rs6498441	0	13689060	A	T
16	rs9936823	0	13689354	G	T
16	rs28613444	0	13689504	C	T
16	rs16962442	0	13690225	G	C
16	rs76682733	0	13690317	G	T
16	rs8060039	0	13690452	C	T
16	rs12920544	0	13691078	C	T
16	rs9922731	0	13691170	C	T
16	rs4780526	0	13691399	C	G
16	rs4780527	0	13691414	G	A
16	rs17373093	0	13691543	A	T
16	rs4780528	0	13691585	C	T
16	rs55678910	0	13691784	C	T
16	rs13337213	0	13692488	A	G
16	rs11860986	0	13692626	C	T
16	rs13332243	0	13692721	C	T
16	rs28854234	0	13692996	C	A
16	rs72775321	0	13693630	G	A
16	rs9921430	0	13694048	A	G
16	rs17278552	0	13694183	A	G
16	rs62037192	0	13694281	T	A
16	rs12922699	0	13694290	T	G
16	rs9930829	0	13694320	G	A
16	rs28636593	0	13694343	C	T
16	rs12935653	0	13694494	G	T
16	rs9922007	0	13694705	A	C
16	rs72775322	0	13694812	A	G
16	rs16962443	0	13694911	G	C
16	rs16962446	0	13694937	T	C
16	rs72775323	0	13694974	T	G
16	rs13335872	0	13695212	G	T
16	rs12927740	0	13695223	T	C
16	rs55785159	0	13695367	G	T
16	rs62037193	0	13696829	T	A
16	rs9927368	0	13697975	C	A
16	rs11642792	0	13698123	C	G
16	rs62037195	0	13698305	G	C
16	rs8056096	0	13698613	A	G
16	rs9938608	0	13698706	A	G
16	rs118076452	0	13698814	G	C
16	rs6498442	0	13698827	C	G
16	rs16962450	0	13699212	T	G
16	rs4781511	0	13699235	C	G
16	rs16962454	0	13699336	A	G
16	rs13335405	0	13700007	G	A
16	rs13335696	0	13700068	C	T
16	rs72775326	0	13700227	A	G
16	rs8044874	0	13700390	G	A
16	rs28710192	0	13700395	T	C
16	rs62037198	0	13700726	A	G
16	rs28638353	0	13700830	C	G
16	rs1005410	0	13701374	C	A
16	rs12447678	0	13701431	G	C
16	rs147066354	0	13701770	A	G
16	rs67012323	0	13701941	C	T
16	rs13338709	0	13702528	C	G
16	rs13336057	0	13702864	T	G
16	rs141567926	0	13703549	G	T
16	rs28587370	0	13703573	A	C
16	rs7184684	0	13703693	A	G
16	rs8052971	0	13703913	T	C
16	rs13332543	0	13705144	G	A
16	rs34094597	0	13705582	G	A
16	rs34570944	0	13705675	G	A
16	rs35677437	0	13705711	G	A
16	rs28465069	0	13705713	T	C
16	rs28690748	0	13705714	A	G
16	rs34081413	0	13705809	A	C
16	rs28508351	0	13706013	G	T
16	rs34871625	0	13706168	C	A
16	rs9932846	0	13706824	C	T
16	rs9932322	0	13706912	G	T
16	rs72775330	0	13706979	G	A
16	rs28521735	0	13707484	C	A
16	rs117842066	0	13707519	G	A
16	rs28651539	0	13707652	C	T
16	rs7187003	0	13707696	C	A
16	rs2204998	0	13707965	G	A
16	rs1158123	0	13708865	A	G
16	rs12102410	0	13709116	C	G
16	rs12447973	0	13709742	T	C
16	rs12448580	0	13709785	T	C
16	rs16953178	0	13710137	G	A
16	rs13333928	0	13711313	C	T
16	rs16962479	0	13711643	T	G
16	rs74009045	0	13712045	C	A
16	rs12920019	0	13712340	C	T
16	rs16962487	0	13712368	T	C
16	rs12919331	0	13712592	G	A
16	rs11075205	0	13713056	G	T
16	rs12325418	0	13713211	C	T
16	rs13336383	0	13713310	G	A
16	rs12928430	0	13713789	G	C
16	rs2141998	0	13713926	T	A
16	rs34861703	0	13714392	C	T
16	rs76835617	0	13714570	G	T
16	rs13339073	0	13714934	G	A
16	rs28636543	0	13715753	C	T
16	rs79097893	0	13715773	G	C
16	rs35786739	0	13715956	C	A
16	rs16962493	0	13716064	A	G
16	rs72775338	0	13716884	T	C
16	rs16962495	0	13717238	T	G
16	rs13332109	0	13717267	G	C
16	rs12927880	0	13717534	C	T
16	rs12926790	0	13717551	G	A
16	rs12928566	0	13717610	A	G
16	rs6498443	0	13717870	C	G
16	rs28536015	0	13718641	A	G
16	rs117155750	0	13718763	T	C
16	rs10492772	0	13718859	A	T
16	rs16962504	0	13718897	A	G
16	rs10492771	0	13718913	A	C
16	rs12928218	0	13718978	C	T
16	rs4781513	0	13719066	A	C
16	rs12927536	0	13719196	G	A
16	rs2031084	0	13719517	T	C
16	rs12929771	0	13719656	A	T
16	rs36002603	0	13719749	C	A
16	rs34882625	0	13719774	C	T
16	rs62037220	0	13719936	G	A
16	rs117762918	0	13720013	T	C
16	rs76521762	0	13720131	T	C
16	rs138502279	0	13720921	G	T
16	rs55679320	0	13721115	A	C
16	rs10492770	0	13721383	A	C
16	rs8050035	0	13721967	C	G
16	rs74009048	0	13722061	G	T
16	rs8049095	0	13722136	G	A
16	rs12925981	0	13722283	C	G
16	rs3936086	0	13722438	A	G
16	rs3936087	0	13722517	G	A
16	rs3936088	0	13722565	T	C
16	rs3936089	0	13722728	G	C
16	rs7500102	0	13722869	A	T
16	rs34653543	0	13722914	C	G
16	rs7500116	0	13723200	C	T
16	rs55768401	0	13723319	G	A
16	rs12931090	0	13723380	C	T
16	rs12931801	0	13723411	A	T
16	rs12930200	0	13723460	G	A
16	rs12930498	0	13723673	G	A
16	rs34188780	0	13723837	T	C
16	rs7500810	0	13723875	G	T
16	rs34751546	0	13723956	A	G
16	rs7501197	0	13724105	A	G
16	rs4781514	0	13724418	C	T
16	rs4780529	0	13724482	C	A
16	rs4128415	0	13724856	C	A
16	rs4128416	0	13724918	T	A
16	rs72775350	0	13725288	G	T
16	rs35474878	0	13725394	C	T
16	rs72775351	0	13725442	T	C
16	rs4781515	0	13725511	A	G
16	rs4781516	0	13726154	G	A
16	rs72775354	0	13726164	G	A
16	rs67137433	0	13726342	G	T
16	rs142083131	0	13726383	T	A
16	rs116934757	0	13726441	T	C
16	rs72775355	0	13726716	G	A
16	rs75030819	0	13726726	G	A
16	rs77361847	0	13726811	C	T
16	rs7500279	0	13726906	G	A
16	rs66534786	0	13727046	A	G
16	rs72775357	0	13727305	G	A
16	rs139439701	0	13727653	C	T
16	rs67380558	0	13728014	C	T
16	rs67580377	0	13728669	T	C
16	rs67494191	0	13728740	C	T
16	rs13334199	0	13728843	C	T
16	rs55950621	0	13728931	T	C
16	rs66809733	0	13729013	A	C
16	rs72775360	0	13729075	A	G
16	rs72775361	0	13729076	T	G
16	rs3923385	0	13729403	G	A
16	rs71390348	0	13729451	T	C
16	rs72775362	0	13729690	C	T
16	rs72775363	0	13729705	T	C
16	rs67765612	0	13729821	C	G
16	rs72775365	0	13729969	G	C
16	rs66487018	0	13730044	G	C
16	rs66678108	0	13730196	T	A
16	rs72775367	0	13730252	T	A
16	rs72775368	0	13730474	G	A
16	rs72775369	0	13730475	C	T
16	rs9926075	0	13730707	T	C
16	rs67020884	0	13730723	A	C
16	rs143493854	0	13730807	G	A
16	rs8051440	0	13730867	A	G
16	rs112953558	0	13730968	G	T
16	rs28441241	0	13731088	A	G
16	rs9746505	0	13731282	G	A
16	rs4781517	0	13731460	T	G
16	rs4780530	0	13731543	A	T
16	rs4781518	0	13731727	C	T
16	rs141167172	0	13732586	A	G
16	rs117193989	0	13733052	C	G
16	rs111795765	0	13733470	G	A
16	rs1126142	0	13733731	T	G
16	rs72775373	0	13733750	T	C
16	rs1126143	0	13733761	T	C
16	rs1126144	0	13733866	C	T
16	rs1894391	0	13734113	G	A
16	rs12149863	0	13734795	T	C
16	rs140642389	0	13735706	T	C
16	rs76533754	0	13735733	T	A
16	rs8060141	0	13735912	A	G
16	rs11644055	0	13736117	C	T
16	rs11075207	0	13736239	C	A
16	rs7202839	0	13736574	C	T
16	rs145978915	0	13736645	T	C
16	rs6498447	0	13736694	T	C
16	rs35583667	0	13736851	G	A
16	rs7403920	0	13737106	C	T
16	rs7498490	0	13737367	A	G
16	rs4781519	0	13738033	C	T
16	rs4780532	0	13738304	T	C
16	rs80241351	0	13738305	G	C
16	rs9940897	0	13738662	G	T
16	rs76331374	0	13739117	T	C
16	rs7404071	0	13739415	C	T
16	rs8046122	0	13739646	G	A
16	rs6498448	0	13739819	T	C
16	rs6498449	0	13739893	T	C
16	rs77536053	0	13740276	C	T
16	rs12445119	0	13740476	C	T
16	rs9926158	0	13740547	G	C
16	rs187243942	0	13740995	C	A
16	rs148774392	0	13741371	G	C
16	rs117655677	0	13741508	A	C
16	rs12102316	0	13741529	T	C
16	rs4781521	0	13741889	G	A
16	rs28545550	0	13741891	G	T
16	rs4781522	0	13742100	G	A
16	rs35807965	0	13742304	C	T
16	rs34754507	0	13742318	G	A
16	rs12920041	0	13742472	C	T
16	rs7188626	0	13743001	G	C
16	rs4781523	0	13743189	A	C
16	rs4781524	0	13743277	G	T
16	rs4781525	0	13743323	C	T
16	rs6498453	0	13743698	T	C
16	rs62037256	0	13743877	T	C
16	rs7203167	0	13744590	T	C
16	rs16962563	0	13744728	T	G
16	rs6498454	0	13744751	C	T
16	rs62037257	0	13745756	G	A
16	rs74326746	0	13746359	A	G
16	rs62035060	0	13746497	C	T
16	rs11640541	0	13746548	G	A
16	rs11640905	0	13746582	C	T
16	rs77717784	0	13746669	A	C
16	rs11642229	0	13747292	C	A
16	rs17199331	0	13747590	C	T
16	rs1076883	0	13747664	C	T
16	rs1076884	0	13747803	C	G
16	rs2007226	0	13748117	T	C
16	rs117550767	0	13748153	C	T
16	rs113800353	0	13748241	T	C
16	rs2157064	0	13748689	A	G
16	rs2157065	0	13748843	C	G
16	rs7499362	0	13748916	G	C
16	rs7499750	0	13749265	A	C
16	rs74425621	0	13749679	A	C
16	rs183125209	0	13749858	T	G
16	rs7405404	0	13749859	T	C
16	rs7403809	0	13750219	T	C
16	rs7403810	0	13750257	T	G
16	rs76655560	0	13750368	C	T
16	rs7185124	0	13750694	T	C
16	rs7202384	0	13750724	C	G
16	rs77590931	0	13750757	A	C
16	rs72775396	0	13750854	G	A
16	rs79990141	0	13750979	G	A
16	rs76026461	0	13751623	T	A
16	rs72775398	0	13751659	T	C
16	rs11864886	0	13751825	A	G
16	rs78639436	0	13751918	A	T
16	rs148468764	0	13752154	C	T
16	rs12925872	0	13752356	C	T
16	rs1121738	0	13752485	C	T
16	rs11865150	0	13752594	A	T
16	rs62035064	0	13752731	A	T
16	rs1126145	0	13752913	A	C
16	rs12930650	0	13753149	C	T
16	rs12597362	0	13753349	G	A
16	rs8055219	0	13753384	G	A
16	rs145049417	0	13753511	G	A
16	rs12917905	0	13754328	C	T
16	rs8045231	0	13754808	G	C
16	rs56887639	0	13755530	A	G
16	rs8058480	0	13756431	T	C
16	rs8053520	0	13756549	C	A
16	rs62035067	0	13756915	T	C
16	rs62035068	0	13756954	T	C
16	rs16962588	0	13757367	A	G
16	rs12928897	0	13757931	C	A
16	rs78858515	0	13758024	C	T
16	rs35501603	0	13758250	T	C
16	rs34646006	0	13758253	C	T
16	rs75535255	0	13758289	T	C
16	rs75918777	0	13758383	A	T
16	rs74009062	0	13758457	T	C
16	rs7196769	0	13758667	C	T
16	rs7202402	0	13758829	A	G
16	rs76469893	0	13758997	T	C
16	rs75485976	0	13759336	G	T
16	rs139839761	0	13759466	T	C
16	rs2866724	0	13760152	A	G
16	rs4456522	0	13760217	G	A
16	rs2903367	0	13760368	A	G
16	rs74994616	0	13760645	C	T
16	rs1970770	0	13761304	C	G
16	rs75391831	0	13761318	G	C
16	rs1609679	0	13761333	C	G
16	rs1609680	0	13761373	T	C
16	rs1609681	0	13761652	G	C
16	rs72777303	0	13762660	A	G
16	rs7205386	0	13762811	A	G
16	rs72777304	0	13763392	G	C
16	rs8047770	0	13763411	T	C
16	rs2903368	0	13763820	C	A
16	rs7188535	0	13763942	C	T
16	rs6498457	0	13764396	G	T
16	rs4997735	0	13764456	C	A
16	rs2097287	0	13764680	T	C
16	rs2097288	0	13764741	T	C
16	rs66730209	0	13764760	A	G
16	rs58826477	0	13764776	G	A
16	rs2105841	0	13764812	T	C
16	rs2105842	0	13764829	C	T
16	rs7195634	0	13764965	A	C
16	rs12927595	0	13765041	G	T
16	rs7200727	0	13765063	T	G
16	rs35304552	0	13765234	C	A
16	rs12933611	0	13765383	T	G
16	rs17794561	0	13766080	G	A
16	rs4781528	0	13766292	G	A
16	rs4781529	0	13766427	C	T
16	rs12925040	0	13766884	T	C
16	rs12919505	0	13766952	G	C
16	rs12919797	0	13767133	G	C
16	rs3916993	0	13767712	A	G
16	rs72777311	0	13767755	G	A
16	rs79559639	0	13767933	A	G
16	rs12447023	0	13768251	T	C
16	rs75387252	0	13768377	C	T
16	rs7202586	0	13768391	G	A
16	rs7186763	0	13768459	T	C
16	rs117257571	0	13768721	T	C
16	rs2866725	0	13769573	T	G
16	rs111456223	0	13769952	T	C
16	rs4781530	0	13770650	C	T
16	rs4780533	0	13770981	C	T
16	rs4780534	0	13771024	T	G
16	rs72777316	0	13771487	T	C
16	rs62035097	0	13771735	T	C
16	rs35871163	0	13772118	T	C
16	rs35743204	0	13772156	T	G
16	rs35113202	0	13772258	A	G
16	rs72777318	0	13772314	C	T
16	rs72777319	0	13772353	C	T
16	rs72777321	0	13772370	T	C
16	rs72777322	0	13772436	A	G
16	rs2051545	0	13772599	G	T
16	rs16962629	0	13773131	A	G
16	rs17199394	0	13773714	T	A
16	rs10492769	0	13773829	C	T
16	rs12599526	0	13774434	G	A
16	rs12933148	0	13774810	G	A
16	rs58267368	0	13775249	T	C
16	rs76536192	0	13775571	C	T
16	rs71390351	0	13775655	C	A
16	rs12920803	0	13776192	G	T
16	rs66882983	0	13776628	T	C
16	rs12923271	0	13776750	A	G
16	rs12448623	0	13777395	T	G
16	rs12596988	0	13777867	T	C
16	rs12445122	0	13778470	T	A
16	rs72777333	0	13778688	A	G
16	rs4780537	0	13778853	C	G
16	rs76728858	0	13779329	T	C
16	rs17256546	0	13779428	A	G
16	rs72777337	0	13779882	C	G
16	rs12933395	0	13780276	C	T
16	rs72777338	0	13780425	G	A
16	rs72777339	0	13780874	C	T
16	rs2097289	0	13780935	A	G
16	rs12920954	0	13781228	A	G
16	rs2866726	0	13781491	A	C
16	rs2866727	0	13781498	T	C
16	rs2866728	0	13781527	T	C
16	rs4781531	0	13781559	A	G
16	rs4781532	0	13782260	T	C
16	rs4780539	0	13782309	A	G
16	rs34128345	0	13782665	G	A
16	rs12930213	0	13782944	C	G
16	rs35572675	0	13783279	A	G
16	rs17199422	0	13783390	T	C
16	rs179587	0	13784003	C	T
16	rs928975	0	13784579	G	A
16	rs34558857	0	13785444	G	A
16	rs34482767	0	13785448	A	G
16	rs12926421	0	13785959	G	A
16	rs12927821	0	13786097	C	T
16	rs8052668	0	13786155	C	A
16	rs72777346	0	13786685	C	T
16	rs34020413	0	13786757	T	G
16	rs12599960	0	13786892	C	G
16	rs2187676	0	13787079	C	T
16	rs12926604	0	13788304	T	C
16	rs3929988	0	13788717	T	C
16	rs4781533	0	13789632	A	T
16	rs12932169	0	13790245	C	A
16	rs12932870	0	13790356	A	T
16	rs8058546	0	13790638	C	T
16	rs149804719	0	13790947	A	T
16	rs1894392	0	13791181	T	A
16	rs8063933	0	13791415	C	T
16	rs17794609	0	13791465	C	G
16	rs17794615	0	13791699	C	T
16	rs12444468	0	13792675	G	A
16	rs71390352	0	13793151	T	C
16	rs2213296	0	13793157	A	G
16	rs2227011	0	13793458	A	G
16	rs1573633	0	13793585	A	G
16	rs1573634	0	13793837	A	T
16	rs12446158	0	13794027	C	T
16	rs16962685	0	13794373	C	T
16	rs12935140	0	13794577	C	T
16	rs12934302	0	13794774	G	A
16	rs12919918	0	13794877	G	T
16	rs146914451	0	13795499	C	T
16	rs12926549	0	13795521	T	C
16	rs12921137	0	13795649	G	A
16	rs6498458	0	13795650	T	C
16	rs4238620	0	13795867	T	C
16	rs4238621	0	13795968	G	A
16	rs17256595	0	13796083	T	C
16	rs12599140	0	13796521	G	C
16	rs10852368	0	13796539	C	T
16	rs12930131	0	13796801	G	C
16	rs12931772	0	13796834	A	G
16	rs35753216	0	13797041	G	T
16	rs179588	0	13797088	C	A
16	rs34615785	0	13797358	G	A
16	rs12918433	0	13797406	T	A
16	rs68021159	0	13797720	G	C
16	rs12927885	0	13798132	C	T
16	rs7195018	0	13798199	A	G
16	rs12928753	0	13798352	A	G
16	rs7195373	0	13798389	A	T
16	rs1540280	0	13798897	T	C
16	rs2157066	0	13799026	G	C
16	rs2157067	0	13799170	G	T
16	rs72777356	0	13799627	A	T
16	rs8063055	0	13800050	G	C
16	rs12919291	0	13800430	G	C
16	rs12925028	0	13800509	T	C
16	rs12920548	0	13800558	C	T
16	rs76986768	0	13800709	A	C
16	rs7191035	0	13801319	C	T
16	rs7191234	0	13801388	C	G
16	rs12924966	0	13801758	G	A
16	rs56380774	0	13802245	C	T
16	rs12934939	0	13802298	T	C
16	rs12931005	0	13802325	A	T
16	rs12930511	0	13802379	C	T
16	rs12931080	0	13802732	C	T
16	rs16962723	0	13803064	A	G
16	rs12935538	0	13803246	C	T
16	rs72777360	0	13803258	C	T
16	rs12922437	0	13803861	A	T
16	rs148418901	0	13804197	G	A
16	rs12921545	0	13804371	G	T
16	rs75558136	0	13804563	C	T
16	rs35512808	0	13804648	G	A
16	rs16962725	0	13804770	A	T
16	rs35868343	0	13804933	G	A
16	rs112156128	0	13804975	A	G
16	rs4781534	0	13805594	G	C
16	rs4781535	0	13805697	A	G
16	rs4781536	0	13805809	A	G
16	rs113729027	0	13805862	A	G
16	rs34270079	0	13806433	C	T
16	rs17199457	0	13806474	C	A
16	rs62036382	0	13806624	A	G
16	rs12598187	0	13806858	G	A
16	rs78088575	0	13806965	C	G
16	rs12598393	0	13807218	C	T
16	rs71390355	0	13807399	A	T
16	rs117499959	0	13807427	C	G
16	rs67513538	0	13807536	A	T
16	rs62036385	0	13807980	G	A
16	rs72777366	0	13808306	C	T
16	rs7200681	0	13808317	G	A
16	rs74894873	0	13808399	C	T
16	rs12934777	0	13808752	C	A
16	rs75206709	0	13808882	G	A
16	rs179589	0	13809030	T	C
16	rs6498460	0	13809079	C	T
16	rs6498461	0	13809099	G	T
16	rs179590	0	13809369	T	C
16	rs62036388	0	13809389	C	T
16	rs9923293	0	13809776	C	T
16	rs179591	0	13809791	G	A
16	rs179592	0	13809961	G	A
16	rs56001533	0	13810049	T	G
16	rs56310618	0	13810056	A	G
16	rs179593	0	13810108	T	C
16	rs34441615	0	13810345	A	T
16	rs179595	0	13810905	T	C
16	rs9928240	0	13810926	C	A
16	rs56002828	0	13810985	C	G
16	rs179596	0	13811042	A	G
16	rs12599943	0	13811668	A	G
16	rs9931059	0	13811854	C	T
16	rs179597	0	13811906	T	C
16	rs139907477	0	13812071	A	G
16	rs35454496	0	13812184	A	G
16	rs34355983	0	13812292	C	G
16	rs139776700	0	13812308	G	T
16	rs79212922	0	13812538	G	A
16	rs62036390	0	13812615	T	G
16	rs2187677	0	13812690	C	A
16	rs179599	0	13812965	C	G
16	rs179600	0	13812976	G	A
16	rs7193709	0	13813079	T	C
16	rs17794645	0	13813090	C	T
16	rs12923199	0	13813152	C	T
16	rs179601	0	13813199	T	C
16	rs7188713	0	13813289	C	T
16	rs11075208	0	13813390	T	C
16	rs8047284	0	13813704	G	A
16	rs179602	0	13814116	T	A
16	rs179603	0	13814182	C	A
16	rs179604	0	13814473	C	T
16	rs179605	0	13814524	T	A
16	rs35593502	0	13815323	C	T
16	rs179606	0	13815870	G	A
16	rs2866729	0	13816395	C	T
16	rs117664258	0	13817307	G	A
16	rs179607	0	13817323	C	T
16	rs179608	0	13817970	C	A
16	rs179609	0	13818107	G	T
16	rs78907673	0	13818165	G	A
16	rs60471832	0	13818482	G	C
16	rs76793589	0	13818923	C	T
16	rs179610	0	13818931	A	C
16	rs179611	0	13819029	G	T
16	rs179612	0	13819039	G	A
16	rs7192709	0	13819076	C	T
16	rs56392130	0	13819464	G	A
16	rs179613	0	13819597	A	G
16	rs179614	0	13819661	A	C
16	rs62036405	0	13820272	C	T
16	rs74791458	0	13820441	T	C
16	rs7206058	0	13820685	T	G
16	rs1573642	0	13820894	A	G
16	rs11075209	0	13821386	C	T
16	rs179616	0	13821572	A	C
16	rs179617	0	13821628	A	G
16	rs143413089	0	13821810	G	A
16	rs179618	0	13822036	C	A
16	rs12708778	0	13822055	G	T
16	rs179619	0	13822359	C	T
16	rs74009073	0	13822382	C	T
16	rs144649993	0	13822754	G	T
16	rs1573635	0	13822869	C	T
16	rs1573636	0	13822902	C	T
16	rs179620	0	13823027	T	C
16	rs7197103	0	13823469	A	C
16	rs179621	0	13823798	T	C
16	rs179622	0	13823972	G	A
16	rs179623	0	13823984	G	A
16	rs179624	0	13824196	T	G
16	rs179627	0	13824368	C	T
16	rs179628	0	13824393	A	T
16	rs72777383	0	13824511	C	T
16	rs117824676	0	13824813	T	G
16	rs179629	0	13824887	G	A
16	rs8045304	0	13825081	C	T
16	rs179630	0	13825214	G	A
16	rs117780063	0	13825232	G	A
16	rs79266273	0	13825770	G	A
16	rs179631	0	13826155	T	G
16	rs179632	0	13826161	A	G
16	rs6368	0	13826765	C	G
16	rs12930325	0	13827060	G	A
16	rs179634	0	13827558	G	C
16	rs1547406	0	13827583	G	A
16	rs78661928	0	13828366	G	A
16	rs2866845	0	13828469	A	G
16	rs79813855	0	13828600	C	T
16	rs2866846	0	13828966	C	T
16	rs7198787	0	13829032	G	C
16	rs117510999	0	13829503	A	G
16	rs148041075	0	13829509	G	A
16	rs1029286	0	13829989	G	C
16	rs10492768	0	13830229	C	T
16	rs1029287	0	13830450	T	C
16	rs74009074	0	13830480	A	G
16	rs8054801	0	13831380	T	G
16	rs11075210	0	13831750	G	C
16	rs117737184	0	13832054	G	A
16	rs1894395	0	13832151	G	A
16	rs2213297	0	13832158	G	A
16	rs8061168	0	13833089	C	T
16	rs4480826	0	13833149	C	T
16	rs4617884	0	13833322	T	C
16	rs4636925	0	13833387	C	T
16	rs12918144	0	13833487	A	T
16	rs12918319	0	13833594	A	G
16	rs2903403	0	13833660	C	G
16	rs12446525	0	13833739	A	G
16	rs12926143	0	13833797	T	C
16	rs12447128	0	13833844	A	T
16	rs4591163	0	13833892	A	G
16	rs113759489	0	13834248	G	A
16	rs2157071	0	13834277	T	C
16	rs11864432	0	13834559	A	G
16	rs77725381	0	13834589	C	T
16	rs117665850	0	13834590	G	A
16	rs12444957	0	13834905	C	T
16	rs72777391	0	13835088	C	T
16	rs72777392	0	13835089	C	G
16	rs12448610	0	13835107	T	A
16	rs12445003	0	13835127	C	A
16	rs12445004	0	13835134	C	A
16	rs7199669	0	13835466	T	C
16	rs7199833	0	13835533	T	G
16	rs146114956	0	13835537	T	C
16	rs78817330	0	13835583	G	A
16	rs4781538	0	13835599	C	T
16	rs77653997	0	13836233	G	A
16	rs12932802	0	13836423	C	T
16	rs11649078	0	13836452	A	C
16	rs8063755	0	13836569	T	C
16	rs7204475	0	13836847	G	T
16	rs11641356	0	13837388	T	G
16	rs7184871	0	13837412	A	C
16	rs9673393	0	13837476	T	C
16	rs11075211	0	13837563	T	C
16	rs7184744	0	13837688	C	G
16	rs7206756	0	13837945	T	C
16	rs117195983	0	13838198	G	C
16	rs11645320	0	13838470	T	A
16	rs11649055	0	13838639	G	T
16	rs112691885	0	13838693	G	A
16	rs11645452	0	13838769	T	G
16	rs8049127	0	13838824	T	C
16	rs2157072	0	13839023	C	A
16	rs74009092	0	13839243	T	G
16	rs2187678	0	13839361	T	C
16	rs2187679	0	13839836	T	C
16	rs2187681	0	13840080	A	G
16	rs7190789	0	13840422	G	A
16	rs112018884	0	13840622	G	A
16	rs11642023	0	13840669	C	T
16	rs4291923	0	13840800	G	C
16	rs78226792	0	13841076	T	A
16	rs11643229	0	13841267	C	T
16	rs2227013	0	13841527	T	A
16	rs2213298	0	13841619	G	T
16	rs185822032	0	13842211	G	A
16	rs62033970	0	13842248	G	A
16	rs74828012	0	13842622	C	G
16	rs2227014	0	13842856	T	C
16	rs2213299	0	13843102	G	C
16	rs7189964	0	13843682	A	G
16	rs2187682	0	13843843	T	A
16	rs61080248	0	13843947	A	G
16	rs74009093	0	13844172	C	T
16	rs7200304	0	13844197	T	C
16	rs7193564	0	13844299	G	A
16	rs2157073	0	13844961	A	C
16	rs2157074	0	13845177	T	C
16	rs56660805	0	13845256	C	T
16	rs72779404	0	13845619	C	T
16	rs7202063	0	13845680	C	G
16	rs7200773	0	13845690	G	A
16	rs7202918	0	13845708	A	G
16	rs12934187	0	13845719	C	T
16	rs4141382	0	13845726	T	A
16	rs7189641	0	13845805	T	C
16	rs74009094	0	13846010	A	G
16	rs7184513	0	13846067	C	T
16	rs7185574	0	13846274	A	T
16	rs4781539	0	13846676	G	A
16	rs4781540	0	13846821	T	C
16	rs78142552	0	13846977	A	G
16	rs4781541	0	13847127	C	T
16	rs4781542	0	13847136	T	C
16	rs9925480	0	13847356	C	T
16	rs4781543	0	13847501	A	G
16	rs4781544	0	13847648	T	C
16	rs34040925	0	13847886	C	T
16	rs11645325	0	13848179	G	C
16	rs79839839	0	13848491	G	A
16	rs7199617	0	13850026	A	G
16	rs9931262	0	13850042	T	A
16	rs116941211	0	13850397	C	G
16	rs6498466	0	13851108	A	G
16	rs6498467	0	13851159	G	C
16	rs12918778	0	13851161	C	T
16	rs34589696	0	13851729	C	G
16	rs12924322	0	13851995	A	C
16	rs117166978	0	13852368	T	G
16	rs58130719	0	13852470	T	C
16	rs8049838	0	13852639	A	G
16	rs7342774	0	13853045	T	G
16	rs17199520	0	13853125	A	G
16	rs9888892	0	13853467	C	T
16	rs2157075	0	13853609	A	G
16	rs72779414	0	13853672	G	A
16	rs3948798	0	13853855	G	C
16	rs2051547	0	13854320	A	G
16	rs79502204	0	13854789	C	T
16	rs7185206	0	13854873	C	T
16	rs992979	0	13855608	C	T
16	rs72779416	0	13855803	T	C
16	rs4781545	0	13856006	A	C
16	rs72779418	0	13856251	A	G
16	rs9935864	0	13856683	G	T
16	rs8182167	0	13856757	A	G
16	rs12448531	0	13857023	C	T
16	rs9931039	0	13857079	T	C
16	rs7197447	0	13857267	G	C
16	rs2903404	0	13857840	C	T
16	rs2866847	0	13857900	C	G
16	rs2903405	0	13858060	G	A
16	rs2866848	0	13858108	C	T
16	rs117126698	0	13858161	C	T
16	rs6498468	0	13858299	A	C
16	rs11642492	0	13858605	C	A
16	rs141200082	0	13858620	G	A
16	rs2227015	0	13858785	C	A
16	rs722347	0	13859266	A	G
16	rs722348	0	13859373	C	T
16	rs2213300	0	13859457	C	A
16	rs4780541	0	13860033	A	T
16	rs12599027	0	13861193	C	T
16	rs2227016	0	13861339	C	T
16	rs72779427	0	13861365	C	T
16	rs62033990	0	13861487	C	T
16	rs10852369	0	13861611	A	T
16	rs77680896	0	13862217	T	A
16	rs74321030	0	13863332	T	C
16	rs2213302	0	13863492	C	G
16	rs1005481	0	13863731	A	C
16	rs1005482	0	13863740	A	C
16	rs12926798	0	13864288	T	C
16	rs117460619	0	13864826	C	G
16	rs7199244	0	13865328	T	C
16	rs7192696	0	13865483	G	T
16	rs2213303	0	13865719	T	C
16	rs2213304	0	13865807	C	G
16	rs1159165	0	13866083	A	G
16	rs1159166	0	13866145	G	T
16	rs1159167	0	13866414	A	C
16	rs2227017	0	13866765	G	T
16	rs2032453	0	13866948	G	T
16	rs2032454	0	13867002	A	T
16	rs2032455	0	13867004	A	G
16	rs4781548	0	13867656	C	T
16	rs11862651	0	13867891	A	G
16	rs1475968	0	13868357	T	C
16	rs7184708	0	13868467	T	C
16	rs1967955	0	13868576	G	A
16	rs11075213	0	13868769	G	A
16	rs62033993	0	13868780	C	T
16	rs7185478	0	13869069	A	G
16	rs7206455	0	13869162	G	A
16	rs7185370	0	13869349	C	T
16	rs11646805	0	13869516	T	A
16	rs117206066	0	13869697	A	G
16	rs7191929	0	13870072	A	G
16	rs34729086	0	13870078	T	C
16	rs60416412	0	13870088	C	T
16	rs74009100	0	13870264	T	C
16	rs7197745	0	13870562	T	A
16	rs7197906	0	13870616	T	A
16	rs9938654	0	13870898	A	G
16	rs6498469	0	13870900	G	A
16	rs8055755	0	13870957	C	A
16	rs6498470	0	13871076	T	C
16	rs11861769	0	13871313	G	A
16	rs72779436	0	13871324	T	C
16	rs1158688	0	13871436	A	G
16	rs1158689	0	13871687	G	C
16	rs9930293	0	13871791	G	A
16	rs1158690	0	13871841	A	C
16	rs9921246	0	13871974	A	T
16	rs146915960	0	13872104	A	T
16	rs8046520	0	13872230	T	C
16	rs11862922	0	13872270	G	A
16	rs8061117	0	13872324	G	A
16	rs11075215	0	13872372	T	C
16	rs8046840	0	13872410	T	G
16	rs13335676	0	13872865	G	A
16	rs4362413	0	13873088	C	A
16	rs117149780	0	13873205	C	G
16	rs2187683	0	13873615	G	T
16	rs145847051	0	13873640	G	A
16	rs1016932	0	13873834	G	T
16	rs2157076	0	13873966	A	G
16	rs9302505	0	13874454	T	C
16	rs7195189	0	13874563	C	A
16	rs1029288	0	13874854	G	A
16	rs1029289	0	13875238	C	A
16	rs16962879	0	13875363	T	C
16	rs9932661	0	13875978	A	T
16	rs9921964	0	13876283	G	A
16	rs1008286	0	13876435	T	C
16	rs8049968	0	13876611	T	G
16	rs1008287	0	13876730	A	G
16	rs12924365	0	13877198	G	C
16	rs12708779	0	13877366	G	C
16	rs12921427	0	13877795	A	C
16	rs12920892	0	13877798	C	G
16	rs28376131	0	13877843	A	T
16	rs59109899	0	13877961	C	T
16	rs62034017	0	13878365	T	A
16	rs67752954	0	13878560	G	A
16	rs12446949	0	13878660	G	C
16	rs116867278	0	13878760	T	C
16	rs1123765	0	13878850	T	C
16	rs2866849	0	13879003	G	C
16	rs17453992	0	13879023	G	A
16	rs2866850	0	13879127	A	G
16	rs74012605	0	13879368	T	C
16	rs74012606	0	13879399	A	T
16	rs11862195	0	13879629	T	A
16	rs8052883	0	13879696	A	G
16	rs11862191	0	13879806	A	G
16	rs11865876	0	13879868	G	A
16	rs8061984	0	13880016	T	A
16	rs9938321	0	13880062	G	A
16	rs75629738	0	13880097	C	T
16	rs4780543	0	13880266	G	A
16	rs12932396	0	13880290	A	G
16	rs12931108	0	13880522	G	C
16	rs11862511	0	13880766	A	G
16	rs12918580	0	13881081	C	G
16	rs113616426	0	13881103	G	A
16	rs11863560	0	13881410	A	T
16	rs59923549	0	13881535	G	T
16	rs4780544	0	13881649	C	T
16	rs12919542	0	13881717	C	T
16	rs9936934	0	13882057	T	C
16	rs12922829	0	13882249	G	A
16	rs72779460	0	13882452	G	C
16	rs72779461	0	13882555	A	C
16	rs7194109	0	13883104	G	A
16	rs72779462	0	13883497	C	A
16	rs957126	0	13884074	G	A
16	rs147022292	0	13884233	C	A
16	rs72779463	0	13884362	G	A
16	rs4442837	0	13884604	G	A
16	rs10459788	0	13884706	G	C
16	rs143035160	0	13884763	G	A
16	rs11863528	0	13884830	G	T
16	rs56871096	0	13884959	T	C
16	rs72779468	0	13885227	A	G
16	rs138984745	0	13885235	G	T
16	rs12920090	0	13885261	G	A
16	rs55775459	0	13885392	G	C
16	rs6498472	0	13886752	T	A
16	rs142025544	0	13887173	C	T
16	rs58475167	0	13887274	G	A
16	rs8055738	0	13887287	G	C
16	rs80304366	0	13887327	T	A
16	rs8055949	0	13887427	G	C
16	rs77458025	0	13887509	A	G
16	rs8062468	0	13887515	T	C
16	rs58444623	0	13887537	A	G
16	rs73517782	0	13887648	A	G
16	rs8057557	0	13887669	C	T
16	rs60582851	0	13887837	C	G
16	rs115345628	0	13887906	G	A
16	rs1894393	0	13888105	T	C
16	rs79875430	0	13888513	A	T
16	rs11642741	0	13888790	T	C
16	rs9925360	0	13888938	A	T
16	rs11642795	0	13888980	T	G
16	rs11646690	0	13889007	C	T
16	rs79577563	0	13889031	A	G
16	rs9935515	0	13889247	C	T
16	rs9934964	0	13889339	G	A
16	rs67796535	0	13889961	A	C
16	rs112286663	0	13890068	C	G
16	rs113887824	0	13890076	G	A
16	rs72779477	0	13890344	G	C
16	rs9930917	0	13890494	T	A
16	rs12600135	0	13890819	G	T
16	rs8060031	0	13890952	G	T
16	rs117611989	0	13891007	C	T
16	rs8061632	0	13891144	C	T
16	rs56263066	0	13891191	G	A
16	rs146432039	0	13891333	T	C
16	rs4781552	0	13891365	G	T
16	rs8062820	0	13891458	A	C
16	rs78773444	0	13891467	A	C
16	rs2227012	0	13891553	G	A
16	rs4781553	0	13892181	G	C
16	rs4781554	0	13892251	A	G
16	rs141240278	0	13892288	C	A
16	rs7198922	0	13892805	T	C
16	rs7193571	0	13892907	C	T
16	rs2866851	0	13893405	A	T
16	rs7194564	0	13893415	C	T
16	rs725457	0	13893919	A	T
16	rs4781555	0	13894030	A	G
16	rs9302506	0	13894256	T	C
16	rs1034392	0	13894417	C	T
16	rs138778568	0	13894911	G	A
16	rs72779484	0	13894925	G	C
16	rs117302531	0	13895574	A	G
16	rs139979128	0	13895901	C	T
16	rs10521043	0	13896233	C	T
16	rs7189739	0	13896419	G	T
16	rs7197247	0	13896757	T	C
16	rs7202022	0	13896880	T	G
16	rs77850656	0	13896953	T	C
16	rs9302507	0	13897364	C	T
16	rs74009204	0	13897613	A	T
16	rs743669	0	13897896	T	G
16	rs730182	0	13898369	C	T
16	rs7198557	0	13898584	T	C
16	rs7193760	0	13898661	A	G
16	rs7193266	0	13898756	C	T
16	rs147156155	0	13898846	G	A
16	rs56231902	0	13899153	T	G
16	rs145866504	0	13899449	C	T
16	rs72779489	0	13899595	A	C
16	rs10221014	0	13899752	G	C
16	rs75663598	0	13900296	T	A
16	rs76742705	0	13900558	C	T
16	rs9302508	0	13900989	G	A
16	rs9934303	0	13901079	C	A
16	rs16962919	0	13901337	T	C
16	rs16962922	0	13901635	C	T
16	rs35644981	0	13901653	C	T
16	rs2866852	0	13901853	C	A
16	rs76933344	0	13902302	A	T
16	rs9937737	0	13902645	C	T
16	rs8054568	0	13902717	C	G
16	rs62034019	0	13902734	T	C
16	rs12446097	0	13902747	T	C
16	rs35567564	0	13902782	G	A
16	rs12446745	0	13903011	T	C
16	rs2866853	0	13903103	A	T
16	rs1573638	0	13903313	G	A
16	rs145753250	0	13903414	G	C
16	rs71390358	0	13903520	T	C
16	rs12447013	0	13904298	A	G
16	rs77156351	0	13904332	G	A
16	rs117544902	0	13904689	G	T
16	rs16962936	0	13904725	G	C
16	rs57985793	0	13904848	G	C
16	rs7359373	0	13904865	G	A
16	rs60084658	0	13905029	C	G
16	rs147852037	0	13905157	C	A
16	rs1978027	0	13905158	G	A
16	rs77502150	0	13905433	A	G
16	rs1002587	0	13905523	G	C
16	rs1573641	0	13905533	C	T
16	rs11862230	0	13906768	C	T
16	rs743671	0	13906889	C	A
16	rs743672	0	13907188	A	G
16	rs142893397	0	13907696	C	G
16	rs117165072	0	13907873	A	T
16	rs78541640	0	13908288	T	C
16	rs12935804	0	13908831	G	C
16	rs57106598	0	13908958	A	C
16	rs57652440	0	13909141	T	C
16	rs60618461	0	13909168	A	G
16	rs62034023	0	13909267	A	G
16	rs58007063	0	13909521	G	T
16	rs139004653	0	13910132	T	A
16	rs141595282	0	13910153	C	A
16	rs150822752	0	13910160	A	T
16	rs28374800	0	13910174	C	G
16	rs140836858	0	13910467	C	G
16	rs62034024	0	13910586	T	C
16	rs963536	0	13910684	T	G
16	rs2903406	0	13911256	T	C
16	rs8060590	0	13911868	A	C
16	rs78194917	0	13911876	C	T
16	rs57716247	0	13912455	G	A
16	rs58537316	0	13912461	C	T
16	rs57127687	0	13912495	A	G
16	rs16962946	0	13912513	T	A
16	rs8061196	0	13912549	C	A
16	rs61460695	0	13912666	A	G
16	rs12446950	0	13912826	C	G
16	rs12444126	0	13912832	A	G
16	rs72779497	0	13913689	G	A
16	rs6498473	0	13914473	G	C
16	rs9788857	0	13914784	A	C
16	rs8058299	0	13915296	A	C
16	rs6498474	0	13915529	G	C
16	rs9934011	0	13915807	T	C
16	rs58522433	0	13915877	T	C
16	rs62034027	0	13915914	A	C
16	rs79845620	0	13915952	C	G
16	rs56341313	0	13916334	G	A
16	rs56947664	0	13916363	T	G
16	rs59251440	0	13916428	A	T
16	rs11864581	0	13916699	T	C
16	rs16962950	0	13917035	T	C
16	rs59724199	0	13917080	C	G
16	rs61214678	0	13917203	C	T
16	rs57132529	0	13917204	A	G
16	rs58101145	0	13917440	G	C
16	rs79037873	0	13917863	G	C
16	rs1985309	0	13918114	A	G
16	rs1124104	0	13918238	C	T
16	rs12444587	0	13918271	T	C
16	rs150501190	0	13918414	C	G
16	rs6498475	0	13918628	G	A
16	rs8048012	0	13918873	G	A
16	rs16962966	0	13919235	G	A
16	rs75422462	0	13919429	A	G
16	rs16962967	0	13919527	G	A
16	rs8055625	0	13919609	T	A
16	rs35231659	0	13920714	C	T
16	rs181639360	0	13920801	C	T
16	rs724877	0	13921340	A	G
16	rs7203351	0	13921589	G	C
16	rs36061829	0	13921672	A	G
16	rs9936449	0	13922289	T	A
16	rs7193298	0	13922331	T	G
16	rs62034032	0	13922351	T	C
16	rs7187942	0	13922391	C	A
16	rs7188652	0	13922413	A	G
16	rs7186773	0	13922496	G	A
16	rs7193899	0	13922627	T	C
16	rs17565087	0	13922986	G	T
16	rs17565143	0	13923020	G	A
16	rs35374379	0	13923368	A	T
16	rs34415747	0	13923373	T	C
16	rs17565177	0	13923796	G	C
16	rs17455421	0	13923992	A	T
16	rs57155412	0	13924233	G	A
16	rs61464730	0	13924253	C	A
16	rs12919408	0	13924399	T	G
16	rs73519769	0	13924629	T	C
16	rs9989429	0	13924679	A	C
16	rs62034055	0	13925118	C	A
16	rs55995009	0	13925210	T	G
16	rs117953978	0	13925275	G	A
16	rs1646329	0	13926064	G	A
16	rs186257331	0	13926263	C	A
16	rs12925598	0	13926623	C	G
16	rs2002559	0	13927002	A	T
16	rs6416659	0	13927014	T	C
16	rs1794331	0	13927056	T	C
16	rs1646328	0	13927075	C	T
16	rs2011296	0	13927702	G	C
16	rs4141381	0	13927979	T	G
16	rs6498476	0	13928034	G	A
16	rs11641654	0	13928389	G	A
16	rs709409	0	13930147	G	T
16	rs709410	0	13930156	C	T
16	rs2269450	0	13930165	G	A
16	rs2269451	0	13930197	C	T
16	rs709411	0	13930318	C	T
16	rs857179	0	13930630	C	T
16	rs857178	0	13930675	T	C
16	rs857177	0	13930825	T	C
16	rs857176	0	13930841	A	G
16	rs857175	0	13930883	G	A
16	rs35565464	0	13930892	A	C
16	rs860730	0	13930975	G	A
16	rs860729	0	13931000	G	C
16	rs183376629	0	13931044	G	A
16	rs863228	0	13931061	C	T
16	rs35598616	0	13931089	G	A
16	rs860728	0	13931103	G	T
16	rs860727	0	13931160	A	G
16	rs857174	0	13931251	C	G
16	rs857173	0	13931341	T	G
16	rs35955957	0	13931388	C	A
16	rs857172	0	13931415	A	G
16	rs857171	0	13931428	T	G
16	rs35592944	0	13931623	C	G
16	rs857170	0	13931986	C	T
16	rs857169	0	13932019	T	G
16	rs857167	0	13932324	T	C
16	rs857166	0	13932894	T	A
16	rs860726	0	13933122	T	A
16	rs857165	0	13933302	C	T
16	rs722241	0	13933400	T	G
16	rs722240	0	13933463	C	G
16	rs722239	0	13933741	C	G
16	rs1424281	0	13934065	T	C
16	rs1424280	0	13934080	C	T
16	rs79404925	0	13934182	C	G
16	rs6498477	0	13934412	C	G
16	rs231140	0	13935187	T	C
16	rs8055691	0	13935375	T	C
16	rs7197279	0	13935870	C	G
16	rs28488563	0	13937067	G	A
16	rs34209055	0	13937323	C	T
16	rs34974729	0	13937464	G	T
16	rs231137	0	13938610	T	A
16	rs143553402	0	13938627	T	G
16	rs172993	0	13938841	C	T
16	rs62034058	0	13939070	G	A
16	rs1424276	0	13939834	A	T
16	rs231136	0	13940353	A	G
16	rs928974	0	13940730	A	C
16	rs865657	0	13940934	C	T
16	rs231135	0	13941324	C	T
16	rs1029290	0	13941352	C	T
16	rs231134	0	13942692	A	C
16	rs149092746	0	13943266	A	C
16	rs231133	0	13943302	G	C
16	rs138767040	0	13943306	G	T
16	rs77359290	0	13944011	G	A
16	rs1812004	0	13944034	C	T
16	rs2194353	0	13944037	T	A
16	rs2194352	0	13944038	T	G
16	rs2194351	0	13944093	G	A
16	rs170750	0	13944248	T	C
16	rs144012512	0	13944272	C	T
16	rs179564	0	13944889	C	A
16	rs79854025	0	13946214	G	C
16	rs78517892	0	13948862	G	A
16	rs1646315	0	13949142	C	T
16	rs11646379	0	13949185	G	A
16	rs9935605	0	13949528	C	A
16	rs12926383	0	13949594	A	G
16	rs1646314	0	13949650	T	C
16	rs11861915	0	13950054	A	G
16	rs137989050	0	13950090	C	T
16	rs1794336	0	13950359	A	C
16	rs35125092	0	13950580	A	T
16	rs10852370	0	13950801	T	C
16	rs75098945	0	13950976	C	G
16	rs4277365	0	13951536	C	G
16	rs62035660	0	13951791	C	T
16	rs62035678	0	13951983	C	A
16	rs10492767	0	13952327	G	A
16	rs12927725	0	13952766	T	C
16	rs12927127	0	13952896	C	T
16	rs147122152	0	13954176	C	G
16	rs59859821	0	13954217	C	T
16	rs2006860	0	13954597	T	C
16	rs1987724	0	13954613	T	G
16	rs141401534	0	13954675	G	A
16	rs34446241	0	13954974	G	T
16	rs79608965	0	13955054	T	G
16	rs231128	0	13955581	T	C
16	rs56691732	0	13956169	T	G
16	rs7190999	0	13956228	A	G
16	rs1834113	0	13956336	A	T
16	rs9925691	0	13956685	A	G
16	rs231129	0	13957196	G	T
16	rs78912743	0	13957286	G	C
16	rs11865632	0	13957323	G	A
16	rs12598052	0	13957709	T	C
16	rs12599678	0	13958044	T	G
16	rs231130	0	13958272	T	C
16	rs857164	0	13958817	T	G
16	rs7198092	0	13959101	C	T
16	rs12600305	0	13959259	T	G
16	rs231131	0	13959607	T	C
16	rs12934929	0	13960057	G	A
16	rs6498478	0	13960148	G	A
16	rs34074959	0	13960528	C	T
16	rs67806726	0	13960630	T	C
16	rs170748	0	13960656	G	A
16	rs9933979	0	13960869	C	T
16	rs231127	0	13961264	T	C
16	rs77983733	0	13961466	C	T
16	rs28623662	0	13962093	T	C
16	rs12928504	0	13962260	C	T
16	rs12920418	0	13963608	T	C
16	rs231126	0	13964099	G	A
16	rs35286406	0	13964105	A	G
16	rs13330331	0	13964491	G	A
16	rs12920998	0	13964528	C	G
16	rs9925068	0	13964801	C	T
16	rs9924480	0	13964860	G	C
16	rs864480	0	13965349	G	A
16	rs34839787	0	13966131	C	G
16	rs231125	0	13966386	C	T
16	rs231124	0	13966418	T	C
16	rs17174790	0	13966742	G	A
16	rs79763970	0	13966788	C	T
16	rs34467043	0	13966897	A	G
16	rs1646311	0	13967246	C	T
16	rs1794337	0	13967303	T	G
16	rs72781433	0	13967658	C	G
16	rs34511462	0	13967977	C	T
16	rs16963063	0	13968029	A	C
16	rs112228697	0	13968474	A	T
16	rs11643773	0	13968487	A	G
16	rs1862867	0	13968740	A	G
16	rs7205134	0	13968810	C	T
16	rs1862866	0	13968853	C	T
16	rs62035682	0	13968975	C	G
16	rs2866858	0	13969670	C	T
16	rs34089846	0	13969893	C	A
16	rs12598949	0	13970047	A	G
16	rs35010943	0	13970181	G	A
16	rs11075216	0	13970830	G	A
16	rs9927346	0	13971106	C	A
16	rs7195983	0	13971273	C	A
16	rs9926929	0	13971339	G	A
16	rs9940584	0	13971704	T	C
16	rs62035683	0	13971901	G	A
16	rs2903407	0	13972028	A	G
16	rs4781558	0	13972097	C	T
16	rs7200851	0	13972133	G	A
16	rs7203127	0	13972183	A	G
16	rs56381936	0	13972497	A	G
16	rs11640548	0	13972719	T	C
16	rs8043819	0	13973050	G	A
16	rs8043956	0	13973103	G	T
16	rs9302509	0	13973151	C	A
16	rs889822	0	13973155	A	G
16	rs9925549	0	13973267	T	C
16	rs8046250	0	13973309	A	G
16	rs1862865	0	13973363	C	T
16	rs1862864	0	13973465	G	A
16	rs933731	0	13973566	A	G
16	rs8045998	0	13973573	C	T
16	rs1862863	0	13973600	G	A
16	rs754438	0	13973766	C	G
16	rs62035684	0	13973912	A	C
16	rs1974906	0	13974228	C	A
16	rs9938046	0	13974798	G	T
16	rs9938053	0	13974807	G	A
16	rs78954327	0	13974946	A	C
16	rs9921251	0	13975800	C	T
16	rs9940944	0	13975853	G	A
16	rs118189546	0	13976019	C	A
16	rs9921504	0	13976091	C	T
16	rs2113334	0	13976356	T	C
16	rs4780547	0	13977147	G	T
16	rs9923843	0	13977266	G	T
16	rs117794907	0	13977412	G	C
16	rs8049031	0	13977699	C	T
16	rs8049074	0	13977766	C	G
16	rs8048606	0	13978091	T	G
16	rs11644833	0	13978116	G	A
16	rs146572104	0	13978941	G	A
16	rs9935529	0	13979558	C	T
16	rs11647585	0	13979785	G	A
16	rs8054265	0	13980348	G	A
16	rs9928570	0	13980581	A	C
16	rs61139367	0	13980739	A	G
16	rs55935228	0	13981776	A	G
16	rs55880088	0	13982143	G	A
16	rs138736978	0	13982650	G	A
16	rs72781448	0	13982844	C	G
16	rs56268707	0	13983345	G	A
16	rs142087293	0	13983591	A	C
16	rs13337642	0	13983596	A	G
16	rs111913558	0	13984237	A	G
16	rs113550786	0	13984366	A	G
16	rs56287200	0	13984383	G	C
16	rs10163216	0	13984764	T	C
16	rs10163236	0	13984783	T	G
16	rs10163219	0	13984994	A	G
16	rs77607248	0	13984996	G	A
16	rs11863480	0	13985000	C	A
16	rs77028989	0	13985496	A	C
16	rs117298158	0	13985508	G	A
16	rs7190291	0	13985758	T	C
16	rs7194972	0	13985835	T	A
16	rs9927170	0	13986055	T	C
16	rs9302510	0	13986153	A	C
16	rs9302511	0	13986154	T	C
16	rs1895560	0	13986424	C	T
16	rs2216774	0	13986553	A	G
16	rs7189580	0	13986590	G	C
16	rs1364363	0	13986727	C	G
16	rs6498482	0	13987719	T	C
16	rs72781450	0	13988334	G	A
16	rs12149464	0	13988519	G	A
16	rs12148976	0	13988520	A	G
16	rs7184192	0	13988639	A	C
16	rs9924452	0	13988722	T	C
16	rs7188980	0	13989121	C	T
16	rs55678530	0	13989720	T	G
16	rs8044430	0	13991338	T	C
16	rs12444117	0	13992564	C	G
16	rs12444144	0	13992644	C	G
16	rs11860604	0	13993126	G	C
16	rs7197466	0	13993158	T	G
16	rs62035691	0	13993590	C	T
16	rs147393411	0	13993976	T	A
16	rs138088438	0	13994077	G	A
16	rs9928497	0	13994089	C	T
16	rs7204841	0	13995092	C	T
16	rs11644737	0	13995250	C	T
16	rs4781559	0	13995406	A	G
16	rs13330228	0	13995665	A	C
16	rs141598532	0	13996115	T	A
16	rs3888364	0	13996140	A	G
16	rs12708786	0	13997103	T	C
16	rs7195297	0	13997326	C	T
16	rs12102438	0	13998010	G	A
16	rs7195395	0	13998024	T	C
16	rs7190692	0	13998083	A	G
16	rs12103056	0	13998207	A	G
16	rs75020844	0	13998475	G	C
16	rs9925151	0	13998522	C	T
16	rs12929613	0	13998564	T	A
16	rs12933628	0	13998880	T	A
16	rs6498483	0	13998971	T	C
16	rs9927831	0	13999328	C	T
16	rs8053927	0	13999376	G	A
16	rs8056001	0	13999400	A	G
16	rs2866859	0	14000002	G	C
16	rs2866860	0	14000045	C	A
16	rs889817	0	14000201	A	G
16	rs753192	0	14000394	C	T
16	rs753191	0	14000581	T	A
16	rs4078751	0	14000718	A	T
16	rs3893789	0	14000925	G	T
16	rs140334006	0	14001765	A	G
16	rs9928336	0	14001867	T	C
16	rs2081273	0	14002252	G	T
16	rs11642435	0	14002524	A	G
16	rs11642513	0	14002686	A	C
16	rs75908526	0	14002739	G	C
16	rs7197700	0	14002972	G	A
16	rs117791401	0	14003151	G	A
16	rs9931851	0	14003511	T	G
16	rs7200442	0	14003656	C	T
16	rs11645080	0	14004163	A	T
16	rs72781457	0	14005067	C	T
16	rs12924220	0	14005133	C	T
16	rs4781560	0	14005751	T	C
16	rs4780548	0	14006206	G	A
16	rs11075219	0	14006583	C	G
16	rs12597883	0	14007563	G	A
16	rs11075221	0	14007793	A	C
16	rs11648436	0	14008674	C	T
16	rs7186212	0	14008797	T	C
16	rs7202291	0	14008909	G	C
16	rs111993073	0	14009068	G	C
16	rs113508033	0	14009266	G	C
16	rs11649492	0	14009418	G	C
16	rs11639593	0	14009476	C	G
16	rs12926685	0	14009819	T	C
16	rs12921111	0	14009823	G	A
16	rs78931158	0	14010891	T	C
16	rs6498485	0	14010994	G	A
16	rs182337496	0	14011971	T	C
16	rs3136036	0	14013077	T	C
16	rs3136038	0	14013379	C	T
16	rs6498486	0	14013666	A	C
16	rs1799797	0	14013993	T	A
16	rs3136042	0	14014055	C	T
16	rs762521	0	14014240	G	A
16	rs1799798	0	14014278	G	A
16	rs744154	0	14015081	G	C
16	rs3136051	0	14015252	C	T
16	rs2238462	0	14015310	C	G
16	rs3136055	0	14015577	C	G
16	rs3136064	0	14017381	C	T
16	rs3136065	0	14017448	G	A
16	rs3136066	0	14017465	C	G
16	rs3136067	0	14017559	T	C
16	rs3136070	0	14017719	A	T
16	rs3136073	0	14017841	G	A
16	rs2238463	0	14017902	C	G
16	rs3136079	0	14019237	T	G
16	rs3136085	0	14019581	G	C
16	rs957078	0	14019704	T	G
16	rs3136099	0	14023005	T	C
16	rs3136105	0	14023521	T	C
16	rs3136106	0	14023561	G	A
16	rs3136112	0	14024407	C	T
16	rs3136118	0	14025711	T	G
16	rs3136121	0	14025942	A	G
16	rs254942	0	14026007	G	A
16	rs3136122	0	14026361	G	A
16	rs3136124	0	14026449	G	A
16	rs3136130	0	14026951	G	T
16	rs3136136	0	14027632	G	A
16	rs3136146	0	14028379	G	A
16	rs3136148	0	14028633	G	A
16	rs1800067	0	14029033	G	A
16	rs3136155	0	14030360	C	T
16	rs3136160	0	14031063	G	A
16	rs3136165	0	14031905	G	A
16	rs3136166	0	14032093	T	G
16	rs3136168	0	14032454	T	G
16	rs3136171	0	14032756	C	T
16	rs3136172	0	14032876	A	G
16	rs3136173	0	14033067	G	T
16	rs3136176	0	14033296	A	T
16	rs3136183	0	14034239	G	A
16	rs3136187	0	14034499	A	G
16	rs3136189	0	14034701	T	C
16	rs3136195	0	14036471	T	C
16	rs31870	0	14037730	A	G
16	rs3136202	0	14038174	G	A
16	rs3136203	0	14038201	A	G
16	rs1799799	0	14038545	T	C
16	rs1799800	0	14038552	G	A
16	rs3136208	0	14039439	C	G
16	rs3136211	0	14039648	C	G
16	rs3136213	0	14040153	C	T
16	rs3136215	0	14040282	T	C
16	rs3136216	0	14040351	C	T
16	rs3136218	0	14040598	T	G
16	rs3136220	0	14040910	C	T
16	rs1799801	0	14041958	T	C
16	rs1800124	0	14042077	A	G
16	rs16963255	0	14042108	G	A
16	rs3743538	0	14042688	G	T
16	rs2276464	0	14042930	G	C
16	rs2276465	0	14043014	G	A
16	rs2276466	0	14043175	C	G
16	rs72781468	0	14043260	A	G
16	rs76447723	0	14043625	G	T
16	rs9925509	0	14044378	A	G
16	rs11075223	0	14044717	C	A
16	rs4781562	0	14045236	G	T
16	rs4781563	0	14045399	G	A
16	rs79560972	0	14045697	T	C
16	rs113403633	0	14046005	C	T
16	rs112259692	0	14046117	G	C
16	rs3784872	0	14046264	T	C
16	rs72781472	0	14046673	T	C
16	rs42272	0	14047251	A	G
16	rs9646271	0	14047418	C	T
16	rs138827025	0	14047925	G	C
16	rs9646272	0	14048844	G	C
16	rs72781474	0	14049098	G	T
16	rs9646273	0	14049179	C	T
16	rs77820104	0	14049367	C	T
16	rs1646332	0	14049727	C	A
16	rs1646331	0	14050006	T	C
16	rs11648736	0	14050892	G	A
16	rs76007663	0	14050948	T	A
16	rs8060520	0	14051776	C	G
16	rs117264067	0	14051918	G	C
16	rs35320671	0	14052381	G	A
16	rs79207455	0	14052866	C	T
16	rs146880434	0	14053745	A	C
16	rs8055701	0	14053831	C	G
16	rs8054783	0	14054080	G	A
16	rs16953219	0	14054167	C	T
16	rs35022565	0	14054467	G	T
16	rs76771432	0	14055380	G	A
16	rs111593835	0	14056031	C	A
16	rs7189139	0	14056665	C	T
16	rs9788820	0	14056770	A	C
16	rs254940	0	14058621	A	G
16	rs8053446	0	14059275	G	A
16	rs254938	0	14061628	T	C
16	rs111881063	0	14063335	T	C
16	rs185297	0	14063377	C	T
16	rs116953603	0	14063402	A	G
16	rs254936	0	14063584	A	G
16	rs3974346	0	14064111	G	T
16	rs28416376	0	14065211	A	G
16	rs76546868	0	14066439	A	G
16	rs836876	0	14067003	A	G
16	rs836875	0	14067231	T	C
16	rs62035728	0	14067361	G	A
16	rs836874	0	14067862	C	T
16	rs1651197	0	14070129	G	A
16	rs72781482	0	14070238	A	C
16	rs1651196	0	14070393	T	G
16	rs11860979	0	14071253	G	A
16	rs1651195	0	14071841	C	T
16	rs1646333	0	14071946	T	C
16	rs34982607	0	14072317	T	G
16	rs254933	0	14072323	T	G
16	rs254932	0	14072428	C	T
16	rs12446734	0	14073191	C	G
16	rs117232652	0	14073474	T	C
16	rs254930	0	14073795	G	A
16	rs56960460	0	14073945	A	G
16	rs187613	0	14074596	T	C
16	rs142679239	0	14075138	C	T
16	rs75453702	0	14075241	C	A
16	rs9938180	0	14075304	C	G
16	rs836873	0	14075379	G	T
16	rs8060706	0	14075411	T	C
16	rs857048	0	14075537	T	C
16	rs1613736	0	14075585	T	C
16	rs8054626	0	14075586	G	A
16	rs117795668	0	14075804	A	G
16	rs72781489	0	14075811	C	T
16	rs13334552	0	14075969	A	G
16	rs34056976	0	14076045	A	G
16	rs117431566	0	14076139	G	T
16	rs12448995	0	14076222	G	A
16	rs12448998	0	14076257	G	A
16	rs9933278	0	14076270	T	C
16	rs9931427	0	14076673	A	G
16	rs9933628	0	14076826	A	G
16	rs12926471	0	14077128	T	C
16	rs60385662	0	14077417	C	T
16	rs3974347	0	14077442	T	C
16	rs13337232	0	14077508	T	G
16	rs139138188	0	14077574	G	A
16	rs9936499	0	14077661	T	A
16	rs9923340	0	14077747	G	A
16	rs9930502	0	14077852	G	A
16	rs56205108	0	14078225	G	A
16	rs7188103	0	14078419	T	G
16	rs12445168	0	14079388	T	C
16	rs12447216	0	14079484	G	A
16	rs8053423	0	14079834	A	C
16	rs6498487	0	14080040	C	T
16	rs28668974	0	14080176	A	G
16	rs12599365	0	14080454	G	A
16	rs113574066	0	14080683	G	C
16	rs12931919	0	14080843	G	A
16	rs112228427	0	14081046	G	A
16	rs113272855	0	14081106	C	T
16	rs11075227	0	14081455	G	A
16	rs11649283	0	14081592	C	G
16	rs11639944	0	14082166	G	A
16	rs117859827	0	14082762	G	A
16	rs113216909	0	14082956	G	A
16	rs138819135	0	14082990	A	G
16	rs11641800	0	14083309	C	T
16	rs150536790	0	14083737	T	C
16	rs62034386	0	14083765	G	T
16	rs11075228	0	14084001	C	T
16	rs11640708	0	14084989	T	C
16	rs9931041	0	14085006	C	T
16	rs9923621	0	14085248	T	C
16	rs11644661	0	14085287	C	G
16	rs113972440	0	14085697	C	T
16	rs1978610	0	14086102	C	T
16	rs9933712	0	14086445	G	A
16	rs7195579	0	14087401	A	G
16	rs111794147	0	14087498	C	T
16	rs6498489	0	14087829	C	A
16	rs117432592	0	14087955	C	T
16	rs9302512	0	14088552	G	A
16	rs111427300	0	14089046	G	T
16	rs12922544	0	14089420	C	T
16	rs113214336	0	14089460	G	C
16	rs11642211	0	14089855	A	G
16	rs8053013	0	14090683	C	T
16	rs8057299	0	14090822	C	G
16	rs12918451	0	14091078	T	G
16	rs16963330	0	14091340	G	A
16	rs6498490	0	14091756	T	C
16	rs4522405	0	14091796	G	A
16	rs2099071	0	14091969	G	A
16	rs8064105	0	14091992	A	G
16	rs12446816	0	14092341	A	G
16	rs6498491	0	14092411	A	G
16	rs74009291	0	14093584	T	C
16	rs74009292	0	14093598	C	T
16	rs66937875	0	14094752	G	A
16	rs74009293	0	14094837	G	C
16	rs8060734	0	14094867	A	G
16	rs8044564	0	14094911	T	C
16	rs150255594	0	14096982	G	C
16	rs12926918	0	14097785	T	C
16	rs1560150	0	14098140	T	C
16	rs17256168	0	14098247	A	C
16	rs12922334	0	14098421	G	A
16	rs9925917	0	14098821	G	T
16	rs7195205	0	14099521	C	A
16	rs12931913	0	14100058	G	A
16	rs34936285	0	14100164	C	T
16	rs35078030	0	14100392	G	C
16	rs11640120	0	14100457	T	A
16	rs11640255	0	14100725	T	C
16	rs34116702	0	14100856	A	C
16	rs1627807	0	14101106	C	G
16	rs1630367	0	14101300	T	C
16	rs34224607	0	14101301	G	A
16	rs35360001	0	14101557	C	T
16	rs59401194	0	14101899	C	T
16	rs60002445	0	14101953	C	T
16	rs1794242	0	14102548	G	A
16	rs1651193	0	14103118	C	T
16	rs1794243	0	14103157	G	A
16	rs1651192	0	14103607	A	T
16	rs112085597	0	14103681	G	A
16	rs1651191	0	14103822	C	T
16	rs1794244	0	14104302	G	A
16	rs56063755	0	14104475	G	A
16	rs1794245	0	14104502	C	T
16	rs61034700	0	14105481	G	A
16	rs60636769	0	14105499	T	G
16	rs1651190	0	14106741	A	G
16	rs1651189	0	14107366	T	C
16	rs113834345	0	14107475	A	C
16	rs1651188	0	14107717	A	C
16	rs7202308	0	14107728	A	G
16	rs58524813	0	14108263	G	A
16	rs7194562	0	14108370	G	A
16	rs151299979	0	14108559	A	C
16	rs1794225	0	14109740	G	A
16	rs72783404	0	14109842	T	C
16	rs78250704	0	14110014	G	A
16	rs1794226	0	14110368	G	A
16	rs72783406	0	14110579	G	A
16	rs189236432	0	14111135	G	A
16	rs143761337	0	14111205	G	A
16	rs60788731	0	14111386	G	A
16	rs67174119	0	14111399	A	G
16	rs55995804	0	14111807	G	A
16	rs1794228	0	14111850	G	A
16	rs55835636	0	14112098	G	A
16	rs75027045	0	14112369	C	T
16	rs7200165	0	14112651	A	C
16	rs7205958	0	14113633	C	T
16	rs1651186	0	14113801	A	G
16	rs3909878	0	14114137	A	G
16	rs55863630	0	14114408	G	T
16	rs1628132	0	14114416	C	T
16	rs79288099	0	14114984	A	G
16	rs1794229	0	14115203	T	C
16	rs76974848	0	14115347	G	C
16	rs1651185	0	14115390	A	G
16	rs1651184	0	14115453	C	A
16	rs56369303	0	14115847	C	A
16	rs9806993	0	14115988	C	T
16	rs1794230	0	14116131	C	A
16	rs1794231	0	14116159	T	C
16	rs137918564	0	14117420	C	T
16	rs1794232	0	14117955	T	C
16	rs1428402	0	14118381	C	G
16	rs67950516	0	14119519	T	C
16	rs59009769	0	14119828	G	A
16	rs75541462	0	14120104	T	G
16	rs8063309	0	14121470	T	C
16	rs7189421	0	14122388	T	G
16	rs7184976	0	14122666	A	C
16	rs1651198	0	14122958	G	C
16	rs1794234	0	14123030	C	T
16	rs116949030	0	14123345	A	G
16	rs1794236	0	14123737	C	T
16	rs1630373	0	14124066	G	C
16	rs60155901	0	14124094	C	G
16	rs1629592	0	14124153	T	C
16	rs72783411	0	14125012	G	A
16	rs1428404	0	14125331	C	T
16	rs72783412	0	14125380	C	T
16	rs9923144	0	14125513	T	C
16	rs1794237	0	14125798	T	G
16	rs1794238	0	14126330	C	A
16	rs1794239	0	14126346	A	T
16	rs66859427	0	14126422	A	C
16	rs8047493	0	14128075	A	G
16	rs1794241	0	14128278	G	C
16	rs4781564	0	14128524	C	T
16	rs67986457	0	14129058	C	A
16	rs74805435	0	14129254	A	G
16	rs12232443	0	14129639	A	G
16	rs7196051	0	14129686	A	G
16	rs12920252	0	14130761	T	C
16	rs12919705	0	14130933	C	G
16	rs78152469	0	14131061	C	T
16	rs61185203	0	14131534	G	T
16	rs9935021	0	14132484	G	A
16	rs12599691	0	14133151	C	T
16	rs7185881	0	14133847	T	C
16	rs7203561	0	14134070	C	T
16	rs72640404	0	14134609	C	T
16	rs9940941	0	14134616	G	A
16	rs112182278	0	14134740	G	A
16	rs11640959	0	14135410	C	T
16	rs79043843	0	14136414	A	G
16	rs12445197	0	14136658	C	G
16	rs7200856	0	14137090	A	G
16	rs11075230	0	14137684	C	G
16	rs7202111	0	14138719	T	C
16	rs12930246	0	14138736	A	C
16	rs11645155	0	14138923	T	C
16	rs12932563	0	14139016	G	A
16	rs12933687	0	14139021	C	G
16	rs6498496	0	14139300	A	G
16	rs142947526	0	14139672	G	A
16	rs4781565	0	14140337	C	T
16	rs6498498	0	14140929	C	T
16	rs76088714	0	14140988	A	G
16	rs7190485	0	14141090	G	A
16	rs7197898	0	14141933	C	T
16	rs73513108	0	14142372	G	A
16	rs7197464	0	14142391	G	T
16	rs72783420	0	14142696	C	T
16	rs78705144	0	14143005	T	C
16	rs117094428	0	14144049	T	C
16	rs72783422	0	14144421	A	G
16	rs57076835	0	14144788	C	T
16	rs150211684	0	14144900	G	A
16	rs8051983	0	14145054	G	C
16	rs11862729	0	14146098	A	G
16	rs118005004	0	14146370	C	T
16	rs116297045	0	14146504	G	A
16	rs74977978	0	14146761	C	A
16	rs111650310	0	14147954	C	G
16	rs57405319	0	14148331	T	C
16	rs72783425	0	14148431	C	A
16	rs13334256	0	14148480	G	T
16	rs8050579	0	14148948	T	C
16	rs112642656	0	14149028	G	A
16	rs142437900	0	14149312	T	C
16	rs8056362	0	14149919	T	A
16	rs4780552	0	14150034	T	C
16	rs8052279	0	14150099	A	G
16	rs2867048	0	14150579	T	C
16	rs72783426	0	14150845	C	T
16	rs78221369	0	14151185	G	A
16	rs7205210	0	14151240	T	C
16	rs2011209	0	14151672	T	C
16	rs9921525	0	14152489	G	C
16	rs112342937	0	14152949	C	T
16	rs144336494	0	14153295	G	A
16	rs9927341	0	14154732	G	A
16	rs13338264	0	14154779	A	G
16	rs112803593	0	14154831	G	A
16	rs8045434	0	14156153	C	T
16	rs916079	0	14156674	A	G
16	rs111671627	0	14156763	A	G
16	rs916080	0	14156833	G	A
16	rs112490918	0	14156948	A	G
16	rs148857948	0	14157421	G	A
16	rs112886440	0	14157704	G	A
16	rs113286126	0	14158210	T	A
16	rs112575377	0	14158699	C	T
16	rs111339917	0	14158977	A	T
16	rs78211697	0	14159785	T	C
16	rs72783430	0	14160869	C	T
16	rs77072982	0	14162114	C	T
16	rs180741040	0	14162448	T	C
16	rs62034416	0	14162559	G	A
16	rs2097269	0	14163017	G	A
16	rs77014198	0	14163110	G	C
16	rs142838870	0	14163529	G	T
16	rs7201789	0	14163964	G	C
16	rs118049821	0	14164796	G	A
16	rs78205965	0	14164912	C	T
16	rs4781566	0	14165008	G	T
16	rs6498499	0	14165611	G	A
16	rs762770	0	14165715	A	G
16	rs72783431	0	14165948	G	A
16	rs75923192	0	14166534	C	T
16	rs7200498	0	14167014	A	G
16	rs72783434	0	14167482	A	G
16	rs721043	0	14167582	A	C
16	rs58621680	0	14168353	A	C
16	rs59631893	0	14168538	C	G
16	rs60788707	0	14168573	A	T
16	rs117632559	0	14168654	A	T
16	rs116854959	0	14169427	G	A
16	rs9674074	0	14170505	T	A
16	rs9673242	0	14170569	G	A
16	rs7193308	0	14171581	A	G
16	rs58500597	0	14172255	C	T
16	rs72783438	0	14172302	C	T
16	rs61402929	0	14172607	A	C
16	rs74543541	0	14173036	G	A
16	rs13334806	0	14173256	C	A
16	rs147351951	0	14173766	T	C
16	rs8047685	0	14173903	A	G
16	rs72783441	0	14174262	T	C
16	rs66802536	0	14174664	G	C
16	rs187591857	0	14175252	C	T
16	rs9929749	0	14175551	T	C
16	rs9937524	0	14175588	C	T
16	rs72783444	0	14175689	C	T
16	rs76502534	0	14175844	T	C
16	rs9939089	0	14175863	G	T
16	rs9929833	0	14175880	A	G
16	rs58485805	0	14176761	T	C
16	rs137871475	0	14176813	G	T
16	rs141693817	0	14176843	G	A
16	rs72783446	0	14176989	T	G
16	rs9941083	0	14178270	A	G
16	rs117472825	0	14178623	G	A
16	rs4781567	0	14179539	T	C
16	rs4781568	0	14179891	T	C
16	rs7199552	0	14180980	A	G
16	rs1894384	0	14181390	G	A
16	rs9921648	0	14182068	C	A
16	rs62034420	0	14183630	A	G
16	rs9941026	0	14185398	A	G
16	rs6498500	0	14185472	T	A
16	rs7191405	0	14186098	T	G
16	rs72783454	0	14186337	C	A
16	rs9932955	0	14186664	G	C
16	rs8051619	0	14187411	C	T
16	rs9935930	0	14187771	G	T
16	rs56979470	0	14187967	C	T
16	rs117113759	0	14188099	T	A
16	rs2867049	0	14189022	T	C
16	rs2187665	0	14189862	G	A
16	rs58399989	0	14190620	T	G
16	rs2903462	0	14190960	A	G
16	rs72783461	0	14191255	G	T
16	rs72783463	0	14191604	C	G
16	rs4781569	0	14191686	G	A
16	rs60012085	0	14192617	T	C
16	rs28813467	0	14193167	T	C
16	rs9926109	0	14194170	G	C
16	rs72783466	0	14195023	G	T
16	rs73513200	0	14195044	A	G
16	rs59834223	0	14195118	G	A
16	rs960602	0	14195345	C	G
16	rs73514903	0	14196013	T	A
16	rs56007264	0	14196390	A	C
16	rs72783469	0	14197239	C	G
16	rs4781570	0	14199590	A	T
16	rs144260434	0	14199915	A	G
16	rs72783471	0	14200287	C	T
16	rs9931690	0	14201192	C	G
16	rs4780553	0	14201813	C	T
16	rs4781571	0	14202163	T	C
16	rs4781572	0	14202188	A	C
16	rs7188521	0	14202606	G	T
16	rs7188534	0	14202628	G	A
16	rs189753339	0	14202718	C	T
16	rs8060542	0	14204222	A	G
16	rs4486903	0	14204643	T	C
16	rs113891453	0	14204803	C	T
16	rs7186738	0	14205393	A	G
16	rs112475750	0	14205670	C	T
16	rs1004637	0	14205744	A	C
16	rs1122454	0	14205836	G	A
16	rs72783475	0	14206094	A	G
16	rs76587875	0	14206595	G	C
16	rs56858849	0	14206655	T	C
16	rs12596849	0	14206749	G	A
16	rs57951383	0	14206893	T	A
16	rs8052197	0	14207814	A	G
16	rs4781573	0	14208231	G	A
16	rs4781574	0	14208671	C	T
16	rs7197916	0	14208811	G	A
16	rs28583129	0	14209296	A	G
16	rs28595614	0	14209417	A	G
16	rs28666554	0	14209451	G	A
16	rs56261007	0	14209588	C	T
16	rs75307671	0	14209809	C	G
16	rs72783479	0	14209821	C	T
16	rs9932737	0	14210481	A	G
16	rs28662214	0	14210770	T	C
16	rs72783482	0	14211202	G	A
16	rs72783483	0	14211338	T	C
16	rs28434642	0	14211411	T	C
16	rs72783484	0	14212350	A	C
16	rs117893443	0	14212377	C	T
16	rs73514931	0	14212463	G	A
16	rs9940704	0	14212516	T	G
16	rs11644242	0	14213043	C	T
16	rs4781575	0	14213115	G	A
16	rs72783487	0	14213200	A	G
16	rs2097267	0	14213286	C	T
16	rs2097268	0	14213331	T	C
16	rs78402478	0	14213447	T	A
16	rs117449593	0	14213738	A	G
16	rs117720585	0	14213892	A	T
16	rs72783490	0	14214356	G	A
16	rs147886755	0	14214803	T	C
16	rs58760630	0	14215301	C	T
16	rs4781576	0	14215408	T	C
16	rs72783491	0	14215588	C	T
16	rs9931672	0	14216315	T	C
16	rs9939111	0	14216712	G	A
16	rs9932289	0	14217226	A	G
16	rs58500906	0	14217417	G	A
16	rs112833654	0	14217563	C	T
16	rs8059242	0	14217887	A	G
16	rs139757489	0	14218453	T	C
16	rs9929387	0	14218473	G	A
16	rs762767	0	14219837	C	A
16	rs56758109	0	14220021	A	G
16	rs57510480	0	14220185	C	T
16	rs8056211	0	14221373	C	T
16	rs66463938	0	14223268	A	G
16	rs67893324	0	14223506	T	C
16	rs7194760	0	14224099	A	G
16	rs117417765	0	14224125	G	T
16	rs7194302	0	14224276	C	T
16	rs8058988	0	14225000	A	G
16	rs6498502	0	14225294	G	A
16	rs6498503	0	14225842	C	T
16	rs6498504	0	14225858	A	G
16	rs6498505	0	14225901	C	A
16	rs72783494	0	14226031	C	G
16	rs8063151	0	14226116	G	T
16	rs8044295	0	14226119	A	G
16	rs59506255	0	14226400	A	G
16	rs11075232	0	14226576	A	T
16	rs11075233	0	14226586	G	A
16	rs7195762	0	14226920	T	C
16	rs7190279	0	14226980	C	G
16	rs72783498	0	14228128	T	C
16	rs113432693	0	14228253	A	G
16	rs28668960	0	14228478	A	G
16	rs73514968	0	14228987	C	A
16	rs724015	0	14229099	C	A
16	rs72783500	0	14229464	C	T
16	rs72783501	0	14230247	T	G
16	rs72783502	0	14230675	G	A
16	rs55950916	0	14230866	G	A
16	rs9930823	0	14231069	G	T
16	rs7206863	0	14231672	A	C
16	rs4486904	0	14232390	T	C
16	rs2867051	0	14232738	A	T
16	rs9888882	0	14232957	A	G
16	rs9888894	0	14233476	A	G
16	rs9939585	0	14234139	G	T
16	rs57989611	0	14234818	T	C
16	rs3752415	0	14235578	G	A
16	rs9935889	0	14235949	A	G
16	rs9936251	0	14236352	A	G
16	rs79481665	0	14236353	C	T
16	rs9925759	0	14236373	C	G
16	rs72785404	0	14237089	G	A
16	rs74510539	0	14237925	G	T
16	rs9935670	0	14237978	G	A
16	rs9928733	0	14238114	T	C
16	rs78669234	0	14238131	A	G
16	rs9926565	0	14238139	A	G
16	rs9929203	0	14238658	T	C
16	rs13337521	0	14238774	C	G
16	rs9929273	0	14238892	A	T
16	rs117828617	0	14238970	T	C
16	rs8059531	0	14239683	A	G
16	rs144078341	0	14240056	A	G
16	rs11646349	0	14240303	T	G
16	rs9932845	0	14240717	A	C
16	rs72785406	0	14240940	G	A
16	rs72785407	0	14241166	A	C
16	rs58583715	0	14241692	A	G
16	rs73514987	0	14241823	A	G
16	rs4781577	0	14242253	A	G
16	rs13334260	0	14242819	C	T
16	rs13339439	0	14243066	A	G
16	rs9932473	0	14243808	G	A
16	rs6498506	0	14245365	C	T
16	rs138647696	0	14246257	G	A
16	rs933198	0	14246630	T	C
16	rs4780554	0	14247105	G	T
16	rs1003067	0	14248851	A	G
16	rs4781578	0	14248926	A	T
16	rs4781579	0	14249098	A	G
16	rs74009141	0	14249112	G	A
16	rs68105689	0	14249278	T	G
16	rs928968	0	14249677	A	G
16	rs762768	0	14249940	A	G
16	rs762769	0	14249996	C	G
16	rs4781580	0	14250915	T	C
16	rs1557519	0	14251303	T	C
16	rs1557520	0	14251359	A	C
16	rs13339288	0	14252150	G	A
16	rs9933563	0	14252240	T	C
16	rs28699649	0	14252434	C	T
16	rs74597702	0	14252943	C	T
16	rs9923641	0	14253072	C	G
16	rs72785408	0	14253324	T	G
```
