## Supplementary material for "Characterization of shared and ancestry-specific signals driving complex traits using multi-ancestry fine-mapping": s1_snps.txt

```
rs6498382
rs138466611
rs153092
rs153091
rs142279907
rs153090
rs1149419
rs112295872
rs153089
rs153088
rs2819632
rs2819631
rs68024431
rs6498385
rs185192
rs11648487
rs28607043
rs113808049
rs139107279
rs146454139
rs153095
rs12918496
rs153094
rs743657
rs28691684
rs143002727
rs129123
rs116869663
rs17832654
rs9940177
rs150080
rs150079
rs62027561
rs117409403
rs17243899
rs16961259
rs1438701
rs77553002
rs71390326
rs2550566
rs111850709
rs76516894
rs16961280
rs150078
rs150077
rs17832881
rs56150157
rs150076
rs112212403
rs150075
rs153093
rs7194732
rs7190058
rs12925052
rs9937797
rs4781422
rs1898680
rs1898681
rs12934335
rs1438706
rs149782367
rs1438705
rs12934993
rs34059757
rs153098
rs7185907
rs141149683
rs75958188
rs137973228
rs12930725
rs4781423
rs117117654
rs928971
rs928972
rs12918029
rs12918845
rs71390327
rs1438704
rs59328999
rs16961293
rs916087
rs12919355
rs6498387
rs75663473
rs7206095
rs445244
rs67162504
rs67027573
rs16961302
rs143421815
rs55685188
rs16961304
rs11075184
rs60970642
rs149423498
rs9937811
rs9925159
rs66479481
rs9938045
rs9938051
rs422852
rs9927503
rs67685787
rs16961316
rs12928835
rs6498388
rs7202518
rs112276747
rs138560494
rs6498389
rs6498390
rs6498391
rs6498392
rs8060614
rs75147747
rs8059579
rs16961344
rs56698258
rs59938446
rs57861850
rs60750855
rs67775089
rs67738272
rs66467356
rs67006739
rs7187047
rs7191106
rs28522364
rs4781424
rs4781425
rs112371857
rs7187632
rs35924714
rs72786645
rs8049091
rs8049110
rs6498393
rs6498394
rs8049342
rs8054294
rs117746390
rs75429859
rs12708766
rs13334670
rs4781426
rs4780510
rs7187511
rs7187533
rs145973213
rs2550565
rs2819692
rs35818265
rs35306247
rs2819688
rs2578579
rs2578580
rs2819687
rs10438542
rs203322
rs9674386
rs75584858
rs77735973
rs10438543
rs75916145
rs75033753
rs71390329
rs77608659
rs762780
rs984811
rs4781429
rs13331224
rs112510263
rs12444395
rs13331427
rs9926866
rs420619
rs372941
rs395137
rs366242
rs2550563
rs149227
rs2550562
rs74854989
rs2819643
rs2550561
rs117389561
rs1438707
rs12922227
rs1438708
rs55878502
rs148645610
rs60829232
rs4781430
rs149928571
rs77997550
rs4781431
rs149228
rs153077
rs4781432
rs145234572
rs4781433
rs4781436
rs72786655
rs117273146
rs6498397
rs6498398
rs55964705
rs117448947
rs8047055
rs59426483
rs60256156
rs7195991
rs7197051
rs111864053
rs2098745
rs16961369
rs72786663
rs35818065
rs7195597
rs34522947
rs17246453
rs75820139
rs403898
rs117928327
rs386013
rs28561966
rs369978
rs377027
rs56196016
rs410055
rs56396226
rs1149413
rs636844
rs78075544
rs436065
rs74735020
rs113877699
rs396357
rs188519044
rs149735375
rs56406505
rs436812
rs384061
rs146292543
rs1149412
rs1149411
rs118002447
rs2856620
rs79836685
rs1149410
rs117037815
rs407146
rs1149409
rs1149408
rs1149407
rs1149406
rs1149405
rs56289035
rs387090
rs8055051
rs447922
rs395879
rs436339
rs415232
rs12930638
rs643670
rs591066
rs2819681
rs385140
rs431176
rs407593
rs400844
rs75577177
rs113071006
rs384971
rs114234317
rs204022
rs204023
rs12932100
rs204024
rs76403603
rs78313985
rs139622175
rs4635326
rs74014611
rs74014612
rs204025
rs111283035
rs7204584
rs204026
rs140664189
rs204027
rs204028
rs204029
rs10521100
rs204030
rs204031
rs204032
rs8053943
rs1898685
rs2014956
rs1961448
rs169443
rs79466768
rs2819641
rs2550560
rs2856621
rs138311010
rs58502776
rs204033
rs55734996
rs16961449
rs204034
rs112185461
rs16961453
rs16961456
rs16961458
rs113153731
rs4781437
rs4780511
rs4781438
rs112979971
rs112490622
rs11864853
rs153083
rs11865718
rs11862050
rs4386121
rs17247219
rs111393193
rs112171760
rs112845211
rs2578582
rs16961472
rs153084
rs57933157
rs2819682
rs141572982
rs2856624
rs183465299
rs16961473
rs140087192
rs2578583
rs192361944
rs7188910
rs181718721
rs2578584
rs16961475
rs2578585
rs2819684
rs12598852
rs78747450
rs11647787
rs16961480
rs4781439
rs4780513
rs147320588
rs139254325
rs149998448
rs10521099
rs16961496
rs16961497
rs143974720
rs2042416
rs75941707
rs149419033
rs62027602
rs34342328
rs115775297
rs8048671
rs16961502
rs204036
rs79214353
rs204037
rs180908337
rs431089
rs115473149
rs12928591
rs146344623
rs75443696
rs2819685
rs67981434
rs75926039
rs112785924
rs67525003
rs76951937
rs34522561
rs2214255
rs2521804
rs11644359
rs8045753
rs2521803
rs76433307
rs409575
rs2856625
rs112531655
rs12103085
rs7192217
rs116859518
rs6363
rs9938966
rs61064919
rs36035351
rs9302495
rs419008
rs2903251
rs16961532
rs8054644
rs28542731
rs4780514
rs4780515
rs75238659
rs150591576
rs36080936
rs11639570
rs4781440
rs78017196
rs6498399
rs6498400
rs12928384
rs7194260
rs76757421
rs116854524
rs28583411
rs4781441
rs4781442
rs7194266
rs8059366
rs117924708
rs17175665
rs13380455
rs13380579
rs143174500
rs55764394
rs142412307
rs12445437
rs112901063
rs11861824
rs6498401
rs28557183
rs2214254
rs16961540
rs10521098
rs12921682
rs10492781
rs6498403
rs4306495
rs139886513
rs2866322
rs2866323
rs714718
rs721664
rs721665
rs1468190
rs11863059
rs72788319
rs2106779
rs11863466
rs2158070
rs111218241
rs11864580
rs11861471
rs2521802
rs2819703
rs1468189
rs1468188
rs1859057
rs11649112
rs2214253
rs17261077
rs757054
rs2010289
rs886248
rs886247
rs886246
rs4461059
rs4781443
rs17176060
rs9302496
rs9931129
rs7186876
rs16961600
rs7195552
rs12232403
rs17176182
rs112316808
rs2521801
rs4780516
rs79565421
rs17261392
rs2819695
rs2521800
rs34621967
rs2866324
rs7187663
rs11860101
rs62027636
rs11646840
rs2521799
rs2106778
rs2106777
rs73509242
rs62027637
rs78896404
rs72788343
rs72788344
rs9930759
rs142812579
rs7186399
rs2819702
rs140270903
rs12448390
rs79886155
rs113633048
rs2521798
rs117650272
rs2521797
rs13333706
rs2819701
rs74997581
rs11641476
rs144438451
rs7185853
rs67735303
rs112109816
rs28703206
rs118144863
rs12444369
rs6498404
rs729876
rs72788351
rs137916987
rs78851065
rs17261637
rs4999991
rs11643350
rs9888948
rs2214252
rs17176595
rs2903252
rs112098239
rs886244
rs17261747
rs143695503
rs17176658
rs9940247
rs2819699
rs2819700
rs9921426
rs4781444
rs9926383
rs2819693
rs8047600
rs929222
rs11075188
rs4780517
rs11648837
rs12923857
rs12443738
rs4781446
rs78707002
rs62027641
rs28695940
rs35029439
rs176077
rs111689459
rs1634292
rs1634291
rs113363155
rs176076
rs78979895
rs150652361
rs176075
rs176074
rs17262047
rs176073
rs17262068
rs2866325
rs111454965
rs176072
rs79997511
rs176071
rs59381943
rs176070
rs6362
rs146118846
rs12448203
rs11647847
rs11640195
rs58093903
rs12921163
rs12922570
rs12927171
rs75320095
rs12926625
rs12927696
rs62027645
rs112311218
rs75545395
rs58721552
rs112145218
rs142385592
rs67505493
rs117241576
rs55671657
rs72788367
rs72788369
rs1015431
rs78747882
rs78157740
rs8061642
rs16961706
rs79244767
rs16961707
rs2106677
rs16961710
rs16961712
rs16961713
rs16961717
rs66484745
rs4294807
rs150829295
rs1988632
rs1988633
rs117226964
rs62029871
rs55800448
rs12446852
rs143430598
rs1002970
rs8044488
rs11639997
rs11641383
rs11647739
rs11075189
rs150932337
rs11641205
rs72788377
rs11646865
rs8048831
rs11648421
rs72771603
rs16961741
rs16961744
rs16961749
rs2214188
rs72771606
rs180694399
rs78391943
rs12598965
rs7189350
rs78334706
rs965299
rs7195242
rs72771607
rs7199951
rs7200108
rs2158016
rs57045785
rs58436033
rs1987874
rs9937916
rs79585316
rs77274126
rs1118517
rs4781448
rs72771609
rs17262864
rs145170885
rs60545264
rs62029872
rs6498406
rs62029873
rs34942903
rs2188739
rs2188738
rs190222854
rs72771610
rs17177820
rs2188737
rs12448427
rs75208756
rs117734869
rs11643544
rs721304
rs77828433
rs11649372
rs17263080
rs739590
rs739589
rs145185120
rs7189733
rs7194816
rs7199651
rs7199849
rs11648943
rs118181696
rs151087160
rs7199161
rs62029874
rs28798247
rs12934312
rs12934317
rs182324463
rs113166688
rs57700676
rs60977981
rs72771617
rs59293684
rs74010962
rs75953228
rs9745380
rs79961721
rs756981
rs77970216
rs62029878
rs62029879
rs2866327
rs4781450
rs148361024
rs9933204
rs8043808
rs8045880
rs1858993
rs1858992
rs1018891
rs28372154
rs16961800
rs16961803
rs7203476
rs7500393
rs7499377
rs7499665
rs4488432
rs76034422
rs117107745
rs8057829
rs2903303
rs2866471
rs16961811
rs75383454
rs117959664
rs4781452
rs146000391
rs9932946
rs117444386
rs116930144
rs1557722
rs8053751
rs2023769
rs2023768
rs112612688
rs886218
rs138484375
rs1468172
rs57217889
rs142860349
rs73511056
rs117375372
rs1468171
rs16961829
rs78711479
rs117380597
rs2051741
rs7199376
rs149199701
rs62029901
rs2051740
rs2051739
rs2051738
rs8045723
rs61538414
rs77225405
rs8057366
rs72771624
rs9940052
rs8058849
rs8059520
rs9922111
rs8059188
rs73511065
rs59230991
rs79697201
rs6498408
rs7191416
rs3803619
rs6498409
rs2106678
rs2158017
rs143724453
rs4781453
rs77393000
rs142912877
rs117836361
rs9796850
rs7195951
rs58550301
rs60186078
rs113290694
rs12446115
rs34533306
rs117339965
rs58896030
rs12325165
rs13337653
rs11647766
rs58374387
rs57943959
rs8045427
rs62028634
rs115461529
rs13335881
rs8044617
rs80093504
rs72771631
rs145043028
rs7192008
rs143009505
rs4781454
rs4781455
rs145394919
rs115286239
rs114334819
rs7199275
rs4274420
rs72771636
rs28470598
rs2078954
rs7204032
rs9931795
rs2007923
rs1557721
rs114730118
rs1158860
rs6498410
rs4781456
rs4781457
rs72771642
rs72771643
rs117932777
rs78462954
rs74987413
rs75989022
rs7206397
rs7206809
rs9888775
rs72771644
rs118063823
rs72771646
rs11640680
rs11647608
rs9889131
rs9889009
rs4781458
rs116482334
rs1989863
rs75672542
rs75116029
rs11862742
rs62028651
rs75694415
rs117672830
rs11646506
rs8044317
rs734826
rs116082101
rs16961865
rs8049989
rs72771649
rs72771650
rs111479552
rs112613842
rs9925642
rs61126653
rs147939339
rs12448497
rs2866472
rs60833838
rs34878597
rs76905558
rs76276570
rs7202105
rs7204754
rs9930694
rs4781459
rs57174503
rs4781460
rs4781461
rs11641181
rs4781462
rs4781463
rs4781464
rs4781465
rs4781466
rs72771656
rs185232109
rs74445379
rs9922017
rs17179132
rs8044236
rs11641902
rs72771657
rs4781467
rs111660763
rs7193022
rs4781468
rs114561664
rs56153775
rs12444207
rs72771661
rs11075193
rs145475208
rs147613255
rs145967921
rs8050603
rs8051964
rs8052750
rs8052894
rs9937131
rs9926098
rs12597730
rs12597734
rs9921892
rs79904691
rs78865075
rs12598351
rs12596589
rs1468173
rs117541072
rs8049029
rs80041025
rs4340321
rs2866474
rs2866475
rs4780519
rs11649219
rs11645327
rs71390339
rs2903304
rs7204469
rs7191159
rs7191163
rs4781469
rs4781470
rs11075194
rs12447729
rs12447179
rs2866476
rs2866477
rs2866478
rs2903305
rs2018463
rs111492569
rs973463
rs13332161
rs117097940
rs11647297
rs11647304
rs114640357
rs113199593
rs111580170
rs139132744
rs116090394
rs2188742
rs112270475
rs72771668
rs9989390
rs2866479
rs11075195
rs11075196
rs7191205
rs4781471
rs9989415
rs2866480
rs4781472
rs17179855
rs142498720
rs55903843
rs147949497
rs9921108
rs2097696
rs12935245
rs73519196
rs7192662
rs13336109
rs60378429
rs7193707
rs7199289
rs12708770
rs12708771
rs74008959
rs9929297
rs9936394
rs4781473
rs13338620
rs12919223
rs12933565
rs115847521
rs4781474
rs9939995
rs77475361
rs9934515
rs4781476
rs11646405
rs4781477
rs4781478
rs4781479
rs13330143
rs13330450
rs11643610
rs13339196
rs34390718
rs2097695
rs9302498
rs12925619
rs12446796
rs35948927
rs11646588
rs34601537
rs146784713
rs4781480
rs9302499
rs4781481
rs9302500
rs999602
rs4780520
rs1005130
rs12931067
rs11075197
rs11075198
rs1001937
rs11643580
rs7202837
rs9921118
rs12935001
rs72771675
rs72771676
rs1858994
rs756986
rs756985
rs75555504
rs62030174
rs6498412
rs2188741
rs11645293
rs4780521
rs4781482
rs7192146
rs140944083
rs74563815
rs12444963
rs9925937
rs151214892
rs756984
rs756983
rs756982
rs147030501
rs7184709
rs7189760
rs9924830
rs148476712
rs79612412
rs79650830
rs9673437
rs80251210
rs4781483
rs7200375
rs12934506
rs12935565
rs17180814
rs12934151
rs7185395
rs78385177
rs1034623
rs1034622
rs7186403
rs118126992
rs17180888
rs56121035
rs76008915
rs56360574
rs11648498
rs11642207
rs78920949
rs4781484
rs79286476
rs77138637
rs77731222
rs12445961
rs11648829
rs11645131
rs62030177
rs2188744
rs2188743
rs17266222
rs2214189
rs9788787
rs9788886
rs16961989
rs35801842
rs11075199
rs10852366
rs78918436
rs17266362
rs2040381
rs79180713
rs75218832
rs16961992
rs4781485
rs9938522
rs9940690
rs2866482
rs2866483
rs2866484
rs9930534
rs12600288
rs17266493
rs72771683
rs117325962
rs62030178
rs11863151
rs16961998
rs62030179
rs4781487
rs113059107
rs4781488
rs28634589
rs28631167
rs4781489
rs4781490
rs9939898
rs55980182
rs1235771
rs59891255
rs1235770
rs16962009
rs145253095
rs1235769
rs80224729
rs72771689
rs6498413
rs6498414
rs6498415
rs8060409
rs8044088
rs74684345
rs9925592
rs9925850
rs8050865
rs57029522
rs8051802
rs57036036
rs117314718
rs6498417
rs17273402
rs6498418
rs112170230
rs73522963
rs9932015
rs8063810
rs8046797
rs76914846
rs1981453
rs11865401
rs11866333
rs1986070
rs1013040
rs916068
rs727138
rs916069
rs916070
rs717212
rs2078548
rs78082546
rs62030197
rs28541889
rs6498419
rs78389380
rs13331782
rs8052774
rs8050988
rs79793449
rs9939135
rs7197174
rs9939222
rs11648953
rs112977023
rs59276485
rs9931516
rs62030199
rs67466480
rs16962113
rs58361428
rs112924053
rs8046577
rs17273968
rs7200899
rs60853255
rs11647961
rs62030202
rs76579655
rs11863010
rs75642359
rs9889096
rs9922475
rs4780523
rs10852367
rs12596711
rs12599711
rs2157022
rs7199581
rs62030204
rs7199302
rs12708772
rs1970767
rs147159127
rs74946369
rs12598524
rs11859355
rs9937842
rs9925478
rs35899517
rs10521096
rs10492776
rs56247127
rs4781494
rs4781495
rs13330735
rs13330778
rs13339654
rs13330788
rs11859054
rs2157023
rs2157024
rs11864022
rs78867626
rs62030206
rs1041863
rs2226995
rs1013330
rs1013331
rs113428745
rs77873424
rs145211873
rs28437770
rs16962129
rs28501162
rs13338621
rs1016737
rs9921617
rs9934874
rs11641984
rs16962153
rs16962155
rs75068552
rs56245004
rs16962157
rs8059308
rs9940829
rs2157025
rs1547403
rs11645390
rs1547404
rs4781497
rs62030208
rs16962161
rs117730713
rs11646516
rs76382956
rs16962168
rs1547405
rs111521180
rs13333495
rs4781498
rs146436845
rs8056164
rs11075202
rs71390342
rs13330029
rs13338837
rs13333934
rs13330249
rs16962190
rs72773529
rs997593
rs998231
rs998232
rs147740636
rs12447229
rs2213264
rs8047919
rs2226996
rs11646275
rs9935197
rs9934680
rs78456650
rs9937615
rs9929990
rs9927913
rs9930242
rs76693260
rs192325246
rs118018992
rs16962221
rs147732396
rs8046639
rs8046788
rs74009023
rs144887953
rs28371844
rs2903306
rs4595785
rs8055688
rs2903307
rs62030248
rs9928897
rs113688919
rs76457234
rs62030249
rs2866485
rs147469158
rs58645304
rs2105839
rs12929346
rs2866486
rs9921860
rs117207137
rs743655
rs743656
rs11646812
rs9888835
rs9302502
rs9940933
rs73524906
rs62030250
rs73524908
rs7194750
rs7195117
rs183987292
rs16962232
rs149078784
rs73524911
rs117966094
rs7185053
rs17275798
rs4309380
rs928962
rs2226997
rs928963
rs928964
rs9924758
rs72773534
rs17190872
rs72773535
rs9927218
rs7197159
rs55838874
rs2866487
rs4436764
rs7192468
rs72773536
rs4780524
rs72773537
rs10492775
rs10521095
rs12928054
rs75042184
rs55791043
rs12933214
rs28507585
rs6498423
rs62030253
rs6498424
rs75738180
rs78913672
rs55783534
rs77585596
rs7185999
rs6498425
rs74416834
rs7184849
rs11864841
rs2027817
rs35043672
rs35618077
rs182137024
rs56129325
rs8046896
rs11639649
rs11648769
rs10459785
rs56280956
rs10459786
rs62030255
rs74245962
rs8062056
rs9924727
rs10459771
rs144486604
rs10459787
rs9302503
rs113107907
rs9302504
rs112487449
rs78223724
rs72773545
rs4781499
rs7201449
rs4781500
rs9937896
rs73524919
rs34836534
rs72773546
rs56379196
rs72773548
rs77978561
rs4781501
rs4781502
rs4781503
rs4467059
rs62026962
rs11641807
rs8057032
rs62026963
rs9921139
rs9928158
rs34068142
rs9888939
rs3919422
rs4603544
rs72773552
rs9932034
rs62026964
rs916071
rs72773554
rs916072
rs72773555
rs17191399
rs16962265
rs1894379
rs1894380
rs72773557
rs16962268
rs75164991
rs113316062
rs9924993
rs12162088
rs16962270
rs11642938
rs10744978
rs72773562
rs28686928
rs28450998
rs17191581
rs16962278
rs143641922
rs72773563
rs55726730
rs8062888
rs8051180
rs56292606
rs56333154
rs11645815
rs74779535
rs62027020
rs79747335
rs8051094
rs2157027
rs11647064
rs715063
rs4353466
rs8056716
rs55663836
rs72640403
rs8059451
rs113718420
rs113695122
rs113204774
rs117284913
rs34289901
rs16962282
rs16962285
rs62027022
rs35256310
rs34050674
rs34640498
rs16962290
rs4781505
rs12930773
rs72773567
rs6498427
rs2866488
rs9929234
rs2226992
rs1547400
rs11640637
rs1547401
rs1547402
rs116334803
rs6498428
rs7194535
rs60630319
rs34785597
rs12596110
rs8060172
rs117377885
rs12596697
rs2226993
rs2213263
rs72773576
rs6498429
rs72773578
rs1573628
rs72773580
rs12931103
rs4356465
rs75765139
rs12935543
rs2903308
rs62035241
rs72773581
rs35742252
rs16962355
rs2001025
rs7188326
rs8063481
rs8064185
rs8043735
rs8063939
rs7498123
rs71390343
rs62035242
rs6498432
rs34102220
rs35091105
rs35159800
rs12708777
rs7188842
rs1540270
rs62035243
rs72773585
rs1540271
rs9936808
rs6498433
rs9936868
rs8054371
rs9930070
rs8053363
rs8054715
rs8054716
rs11647658
rs8055506
rs12933124
rs16962377
rs16962380
rs72773589
rs28419457
rs144402837
rs9923278
rs13335916
rs6498435
rs6498436
rs16962391
rs62037169
rs72773590
rs7192382
rs8056758
rs2226994
rs62037170
rs9929188
rs114342736
rs9929189
rs9929196
rs9921600
rs4362375
rs12935624
rs4632116
rs4354920
rs4419049
rs72773596
rs16962397
rs117986348
rs16962403
rs72773597
rs16962405
rs16962406
rs8046925
rs8047115
rs7189893
rs6498437
rs79389591
rs55760346
rs1079716
rs4780525
rs2903365
rs4389129
rs13335697
rs113144320
rs35160382
rs13331468
rs13331516
rs72775303
rs73508214
rs75031178
rs16953168
rs71388743
rs73508215
rs148374997
rs12599737
rs141555490
rs4352034
rs2866723
rs12446286
rs2903366
rs12447070
rs8051217
rs6498438
rs8045026
rs117889653
rs28626863
rs117494219
rs6498439
rs12447878
rs12445096
rs72775306
rs12447987
rs72775307
rs72775308
rs72775309
rs1963675
rs1015991
rs16962423
rs7205621
rs34039447
rs28595324
rs12446943
rs7190295
rs9924768
rs142845043
rs16962427
rs8048665
rs72775310
rs79203644
rs146592905
rs151334794
rs28414237
rs34129141
rs10492774
rs12103072
rs9928670
rs9938150
rs12922497
rs4781508
rs10492773
rs79503983
rs77732718
rs12373046
rs7199844
rs35912056
rs71390344
rs150055001
rs58242525
rs16962433
rs35643467
rs62037186
rs62037188
rs62037189
rs8055911
rs12930350
rs75138743
rs72775314
rs67568710
rs9933519
rs4781509
rs12102475
rs72775316
rs4781510
rs6498441
rs9936823
rs28613444
rs16962442
rs76682733
rs8060039
rs12920544
rs9922731
rs4780526
rs4780527
rs17373093
rs4780528
rs55678910
rs13337213
rs11860986
rs13332243
rs28854234
rs72775321
rs9921430
rs17278552
rs62037192
rs12922699
rs9930829
rs28636593
rs12935653
rs9922007
rs72775322
rs16962443
rs16962446
rs72775323
rs13335872
rs12927740
rs55785159
rs62037193
rs9927368
rs11642792
rs62037195
rs8056096
rs9938608
rs118076452
rs6498442
rs16962450
rs4781511
rs16962454
rs13335405
rs13335696
rs72775326
rs8044874
rs28710192
rs62037198
rs28638353
rs1005410
rs12447678
rs147066354
rs67012323
rs13338709
rs13336057
rs141567926
rs28587370
rs7184684
rs8052971
rs13332543
rs34094597
rs34570944
rs35677437
rs28465069
rs28690748
rs34081413
rs28508351
rs34871625
rs9932846
rs9932322
rs72775330
rs28521735
rs117842066
rs28651539
rs7187003
rs2204998
rs1158123
rs12102410
rs12447973
rs12448580
rs16953178
rs13333928
rs16962479
rs74009045
rs12920019
rs16962487
rs12919331
rs11075205
rs12325418
rs13336383
rs12928430
rs2141998
rs34861703
rs76835617
rs13339073
rs28636543
rs79097893
rs35786739
rs16962493
rs72775338
rs16962495
rs13332109
rs12927880
rs12926790
rs12928566
rs6498443
rs28536015
rs117155750
rs10492772
rs16962504
rs10492771
rs12928218
rs4781513
rs12927536
rs2031084
rs12929771
rs36002603
rs34882625
rs62037220
rs117762918
rs76521762
rs138502279
rs55679320
rs10492770
rs8050035
rs74009048
rs8049095
rs12925981
rs3936086
rs3936087
rs3936088
rs3936089
rs7500102
rs34653543
rs7500116
rs55768401
rs12931090
rs12931801
rs12930200
rs12930498
rs34188780
rs7500810
rs34751546
rs7501197
rs4781514
rs4780529
rs4128415
rs4128416
rs72775350
rs35474878
rs72775351
rs4781515
rs4781516
rs72775354
rs67137433
rs142083131
rs116934757
rs72775355
rs75030819
rs77361847
rs7500279
rs66534786
rs72775357
rs139439701
rs67380558
rs67580377
rs67494191
rs13334199
rs55950621
rs66809733
rs72775360
rs72775361
rs3923385
rs71390348
rs72775362
rs72775363
rs67765612
rs72775365
rs66487018
rs66678108
rs72775367
rs72775368
rs72775369
rs9926075
rs67020884
rs143493854
rs8051440
rs112953558
rs28441241
rs9746505
rs4781517
rs4780530
rs4781518
rs141167172
rs117193989
rs111795765
rs1126142
rs72775373
rs1126143
rs1126144
rs1894391
rs12149863
rs140642389
rs76533754
rs8060141
rs11644055
rs11075207
rs7202839
rs145978915
rs6498447
rs35583667
rs7403920
rs7498490
rs4781519
rs4780532
rs80241351
rs9940897
rs76331374
rs7404071
rs8046122
rs6498448
rs6498449
rs77536053
rs12445119
rs9926158
rs187243942
rs148774392
rs117655677
rs12102316
rs4781521
rs28545550
rs4781522
rs35807965
rs34754507
rs12920041
rs7188626
rs4781523
rs4781524
rs4781525
rs6498453
rs62037256
rs7203167
rs16962563
rs6498454
rs62037257
rs74326746
rs62035060
rs11640541
rs11640905
rs77717784
rs11642229
rs17199331
rs1076883
rs1076884
rs2007226
rs117550767
rs113800353
rs2157064
rs2157065
rs7499362
rs7499750
rs74425621
rs183125209
rs7405404
rs7403809
rs7403810
rs76655560
rs7185124
rs7202384
rs77590931
rs72775396
rs79990141
rs76026461
rs72775398
rs11864886
rs78639436
rs148468764
rs12925872
rs1121738
rs11865150
rs62035064
rs1126145
rs12930650
rs12597362
rs8055219
rs145049417
rs12917905
rs8045231
rs56887639
rs8058480
rs8053520
rs62035067
rs62035068
rs16962588
rs12928897
rs78858515
rs35501603
rs34646006
rs75535255
rs75918777
rs74009062
rs7196769
rs7202402
rs76469893
rs75485976
rs139839761
rs2866724
rs4456522
rs2903367
rs74994616
rs1970770
rs75391831
rs1609679
rs1609680
rs1609681
rs72777303
rs7205386
rs72777304
rs8047770
rs2903368
rs7188535
rs6498457
rs4997735
rs2097287
rs2097288
rs66730209
rs58826477
rs2105841
rs2105842
rs7195634
rs12927595
rs7200727
rs35304552
rs12933611
rs17794561
rs4781528
rs4781529
rs12925040
rs12919505
rs12919797
rs3916993
rs72777311
rs79559639
rs12447023
rs75387252
rs7202586
rs7186763
rs117257571
rs2866725
rs111456223
rs4781530
rs4780533
rs4780534
rs72777316
rs62035097
rs35871163
rs35743204
rs35113202
rs72777318
rs72777319
rs72777321
rs72777322
rs2051545
rs16962629
rs17199394
rs10492769
rs12599526
rs12933148
rs58267368
rs76536192
rs71390351
rs12920803
rs66882983
rs12923271
rs12448623
rs12596988
rs12445122
rs72777333
rs4780537
rs76728858
rs17256546
rs72777337
rs12933395
rs72777338
rs72777339
rs2097289
rs12920954
rs2866726
rs2866727
rs2866728
rs4781531
rs4781532
rs4780539
rs34128345
rs12930213
rs35572675
rs17199422
rs179587
rs928975
rs34558857
rs34482767
rs12926421
rs12927821
rs8052668
rs72777346
rs34020413
rs12599960
rs2187676
rs12926604
rs3929988
rs4781533
rs12932169
rs12932870
rs8058546
rs149804719
rs1894392
rs8063933
rs17794609
rs17794615
rs12444468
rs71390352
rs2213296
rs2227011
rs1573633
rs1573634
rs12446158
rs16962685
rs12935140
rs12934302
rs12919918
rs146914451
rs12926549
rs12921137
rs6498458
rs4238620
rs4238621
rs17256595
rs12599140
rs10852368
rs12930131
rs12931772
rs35753216
rs179588
rs34615785
rs12918433
rs68021159
rs12927885
rs7195018
rs12928753
rs7195373
rs1540280
rs2157066
rs2157067
rs72777356
rs8063055
rs12919291
rs12925028
rs12920548
rs76986768
rs7191035
rs7191234
rs12924966
rs56380774
rs12934939
rs12931005
rs12930511
rs12931080
rs16962723
rs12935538
rs72777360
rs12922437
rs148418901
rs12921545
rs75558136
rs35512808
rs16962725
rs35868343
rs112156128
rs4781534
rs4781535
rs4781536
rs113729027
rs34270079
rs17199457
rs62036382
rs12598187
rs78088575
rs12598393
rs71390355
rs117499959
rs67513538
rs62036385
rs72777366
rs7200681
rs74894873
rs12934777
rs75206709
rs179589
rs6498460
rs6498461
rs179590
rs62036388
rs9923293
rs179591
rs179592
rs56001533
rs56310618
rs179593
rs34441615
rs179595
rs9928240
rs56002828
rs179596
rs12599943
rs9931059
rs179597
rs139907477
rs35454496
rs34355983
rs139776700
rs79212922
rs62036390
rs2187677
rs179599
rs179600
rs7193709
rs17794645
rs12923199
rs179601
rs7188713
rs11075208
rs8047284
rs179602
rs179603
rs179604
rs179605
rs35593502
rs179606
rs2866729
rs117664258
rs179607
rs179608
rs179609
rs78907673
rs60471832
rs76793589
rs179610
rs179611
rs179612
rs7192709
rs56392130
rs179613
rs179614
rs62036405
rs74791458
rs7206058
rs1573642
rs11075209
rs179616
rs179617
rs143413089
rs179618
rs12708778
rs179619
rs74009073
rs144649993
rs1573635
rs1573636
rs179620
rs7197103
rs179621
rs179622
rs179623
rs179624
rs179627
rs179628
rs72777383
rs117824676
rs179629
rs8045304
rs179630
rs117780063
rs79266273
rs179631
rs179632
rs6368
rs12930325
rs179634
rs1547406
rs78661928
rs2866845
rs79813855
rs2866846
rs7198787
rs117510999
rs148041075
rs1029286
rs10492768
rs1029287
rs74009074
rs8054801
rs11075210
rs117737184
rs1894395
rs2213297
rs8061168
rs4480826
rs4617884
rs4636925
rs12918144
rs12918319
rs2903403
rs12446525
rs12926143
rs12447128
rs4591163
rs113759489
rs2157071
rs11864432
rs77725381
rs117665850
rs12444957
rs72777391
rs72777392
rs12448610
rs12445003
rs12445004
rs7199669
rs7199833
rs146114956
rs78817330
rs4781538
rs77653997
rs12932802
rs11649078
rs8063755
rs7204475
rs11641356
rs7184871
rs9673393
rs11075211
rs7184744
rs7206756
rs117195983
rs11645320
rs11649055
rs112691885
rs11645452
rs8049127
rs2157072
rs74009092
rs2187678
rs2187679
rs2187681
rs7190789
rs112018884
rs11642023
rs4291923
rs78226792
rs11643229
rs2227013
rs2213298
rs185822032
rs62033970
rs74828012
rs2227014
rs2213299
rs7189964
rs2187682
rs61080248
rs74009093
rs7200304
rs7193564
rs2157073
rs2157074
rs56660805
rs72779404
rs7202063
rs7200773
rs7202918
rs12934187
rs4141382
rs7189641
rs74009094
rs7184513
rs7185574
rs4781539
rs4781540
rs78142552
rs4781541
rs4781542
rs9925480
rs4781543
rs4781544
rs34040925
rs11645325
rs79839839
rs7199617
rs9931262
rs116941211
rs6498466
rs6498467
rs12918778
rs34589696
rs12924322
rs117166978
rs58130719
rs8049838
rs7342774
rs17199520
rs9888892
rs2157075
rs72779414
rs3948798
rs2051547
rs79502204
rs7185206
rs992979
rs72779416
rs4781545
rs72779418
rs9935864
rs8182167
rs12448531
rs9931039
rs7197447
rs2903404
rs2866847
rs2903405
rs2866848
rs117126698
rs6498468
rs11642492
rs141200082
rs2227015
rs722347
rs722348
rs2213300
rs4780541
rs12599027
rs2227016
rs72779427
rs62033990
rs10852369
rs77680896
rs74321030
rs2213302
rs1005481
rs1005482
rs12926798
rs117460619
rs7199244
rs7192696
rs2213303
rs2213304
rs1159165
rs1159166
rs1159167
rs2227017
rs2032453
rs2032454
rs2032455
rs4781548
rs11862651
rs1475968
rs7184708
rs1967955
rs11075213
rs62033993
rs7185478
rs7206455
rs7185370
rs11646805
rs117206066
rs7191929
rs34729086
rs60416412
rs74009100
rs7197745
rs7197906
rs9938654
rs6498469
rs8055755
rs6498470
rs11861769
rs72779436
rs1158688
rs1158689
rs9930293
rs1158690
rs9921246
rs146915960
rs8046520
rs11862922
rs8061117
rs11075215
rs8046840
rs13335676
rs4362413
rs117149780
rs2187683
rs145847051
rs1016932
rs2157076
rs9302505
rs7195189
rs1029288
rs1029289
rs16962879
rs9932661
rs9921964
rs1008286
rs8049968
rs1008287
rs12924365
rs12708779
rs12921427
rs12920892
rs28376131
rs59109899
rs62034017
rs67752954
rs12446949
rs116867278
rs1123765
rs2866849
rs17453992
rs2866850
rs74012605
rs74012606
rs11862195
rs8052883
rs11862191
rs11865876
rs8061984
rs9938321
rs75629738
rs4780543
rs12932396
rs12931108
rs11862511
rs12918580
rs113616426
rs11863560
rs59923549
rs4780544
rs12919542
rs9936934
rs12922829
rs72779460
rs72779461
rs7194109
rs72779462
rs957126
rs147022292
rs72779463
rs4442837
rs10459788
rs143035160
rs11863528
rs56871096
rs72779468
rs138984745
rs12920090
rs55775459
rs6498472
rs142025544
rs58475167
rs8055738
rs80304366
rs8055949
rs77458025
rs8062468
rs58444623
rs73517782
rs8057557
rs60582851
rs115345628
rs1894393
rs79875430
rs11642741
rs9925360
rs11642795
rs11646690
rs79577563
rs9935515
rs9934964
rs67796535
rs112286663
rs113887824
rs72779477
rs9930917
rs12600135
rs8060031
rs117611989
rs8061632
rs56263066
rs146432039
rs4781552
rs8062820
rs78773444
rs2227012
rs4781553
rs4781554
rs141240278
rs7198922
rs7193571
rs2866851
rs7194564
rs725457
rs4781555
rs9302506
rs1034392
rs138778568
rs72779484
rs117302531
rs139979128
rs10521043
rs7189739
rs7197247
rs7202022
rs77850656
rs9302507
rs74009204
rs743669
rs730182
rs7198557
rs7193760
rs7193266
rs147156155
rs56231902
rs145866504
rs72779489
rs10221014
rs75663598
rs76742705
rs9302508
rs9934303
rs16962919
rs16962922
rs35644981
rs2866852
rs76933344
rs9937737
rs8054568
rs62034019
rs12446097
rs35567564
rs12446745
rs2866853
rs1573638
rs145753250
rs71390358
rs12447013
rs77156351
rs117544902
rs16962936
rs57985793
rs7359373
rs60084658
rs147852037
rs1978027
rs77502150
rs1002587
rs1573641
rs11862230
rs743671
rs743672
rs142893397
rs117165072
rs78541640
rs12935804
rs57106598
rs57652440
rs60618461
rs62034023
rs58007063
rs139004653
rs141595282
rs150822752
rs28374800
rs140836858
rs62034024
rs963536
rs2903406
rs8060590
rs78194917
rs57716247
rs58537316
rs57127687
rs16962946
rs8061196
rs61460695
rs12446950
rs12444126
rs72779497
rs6498473
rs9788857
rs8058299
rs6498474
rs9934011
rs58522433
rs62034027
rs79845620
rs56341313
rs56947664
rs59251440
rs11864581
rs16962950
rs59724199
rs61214678
rs57132529
rs58101145
rs79037873
rs1985309
rs1124104
rs12444587
rs150501190
rs6498475
rs8048012
rs16962966
rs75422462
rs16962967
rs8055625
rs35231659
rs181639360
rs724877
rs7203351
rs36061829
rs9936449
rs7193298
rs62034032
rs7187942
rs7188652
rs7186773
rs7193899
rs17565087
rs17565143
rs35374379
rs34415747
rs17565177
rs17455421
rs57155412
rs61464730
rs12919408
rs73519769
rs9989429
rs62034055
rs55995009
rs117953978
rs1646329
rs186257331
rs12925598
rs2002559
rs6416659
rs1794331
rs1646328
rs2011296
rs4141381
rs6498476
rs11641654
rs709409
rs709410
rs2269450
rs2269451
rs709411
rs857179
rs857178
rs857177
rs857176
rs857175
rs35565464
rs860730
rs860729
rs183376629
rs863228
rs35598616
rs860728
rs860727
rs857174
rs857173
rs35955957
rs857172
rs857171
rs35592944
rs857170
rs857169
rs857167
rs857166
rs860726
rs857165
rs722241
rs722240
rs722239
rs1424281
rs1424280
rs79404925
rs6498477
rs231140
rs8055691
rs7197279
rs28488563
rs34209055
rs34974729
rs231137
rs143553402
rs172993
rs62034058
rs1424276
rs231136
rs928974
rs865657
rs231135
rs1029290
rs231134
rs149092746
rs231133
rs138767040
rs77359290
rs1812004
rs2194353
rs2194352
rs2194351
rs170750
rs144012512
rs179564
rs79854025
rs78517892
rs1646315
rs11646379
rs9935605
rs12926383
rs1646314
rs11861915
rs137989050
rs1794336
rs35125092
rs10852370
rs75098945
rs4277365
rs62035660
rs62035678
rs10492767
rs12927725
rs12927127
rs147122152
rs59859821
rs2006860
rs1987724
rs141401534
rs34446241
rs79608965
rs231128
rs56691732
rs7190999
rs1834113
rs9925691
rs231129
rs78912743
rs11865632
rs12598052
rs12599678
rs231130
rs857164
rs7198092
rs12600305
rs231131
rs12934929
rs6498478
rs34074959
rs67806726
rs170748
rs9933979
rs231127
rs77983733
rs28623662
rs12928504
rs12920418
rs231126
rs35286406
rs13330331
rs12920998
rs9925068
rs9924480
rs864480
rs34839787
rs231125
rs231124
rs17174790
rs79763970
rs34467043
rs1646311
rs1794337
rs72781433
rs34511462
rs16963063
rs112228697
rs11643773
rs1862867
rs7205134
rs1862866
rs62035682
rs2866858
rs34089846
rs12598949
rs35010943
rs11075216
rs9927346
rs7195983
rs9926929
rs9940584
rs62035683
rs2903407
rs4781558
rs7200851
rs7203127
rs56381936
rs11640548
rs8043819
rs8043956
rs9302509
rs889822
rs9925549
rs8046250
rs1862865
rs1862864
rs933731
rs8045998
rs1862863
rs754438
rs62035684
rs1974906
rs9938046
rs9938053
rs78954327
rs9921251
rs9940944
rs118189546
rs9921504
rs2113334
rs4780547
rs9923843
rs117794907
rs8049031
rs8049074
rs8048606
rs11644833
rs146572104
rs9935529
rs11647585
rs8054265
rs9928570
rs61139367
rs55935228
rs55880088
rs138736978
rs72781448
rs56268707
rs142087293
rs13337642
rs111913558
rs113550786
rs56287200
rs10163216
rs10163236
rs10163219
rs77607248
rs11863480
rs77028989
rs117298158
rs7190291
rs7194972
rs9927170
rs9302510
rs9302511
rs1895560
rs2216774
rs7189580
rs1364363
rs6498482
rs72781450
rs12149464
rs12148976
rs7184192
rs9924452
rs7188980
rs55678530
rs8044430
rs12444117
rs12444144
rs11860604
rs7197466
rs62035691
rs147393411
rs138088438
rs9928497
rs7204841
rs11644737
rs4781559
rs13330228
rs141598532
rs3888364
rs12708786
rs7195297
rs12102438
rs7195395
rs7190692
rs12103056
rs75020844
rs9925151
rs12929613
rs12933628
rs6498483
rs9927831
rs8053927
rs8056001
rs2866859
rs2866860
rs889817
rs753192
rs753191
rs4078751
rs3893789
rs140334006
rs9928336
rs2081273
rs11642435
rs11642513
rs75908526
rs7197700
rs117791401
rs9931851
rs7200442
rs11645080
rs72781457
rs12924220
rs4781560
rs4780548
rs11075219
rs12597883
rs11075221
rs11648436
rs7186212
rs7202291
rs111993073
rs113508033
rs11649492
rs11639593
rs12926685
rs12921111
rs78931158
rs6498485
rs182337496
rs3136036
rs3136038
rs6498486
rs1799797
rs3136042
rs762521
rs1799798
rs744154
rs3136051
rs2238462
rs3136055
rs3136064
rs3136065
rs3136066
rs3136067
rs3136070
rs3136073
rs2238463
rs3136079
rs3136085
rs957078
rs3136099
rs3136105
rs3136106
rs3136112
rs3136118
rs3136121
rs254942
rs3136122
rs3136124
rs3136130
rs3136136
rs3136146
rs3136148
rs1800067
rs3136155
rs3136160
rs3136165
rs3136166
rs3136168
rs3136171
rs3136172
rs3136173
rs3136176
rs3136183
rs3136187
rs3136189
rs3136195
rs31870
rs3136202
rs3136203
rs1799799
rs1799800
rs3136208
rs3136211
rs3136213
rs3136215
rs3136216
rs3136218
rs3136220
rs1799801
rs1800124
rs16963255
rs3743538
rs2276464
rs2276465
rs2276466
rs72781468
rs76447723
rs9925509
rs11075223
rs4781562
rs4781563
rs79560972
rs113403633
rs112259692
rs3784872
rs72781472
rs42272
rs9646271
rs138827025
rs9646272
rs72781474
rs9646273
rs77820104
rs1646332
rs1646331
rs11648736
rs76007663
rs8060520
rs117264067
rs35320671
rs79207455
rs146880434
rs8055701
rs8054783
rs16953219
rs35022565
rs76771432
rs111593835
rs7189139
rs9788820
rs254940
rs8053446
rs254938
rs111881063
rs185297
rs116953603
rs254936
rs3974346
rs28416376
rs76546868
rs836876
rs836875
rs62035728
rs836874
rs1651197
rs72781482
rs1651196
rs11860979
rs1651195
rs1646333
rs34982607
rs254933
rs254932
rs12446734
rs117232652
rs254930
rs56960460
rs187613
rs142679239
rs75453702
rs9938180
rs836873
rs8060706
rs857048
rs1613736
rs8054626
rs117795668
rs72781489
rs13334552
rs34056976
rs117431566
rs12448995
rs12448998
rs9933278
rs9931427
rs9933628
rs12926471
rs60385662
rs3974347
rs13337232
rs139138188
rs9936499
rs9923340
rs9930502
rs56205108
rs7188103
rs12445168
rs12447216
rs8053423
rs6498487
rs28668974
rs12599365
rs113574066
rs12931919
rs112228427
rs113272855
rs11075227
rs11649283
rs11639944
rs117859827
rs113216909
rs138819135
rs11641800
rs150536790
rs62034386
rs11075228
rs11640708
rs9931041
rs9923621
rs11644661
rs113972440
rs1978610
rs9933712
rs7195579
rs111794147
rs6498489
rs117432592
rs9302512
rs111427300
rs12922544
rs113214336
rs11642211
rs8053013
rs8057299
rs12918451
rs16963330
rs6498490
rs4522405
rs2099071
rs8064105
rs12446816
rs6498491
rs74009291
rs74009292
rs66937875
rs74009293
rs8060734
rs8044564
rs150255594
rs12926918
rs1560150
rs17256168
rs12922334
rs9925917
rs7195205
rs12931913
rs34936285
rs35078030
rs11640120
rs11640255
rs34116702
rs1627807
rs1630367
rs34224607
rs35360001
rs59401194
rs60002445
rs1794242
rs1651193
rs1794243
rs1651192
rs112085597
rs1651191
rs1794244
rs56063755
rs1794245
rs61034700
rs60636769
rs1651190
rs1651189
rs113834345
rs1651188
rs7202308
rs58524813
rs7194562
rs151299979
rs1794225
rs72783404
rs78250704
rs1794226
rs72783406
rs189236432
rs143761337
rs60788731
rs67174119
rs55995804
rs1794228
rs55835636
rs75027045
rs7200165
rs7205958
rs1651186
rs3909878
rs55863630
rs1628132
rs79288099
rs1794229
rs76974848
rs1651185
rs1651184
rs56369303
rs9806993
rs1794230
rs1794231
rs137918564
rs1794232
rs1428402
rs67950516
rs59009769
rs75541462
rs8063309
rs7189421
rs7184976
rs1651198
rs1794234
rs116949030
rs1794236
rs1630373
rs60155901
rs1629592
rs72783411
rs1428404
rs72783412
rs9923144
rs1794237
rs1794238
rs1794239
rs66859427
rs8047493
rs1794241
rs4781564
rs67986457
rs74805435
rs12232443
rs7196051
rs12920252
rs12919705
rs78152469
rs61185203
rs9935021
rs12599691
rs7185881
rs7203561
rs72640404
rs9940941
rs112182278
rs11640959
rs79043843
rs12445197
rs7200856
rs11075230
rs7202111
rs12930246
rs11645155
rs12932563
rs12933687
rs6498496
rs142947526
rs4781565
rs6498498
rs76088714
rs7190485
rs7197898
rs73513108
rs7197464
rs72783420
rs78705144
rs117094428
rs72783422
rs57076835
rs150211684
rs8051983
rs11862729
rs118005004
rs116297045
rs74977978
rs111650310
rs57405319
rs72783425
rs13334256
rs8050579
rs112642656
rs142437900
rs8056362
rs4780552
rs8052279
rs2867048
rs72783426
rs78221369
rs7205210
rs2011209
rs9921525
rs112342937
rs144336494
rs9927341
rs13338264
rs112803593
rs8045434
rs916079
rs111671627
rs916080
rs112490918
rs148857948
rs112886440
rs113286126
rs112575377
rs111339917
rs78211697
rs72783430
rs77072982
rs180741040
rs62034416
rs2097269
rs77014198
rs142838870
rs7201789
rs118049821
rs78205965
rs4781566
rs6498499
rs762770
rs72783431
rs75923192
rs7200498
rs72783434
rs721043
rs58621680
rs59631893
rs60788707
rs117632559
rs116854959
rs9674074
rs9673242
rs7193308
rs58500597
rs72783438
rs61402929
rs74543541
rs13334806
rs147351951
rs8047685
rs72783441
rs66802536
rs187591857
rs9929749
rs9937524
rs72783444
rs76502534
rs9939089
rs9929833
rs58485805
rs137871475
rs141693817
rs72783446
rs9941083
rs117472825
rs4781567
rs4781568
rs7199552
rs1894384
rs9921648
rs62034420
rs9941026
rs6498500
rs7191405
rs72783454
rs9932955
rs8051619
rs9935930
rs56979470
rs117113759
rs2867049
rs2187665
rs58399989
rs2903462
rs72783461
rs72783463
rs4781569
rs60012085
rs28813467
rs9926109
rs72783466
rs73513200
rs59834223
rs960602
rs73514903
rs56007264
rs72783469
rs4781570
rs144260434
rs72783471
rs9931690
rs4780553
rs4781571
rs4781572
rs7188521
rs7188534
rs189753339
rs8060542
rs4486903
rs113891453
rs7186738
rs112475750
rs1004637
rs1122454
rs72783475
rs76587875
rs56858849
rs12596849
rs57951383
rs8052197
rs4781573
rs4781574
rs7197916
rs28583129
rs28595614
rs28666554
rs56261007
rs75307671
rs72783479
rs9932737
rs28662214
rs72783482
rs72783483
rs28434642
rs72783484
rs117893443
rs73514931
rs9940704
rs11644242
rs4781575
rs72783487
rs2097267
rs2097268
rs78402478
rs117449593
rs117720585
rs72783490
rs147886755
rs58760630
rs4781576
rs72783491
rs9931672
rs9939111
rs9932289
rs58500906
rs112833654
rs8059242
rs139757489
rs9929387
rs762767
rs56758109
rs57510480
rs8056211
rs66463938
rs67893324
rs7194760
rs117417765
rs7194302
rs8058988
rs6498502
rs6498503
rs6498504
rs6498505
rs72783494
rs8063151
rs8044295
rs59506255
rs11075232
rs11075233
rs7195762
rs7190279
rs72783498
rs113432693
rs28668960
rs73514968
rs724015
rs72783500
rs72783501
rs72783502
rs55950916
rs9930823
rs7206863
rs4486904
rs2867051
rs9888882
rs9888894
rs9939585
rs57989611
rs3752415
rs9935889
rs9936251
rs79481665
rs9925759
rs72785404
rs74510539
rs9935670
rs9928733
rs78669234
rs9926565
rs9929203
rs13337521
rs9929273
rs117828617
rs8059531
rs144078341
rs11646349
rs9932845
rs72785406
rs72785407
rs58583715
rs73514987
rs4781577
rs13334260
rs13339439
rs9932473
rs6498506
rs138647696
rs933198
rs4780554
rs1003067
rs4781578
rs4781579
rs74009141
rs68105689
rs928968
rs762768
rs762769
rs4781580
rs1557519
rs1557520
rs13339288
rs9933563
rs28699649
rs74597702
rs9923641
rs72785408
```
