## Supplementary material for "Characterization of shared and ancestry-specific signals driving complex traits using multi-ancestry fine-mapping": s2.afreq

```
#CHROM	ID	REF	ALT	ALT_FREQS	OBS_CT
16	rs6498382	C	T	0.435516	1008
16	rs153092	A	G	0.421627	1008
16	rs153091	G	T	0.883929	1008
16	rs79169780	A	G	0.0208333	1008
16	rs118134072	A	T	0.0228175	1008
16	rs153090	G	A	0.421627	1008
16	rs1149419	C	A	0.883929	1008
16	rs153089	A	G	0.883929	1008
16	rs153088	G	C	0.925595	1008
16	rs2819632	G	T	0.882937	1008
16	rs2819631	A	G	0.882937	1008
16	rs1149418	T	A	0.0535714	1008
16	rs6498385	G	A	0.450397	1008
16	rs185192	A	T	0.420635	1008
16	rs11648487	C	G	0.452381	1008
16	rs28607043	T	G	0.43254	1008
16	rs79026167	C	T	0.0178571	1008
16	rs153095	A	G	0.94246	1008
16	rs12918496	C	A	0.43254	1008
16	rs153094	G	A	0.420635	1008
16	rs743657	C	T	0.46131	1008
16	rs28691684	C	T	0.43254	1008
16	rs80070403	G	A	0.0426587	1008
16	rs129123	C	T	0.0605159	1008
16	rs17832654	T	C	0.0188492	1008
16	rs75604948	G	T	0.0267857	1008
16	rs76197753	T	A	0.0257937	1008
16	rs9940177	A	G	0.43254	1008
16	rs150080	A	G	0.520833	1008
16	rs80244917	A	T	0.0277778	1008
16	rs150079	G	C	0.465278	1008
16	rs17243899	T	C	0.100198	1008
16	rs16961259	T	C	0.0912698	1008
16	rs1438701	C	T	0.0922619	1008
16	rs117633069	C	T	0.0436508	1008
16	rs71390326	C	T	0.0912698	1008
16	rs2550566	A	C	0.540675	1008
16	rs16961280	A	G	0.0912698	1008
16	rs150078	A	G	0.0882937	1008
16	rs150077	A	T	0.0376984	1008
16	rs147955727	G	A	0.031746	1008
16	rs150076	A	C	0.093254	1008
16	rs150075	A	G	0.177579	1008
16	rs153093	A	T	0.780754	1008
16	rs187533	T	C	0.0595238	1008
16	rs7194732	T	C	0.469246	1008
16	rs7190058	A	G	0.367063	1008
16	rs12925052	A	G	0.104167	1008
16	rs4781422	G	A	0.356151	1008
16	rs1898680	G	T	0.356151	1008
16	rs1898681	A	C	0.454365	1008
16	rs12934335	A	C	0.100198	1008
16	rs1438706	T	C	0.452381	1008
16	rs1438705	A	G	0.46131	1008
16	rs12934993	A	C	0.100198	1008
16	rs34059757	G	C	0.0982143	1008
16	rs153098	C	A	0.724206	1008
16	rs7185907	C	G	0.452381	1008
16	rs153097	C	T	0.0406746	1008
16	rs12930725	C	A	0.0982143	1008
16	rs4781423	C	T	0.449405	1008
16	rs928971	T	G	0.358135	1008
16	rs928972	T	C	0.46627	1008
16	rs12918029	C	T	0.0972222	1008
16	rs12918845	C	T	0.0982143	1008
16	rs71390327	A	G	0.100198	1008
16	rs1438704	C	A	0.454365	1008
16	rs916087	A	T	0.355159	1008
16	rs6498387	C	G	0.441468	1008
16	rs445244	T	A	0.264881	1008
16	rs11075184	A	G	0.459325	1008
16	rs422852	C	G	0.746032	1008
16	rs12928835	G	A	0.0992063	1008
16	rs8059579	G	A	0.451389	1008
16	rs4781424	T	C	0.366071	1008
16	rs4781425	A	G	0.362103	1008
16	rs7187632	G	A	0.462302	1008
16	rs35924714	A	G	0.462302	1008
16	rs72786645	G	A	0.359127	1008
16	rs8049091	A	G	0.462302	1008
16	rs8049110	A	G	0.462302	1008
16	rs6498393	C	T	0.46131	1008
16	rs6498394	A	T	0.46131	1008
16	rs8049342	C	T	0.462302	1008
16	rs8054294	T	G	0.462302	1008
16	rs12708766	C	T	0.462302	1008
16	rs4781426	C	T	0.46131	1008
16	rs4780510	A	T	0.467262	1008
16	rs7187511	T	C	0.468254	1008
16	rs7187533	T	C	0.468254	1008
16	rs2550565	A	G	0.468254	1008
16	rs2819692	G	A	0.359127	1008
16	rs35818265	A	G	0.468254	1008
16	rs35306247	C	T	0.468254	1008
16	rs2819688	A	G	0.467262	1008
16	rs2578579	C	G	0.467262	1008
16	rs2578580	T	C	0.467262	1008
16	rs2819687	G	C	0.467262	1008
16	rs10438542	A	G	0.357143	1008
16	rs203322	G	T	0.204365	1008
16	rs9674386	A	T	0.110119	1008
16	rs77735973	T	C	0.103175	1008
16	rs10438543	A	G	0.356151	1008
16	rs75033753	A	T	0.103175	1008
16	rs762780	T	C	0.469246	1008
16	rs58765988	G	A	0.0496032	1008
16	rs984811	A	G	0.732143	1008
16	rs4781429	A	G	0.46131	1008
16	rs13331224	C	T	0.104167	1008
16	rs13331427	C	T	0.104167	1008
16	rs9926866	T	C	0.104167	1008
16	rs420619	T	C	0.747024	1008
16	rs372941	C	T	0.282738	1008
16	rs395137	C	A	0.742063	1008
16	rs366242	A	G	0.742063	1008
16	rs2550563	T	C	0.352183	1008
16	rs149227	A	C	0.287698	1008
16	rs2550562	T	C	0.352183	1008
16	rs2819643	G	C	0.352183	1008
16	rs2550561	A	G	0.352183	1008
16	rs1438707	G	C	0.352183	1008
16	rs12922227	A	G	0.102183	1008
16	rs1438708	C	T	0.352183	1008
16	rs55878502	A	G	0.352183	1008
16	rs4781430	A	G	0.355159	1008
16	rs78265371	T	C	0.0575397	1008
16	rs4781431	G	C	0.353175	1008
16	rs149228	A	C	0.375992	1008
16	rs153077	A	C	0.747024	1008
16	rs4781432	T	A	0.352183	1008
16	rs4781433	G	A	0.352183	1008
16	rs6498397	T	C	0.354167	1008
16	rs6498398	C	T	0.354167	1008
16	rs8047055	G	T	0.354167	1008
16	rs59426483	G	A	0.35119	1008
16	rs60256156	T	C	0.355159	1008
16	rs7195991	C	A	0.352183	1008
16	rs59469891	C	T	0.0406746	1008
16	rs7197051	A	G	0.356151	1008
16	rs147380101	G	A	0.015873	1008
16	rs2098745	A	C	0.352183	1008
16	rs79714868	C	A	0.0238095	1008
16	rs114741543	A	G	0.0277778	1008
16	rs151027079	C	T	0.0863095	1008
16	rs16961369	C	A	0.290675	1008
16	rs35818065	G	T	0.162698	1008
16	rs34522947	T	C	0.16369	1008
16	rs403898	C	T	0.749008	1008
16	rs386013	C	T	0.743056	1008
16	rs369978	T	G	0.751984	1008
16	rs377027	C	G	0.750992	1008
16	rs410055	C	T	0.750992	1008
16	rs1149413	C	G	0.750992	1008
16	rs636844	A	T	0.321429	1008
16	rs436065	A	G	0.750992	1008
16	rs396357	A	G	0.750992	1008
16	rs436812	C	T	0.290675	1008
16	rs384061	A	G	0.291667	1008
16	rs1149412	A	G	0.291667	1008
16	rs1149411	C	A	0.75	1008
16	rs117816262	G	C	0.0277778	1008
16	rs2856620	T	C	0.366071	1008
16	rs1149410	A	G	0.750992	1008
16	rs407146	C	A	0.750992	1008
16	rs1149409	T	C	0.75496	1008
16	rs1149408	G	A	0.750992	1008
16	rs1149407	G	A	0.750992	1008
16	rs1149406	T	C	0.750992	1008
16	rs1149405	T	C	0.750992	1008
16	rs56289035	A	T	0.75	1008
16	rs387090	G	A	0.750992	1008
16	rs447922	C	G	0.750992	1008
16	rs395879	T	C	0.656746	1008
16	rs436339	A	G	0.657738	1008
16	rs415232	G	A	0.655754	1008
16	rs12930638	C	T	0.093254	1008
16	rs643670	T	C	0.660714	1008
16	rs591066	A	G	0.752976	1008
16	rs2819681	G	T	0.369048	1008
16	rs385140	G	T	0.643849	1008
16	rs431176	T	G	0.739087	1008
16	rs407593	G	A	0.280754	1008
16	rs400844	T	A	0.279762	1008
16	rs384971	T	C	0.485119	1008
16	rs204022	T	A	0.797619	1008
16	rs77237397	A	G	0.0238095	1008
16	rs204023	G	T	0.385913	1008
16	rs12932100	A	G	0.394841	1008
16	rs204024	A	C	0.791667	1008
16	rs76403603	C	G	0.0694444	1008
16	rs78313985	A	G	0.0694444	1008
16	rs4635326	G	A	0.337302	1008
16	rs204025	T	C	0.725198	1008
16	rs7204584	G	A	0.315476	1008
16	rs204026	G	C	0.723214	1008
16	rs204027	A	G	0.724206	1008
16	rs204028	C	T	0.72123	1008
16	rs204029	A	G	0.724206	1008
16	rs204030	G	A	0.300595	1008
16	rs204031	T	C	0.724206	1008
16	rs204032	G	A	0.723214	1008
16	rs8053943	A	G	0.350198	1008
16	rs1898685	G	A	0.205357	1008
16	rs2014956	C	T	0.275794	1008
16	rs1961448	T	G	0.208333	1008
16	rs169443	T	C	0.310516	1008
16	rs79466768	G	A	0.0684524	1008
16	rs2819641	T	C	0.276786	1008
16	rs2550560	C	T	0.276786	1008
16	rs2856621	G	A	0.206349	1008
16	rs58502776	C	T	0.0684524	1008
16	rs204033	G	A	0.305556	1008
16	rs55734996	G	A	0.209325	1008
16	rs16961449	C	T	0.277778	1008
16	rs204034	A	G	0.929563	1008
16	rs16961453	C	G	0.277778	1008
16	rs16961456	G	A	0.0684524	1008
16	rs16961458	C	A	0.280754	1008
16	rs4781437	A	T	0.281746	1008
16	rs4780511	G	A	0.281746	1008
16	rs4781438	G	A	0.281746	1008
16	rs112490622	T	C	0.282738	1008
16	rs11864853	G	C	0.281746	1008
16	rs153083	T	C	0.930556	1008
16	rs11865718	G	C	0.280754	1008
16	rs11862050	A	G	0.280754	1008
16	rs4386121	A	G	0.280754	1008
16	rs2578582	C	T	0.277778	1008
16	rs153084	A	G	0.931548	1008
16	rs57933157	G	A	0.212302	1008
16	rs2819682	A	C	0.281746	1008
16	rs2856624	T	G	0.281746	1008
16	rs2578583	G	A	0.280754	1008
16	rs7188910	C	T	0.313492	1008
16	rs2578584	G	T	0.279762	1008
16	rs16961475	C	G	0.0674603	1008
16	rs2578585	G	C	0.212302	1008
16	rs2819684	T	C	0.280754	1008
16	rs12598852	G	A	0.319444	1008
16	rs78747450	G	C	0.343254	1008
16	rs16961478	C	T	0.0605159	1008
16	rs11647787	G	A	0.321429	1008
16	rs4781439	C	T	0.200397	1008
16	rs80201559	C	G	0.0416667	1008
16	rs4780513	G	C	0.199405	1008
16	rs10521099	C	T	0.0615079	1008
16	rs2042416	G	A	0.203373	1008
16	rs149419033	G	A	0.00198413	1008
16	rs62027602	G	A	0.377976	1008
16	rs8048671	C	G	0.37996	1008
16	rs204036	C	T	0.337302	1008
16	rs204037	G	A	0.715278	1008
16	rs431089	T	C	0.923611	1008
16	rs2819685	G	C	0.257937	1008
16	rs67981434	G	A	0.0198413	1008
16	rs67525003	C	T	0.298611	1008
16	rs76951937	A	G	0.261905	1008
16	rs34522561	A	G	0.395833	1008
16	rs2214255	C	G	0.308532	1008
16	rs2521804	T	G	0.683532	1008
16	rs11644359	C	T	0.244048	1008
16	rs8045753	T	C	0.0992063	1008
16	rs2856625	C	T	0.00892857	1008
16	rs112531655	T	C	0.0248016	1008
16	rs12103085	G	T	0.0238095	1008
16	rs7192217	G	A	0.0238095	1008
16	rs6363	T	C	0.219246	1008
16	rs9938966	G	A	0.311508	1008
16	rs61064919	G	T	0.208333	1008
16	rs36035351	C	T	0.00198413	1008
16	rs76784085	G	A	0.0734127	1008
16	rs9302495	T	A	0.386905	1008
16	rs419008	T	C	0.640873	1008
16	rs2903251	C	T	0.376984	1008
16	rs16961532	A	C	0.0238095	1008
16	rs8054644	C	G	0.632937	1008
16	rs28542731	A	C	0.630952	1008
16	rs4780514	C	T	0.634921	1008
16	rs117849623	C	G	0.0515873	1008
16	rs4780515	T	G	0.775794	1008
16	rs75238659	G	A	0.185516	1008
16	rs36080936	C	A	0.191468	1008
16	rs11639570	C	T	0.474206	1008
16	rs4781440	G	A	0.474206	1008
16	rs12598319	A	G	0.0505952	1008
16	rs77624995	C	T	0.0248016	1008
16	rs6498399	T	C	0.489087	1008
16	rs6498400	T	G	0.489087	1008
16	rs7194260	C	T	0.424603	1008
16	rs28583411	C	T	0.412698	1008
16	rs4781441	C	G	0.451389	1008
16	rs7194266	G	C	0.41369	1008
16	rs8059366	T	C	0.412698	1008
16	rs17175665	C	A	0.00892857	1008
16	rs143174500	G	A	0.298611	1008
16	rs55764394	G	A	0.00892857	1008
16	rs12445437	T	C	0.0277778	1008
16	rs11861824	T	C	0.422619	1008
16	rs6498401	C	T	0.422619	1008
16	rs28557183	G	A	0.422619	1008
16	rs2214254	C	T	0.422619	1008
16	rs16961540	A	T	0.411706	1008
16	rs78178451	T	C	0.0486111	1008
16	rs116970234	C	A	0.0267857	1008
16	rs117295811	T	C	0.0238095	1008
16	rs190891795	C	A	0.014881	1008
16	rs10492781	C	T	0.00892857	1008
16	rs6498403	T	G	0.44246	1008
16	rs4306495	A	T	0.44246	1008
16	rs2866322	G	T	0.44246	1008
16	rs2866323	A	G	0.433532	1008
16	rs714718	C	T	0.44246	1008
16	rs721664	G	C	0.414683	1008
16	rs721665	C	T	0.414683	1008
16	rs1468190	T	C	0.44246	1008
16	rs11863059	G	A	0.00892857	1008
16	rs72788319	A	G	0.40377	1008
16	rs2106779	A	G	0.414683	1008
16	rs11863466	C	T	0.00892857	1008
16	rs2158070	C	T	0.414683	1008
16	rs111218241	C	G	0.00892857	1008
16	rs11864580	C	T	0.410714	1008
16	rs11861471	T	C	0.414683	1008
16	rs2521802	G	A	0.414683	1008
16	rs2819703	C	G	0.414683	1008
16	rs1468189	G	T	0.414683	1008
16	rs1859057	C	G	0.414683	1008
16	rs11649112	G	A	0.225198	1008
16	rs2214253	T	G	0.414683	1008
16	rs17261077	A	C	0.0277778	1008
16	rs757054	G	A	0.414683	1008
16	rs2010289	T	C	0.414683	1008
16	rs886248	C	T	0.44246	1008
16	rs886247	G	T	0.00793651	1008
16	rs886246	C	T	0.44246	1008
16	rs4461059	T	C	0.465278	1008
16	rs4781443	C	T	0.383929	1008
16	rs188587785	A	C	0.014881	1008
16	rs9302496	A	G	0.0267857	1008
16	rs9931129	G	A	0.416667	1008
16	rs7186876	G	A	0.46627	1008
16	rs115871525	G	A	0.0486111	1008
16	rs185591500	T	C	0.014881	1008
16	rs16961600	A	G	0.384921	1008
16	rs7195552	A	C	0.469246	1008
16	rs12232403	T	C	0.468254	1008
16	rs17176182	A	C	0.0267857	1008
16	rs2521801	T	C	0.0347222	1008
16	rs4780516	A	G	0.0267857	1008
16	rs17261392	T	C	0.0267857	1008
16	rs2819695	A	G	0.0357143	1008
16	rs118067394	A	G	0.0634921	1008
16	rs116906403	A	G	0.0486111	1008
16	rs2521800	T	C	0.0357143	1008
16	rs34621967	T	C	0.401786	1008
16	rs2866324	T	C	0.0267857	1008
16	rs7187663	A	T	0.718254	1008
16	rs11860101	A	T	0.0357143	1008
16	rs62027636	G	C	0.0357143	1008
16	rs11646840	G	A	0.456349	1008
16	rs2106778	T	C	0.487103	1008
16	rs2106777	T	C	0.518849	1008
16	rs73509242	A	G	0.00892857	1008
16	rs62027637	A	G	0.0267857	1008
16	rs78896404	T	C	0.0267857	1008
16	rs9930759	C	A	0.387897	1008
16	rs7186399	T	A	0.47123	1008
16	rs2819702	G	A	0.469246	1008
16	rs117751214	G	A	0.014881	1008
16	rs78409560	C	T	0.0367063	1008
16	rs2521798	A	G	0.00694444	1008
16	rs13333706	G	T	0.387897	1008
16	rs2819701	G	A	0.00694444	1008
16	rs9932004	G	C	0.0833333	1008
16	rs11641476	T	C	0.392857	1008
16	rs148406082	G	C	0.0297619	1008
16	rs7185853	A	G	0.6875	1008
16	rs67735303	C	G	0.00694444	1008
16	rs143696938	T	C	0.00992063	1008
16	rs28703206	G	A	0.46627	1008
16	rs8045971	T	C	0.0505952	1008
16	rs12444369	C	G	0.0287698	1008
16	rs6498404	G	A	0.458333	1008
16	rs147911669	G	T	0.0208333	1008
16	rs729876	T	C	0.00694444	1008
16	rs142873259	G	A	0.0267857	1008
16	rs116909680	C	T	0.031746	1008
16	rs4999991	T	C	0.00595238	1008
16	rs9888948	C	T	0.359127	1008
16	rs77390611	C	G	0.0248016	1008
16	rs2214252	C	G	0.132937	1008
16	rs185061377	G	A	0.0138889	1008
16	rs2903252	C	T	0.363095	1008
16	rs886244	C	T	0.361111	1008
16	rs118115760	C	T	0.0267857	1008
16	rs9940247	G	C	0.505952	1008
16	rs140148099	T	C	0.0615079	1008
16	rs2819699	A	T	0.511905	1008
16	rs2819700	A	G	0.512897	1008
16	rs9921426	A	G	0.00496032	1008
16	rs4781444	G	A	0.361111	1008
16	rs9926383	T	A	0.360119	1008
16	rs2819693	A	C	0.499008	1008
16	rs8047600	C	A	0.360119	1008
16	rs929222	G	C	0.498016	1008
16	rs11075188	G	A	0.502976	1008
16	rs4780517	A	G	0.505952	1008
16	rs11648837	G	A	0.373016	1008
16	rs12923857	T	C	0.374008	1008
16	rs12443738	G	T	0.12996	1008
16	rs4781446	T	A	0.119048	1008
16	rs188032272	G	A	0.0287698	1008
16	rs62027641	G	A	0.12004	1008
16	rs28695940	C	T	0.119048	1008
16	rs35029439	G	T	0.209325	1008
16	rs176077	C	T	0.497024	1008
16	rs1634292	T	A	0.498016	1008
16	rs1634291	A	G	0.498016	1008
16	rs176076	C	T	0.496032	1008
16	rs145624162	C	T	0.0406746	1008
16	rs176075	G	A	0.497024	1008
16	rs176074	T	A	0.497024	1008
16	rs176073	C	T	0.614087	1008
16	rs2866325	G	A	0.217262	1008
16	rs176072	G	A	0.503968	1008
16	rs176071	A	C	0.500992	1008
16	rs117867407	A	C	0.0426587	1008
16	rs59381943	A	G	0.00496032	1008
16	rs176070	T	G	0.623016	1008
16	rs6362	A	G	0.625992	1008
16	rs12448203	G	T	0.117063	1008
16	rs142460983	G	A	0.0208333	1008
16	rs151245550	A	T	0.0535714	1008
16	rs11640195	G	A	0.500992	1008
16	rs58093903	T	C	0.118056	1008
16	rs12921163	G	A	0.624008	1008
16	rs12922570	C	T	0.624008	1008
16	rs12927171	A	G	0.625992	1008
16	rs12926625	C	T	0.483135	1008
16	rs12927696	A	G	0.624008	1008
16	rs62027645	T	C	0.625	1008
16	rs67505493	C	G	0.00496032	1008
16	rs55671657	T	G	0.291667	1008
16	rs1015431	C	A	0.486111	1008
16	rs8061642	A	C	0.625992	1008
16	rs16961706	C	G	0.00496032	1008
16	rs79244767	C	T	0.132937	1008
16	rs16961707	A	G	0.137897	1008
16	rs16961710	C	T	0.00595238	1008
16	rs16961712	A	G	0.00496032	1008
16	rs78521537	T	C	0.0109127	1008
16	rs16961717	C	T	0.00496032	1008
16	rs66484745	T	G	0.00496032	1008
16	rs1988632	G	T	0.513889	1008
16	rs1988633	T	C	0.819444	1008
16	rs62029871	G	A	0.18254	1008
16	rs12446852	A	T	0.18254	1008
16	rs1002970	G	C	0.185516	1008
16	rs8044488	A	C	0.184524	1008
16	rs118123300	T	C	0.0416667	1008
16	rs11075189	T	C	0.785714	1008
16	rs11641205	G	A	0.784722	1008
16	rs11646865	A	G	0.785714	1008
16	rs140756356	A	C	0.0327381	1008
16	rs16961749	T	C	0.184524	1008
16	rs2214188	A	G	0.18254	1008
16	rs12598965	A	G	0.779762	1008
16	rs7189350	C	T	0.968254	1008
16	rs965299	C	T	0.968254	1008
16	rs7200108	T	C	0.186508	1008
16	rs2158016	T	G	0.968254	1008
16	rs1987874	C	T	0.781746	1008
16	rs79585316	T	C	0.186508	1008
16	rs77274126	T	C	0.186508	1008
16	rs1118517	T	G	0.968254	1008
16	rs4781448	C	G	0.968254	1008
16	rs17262864	G	A	0.186508	1008
16	rs62029872	C	A	0.186508	1008
16	rs6498406	G	A	0.968254	1008
16	rs62029873	G	A	0.186508	1008
16	rs2188739	C	G	0.968254	1008
16	rs2188738	C	T	0.968254	1008
16	rs17177820	G	T	0.186508	1008
16	rs2188737	C	T	0.968254	1008
16	rs12448427	C	T	0.0505952	1008
16	rs721304	C	G	0.968254	1008
16	rs78924092	G	T	0.0446429	1008
16	rs739590	T	A	0.186508	1008
16	rs739589	A	C	0.186508	1008
16	rs7189733	A	C	0.968254	1008
16	rs7194816	T	C	0.968254	1008
16	rs7199651	T	G	0.968254	1008
16	rs7199849	T	G	0.96627	1008
16	rs141904358	T	C	0.0406746	1008
16	rs7199161	G	A	0.781746	1008
16	rs62029874	G	A	0.186508	1008
16	rs28798247	T	C	0.962302	1008
16	rs139734648	G	A	0.0357143	1008
16	rs12934312	G	T	0.183532	1008
16	rs12934317	G	C	0.18254	1008
16	rs182324463	G	T	0.186508	1008
16	rs113166688	T	C	0.593254	1008
16	rs57700676	G	A	0.186508	1008
16	rs60977981	G	A	0.1875	1008
16	rs145489684	A	T	0.0535714	1008
16	rs74010962	C	A	0.047619	1008
16	rs9745380	T	C	0.968254	1008
16	rs756981	A	G	0.968254	1008
16	rs62029878	C	T	0.186508	1008
16	rs62029879	C	T	0.186508	1008
16	rs2866327	A	G	0.968254	1008
16	rs4781450	G	A	0.779762	1008
16	rs9933204	A	G	0.781746	1008
16	rs8043808	G	A	0.781746	1008
16	rs8045880	A	G	0.781746	1008
16	rs1858993	G	A	0.781746	1008
16	rs1858992	C	T	0.588294	1008
16	rs1018891	G	A	0.968254	1008
16	rs28372154	C	T	0.189484	1008
16	rs16961800	A	G	0.186508	1008
16	rs16961803	C	T	0.186508	1008
16	rs7203476	G	A	0.186508	1008
16	rs7500393	T	C	0.968254	1008
16	rs7499377	G	A	0.373016	1008
16	rs7499665	A	G	0.968254	1008
16	rs4488432	G	A	0.968254	1008
16	rs141786954	G	A	0.030754	1008
16	rs76034422	G	A	0.200397	1008
16	rs2903303	T	A	0.968254	1008
16	rs2866471	A	G	0.967262	1008
16	rs4781452	A	G	0.374008	1008
16	rs79015234	T	C	0.0248016	1008
16	rs9932946	A	G	0.968254	1008
16	rs1557722	C	T	0.968254	1008
16	rs142088314	G	T	0.030754	1008
16	rs8053751	G	A	0.582341	1008
16	rs2023769	T	C	0.968254	1008
16	rs2023768	G	A	0.967262	1008
16	rs886218	T	C	0.968254	1008
16	rs1468172	T	G	0.968254	1008
16	rs57217889	T	G	0.19246	1008
16	rs1468171	C	T	0.967262	1008
16	rs16961829	G	C	0.19246	1008
16	rs78711479	T	A	0.00694444	1008
16	rs2051741	G	A	0.968254	1008
16	rs62029901	G	A	0.380952	1008
16	rs2051740	G	A	0.58631	1008
16	rs2051739	T	C	0.968254	1008
16	rs2051738	T	C	0.53869	1008
16	rs61538414	G	A	0.376984	1008
16	rs77225405	C	T	0.186508	1008
16	rs8057366	G	A	0.967262	1008
16	rs72771624	C	A	0.186508	1008
16	rs8058849	C	G	0.967262	1008
16	rs59230991	C	T	0.377976	1008
16	rs6498408	G	A	0.967262	1008
16	rs7191416	A	G	0.968254	1008
16	rs3803619	C	A	0.967262	1008
16	rs2106678	T	C	0.967262	1008
16	rs2158017	T	C	0.583333	1008
16	rs58128343	A	G	0.0863095	1008
16	rs4781453	G	C	0.383929	1008
16	rs9796850	C	A	0.37996	1008
16	rs7195951	A	G	0.589286	1008
16	rs12446115	C	T	0.193452	1008
16	rs34533306	C	T	0.579365	1008
16	rs12325165	A	G	0.968254	1008
16	rs13337653	G	T	0.967262	1008
16	rs58374387	G	A	0.377976	1008
16	rs57943959	T	G	0.191468	1008
16	rs8045427	A	C	0.967262	1008
16	rs62028634	C	T	0.378968	1008
16	rs13335881	A	C	0.967262	1008
16	rs8044617	G	A	0.968254	1008
16	rs150352741	C	A	0.077381	1008
16	rs7192008	G	A	0.967262	1008
16	rs4781454	A	G	0.968254	1008
16	rs4781455	G	C	0.968254	1008
16	rs141498822	A	G	0.0248016	1008
16	rs72771636	G	T	0.189484	1008
16	rs2078954	C	T	0.968254	1008
16	rs7204032	G	C	0.193452	1008
16	rs2007923	T	C	0.968254	1008
16	rs1557721	T	C	0.967262	1008
16	rs1158860	T	C	0.967262	1008
16	rs6498410	A	G	0.968254	1008
16	rs4781456	G	A	0.575397	1008
16	rs4781457	A	G	0.968254	1008
16	rs72771642	A	T	0.194444	1008
16	rs72771643	A	C	0.194444	1008
16	rs79407150	G	A	0.0218254	1008
16	rs72771644	A	G	0.189484	1008
16	rs72771646	G	C	0.189484	1008
16	rs11640680	C	G	0.383929	1008
16	rs4781458	A	G	0.587302	1008
16	rs1989863	C	T	0.58631	1008
16	rs11862742	A	G	0.196429	1008
16	rs734826	A	C	0.633929	1008
16	rs8049989	A	C	0.968254	1008
16	rs72771649	C	G	0.19246	1008
16	rs9925642	C	T	0.18254	1008
16	rs12448497	A	G	0.179563	1008
16	rs117387879	C	T	0.0585317	1008
16	rs7202105	G	C	0.179563	1008
16	rs149659802	T	A	0.014881	1008
16	rs9930694	G	A	0.543651	1008
16	rs4781459	A	C	0.777778	1008
16	rs57174503	A	G	0.201389	1008
16	rs4781460	C	T	0.75496	1008
16	rs4781461	A	G	0.794643	1008
16	rs11641181	A	G	0.237103	1008
16	rs4781462	T	G	0.516865	1008
16	rs4781463	G	A	0.802579	1008
16	rs4781464	T	C	0.511905	1008
16	rs4781465	C	T	0.137897	1008
16	rs4781466	G	A	0.137897	1008
16	rs78715188	G	A	0.0367063	1008
16	rs74445379	G	A	0.138889	1008
16	rs9922017	C	T	0.371032	1008
16	rs118132823	T	C	0.0357143	1008
16	rs8044236	G	T	0.661706	1008
16	rs11641902	T	C	0.371032	1008
16	rs117797675	A	T	0.0327381	1008
16	rs78436986	T	C	0.0367063	1008
16	rs150350410	C	T	0.0654762	1008
16	rs4781467	G	A	0.501984	1008
16	rs7193022	G	A	0.503968	1008
16	rs4781468	C	A	0.364087	1008
16	rs56153775	G	A	0.0486111	1008
16	rs191713673	C	A	0.00892857	1008
16	rs11075193	C	A	0.0505952	1008
16	rs8050603	G	A	0.806548	1008
16	rs8051964	C	A	0.806548	1008
16	rs8052750	A	G	0.806548	1008
16	rs8052894	A	G	0.806548	1008
16	rs9937131	A	C	0.801587	1008
16	rs9926098	G	A	0.804563	1008
16	rs12597730	C	T	0.806548	1008
16	rs12597734	C	T	0.806548	1008
16	rs9921892	A	C	0.803571	1008
16	rs78865075	C	T	0.139881	1008
16	rs12598351	C	G	0.367063	1008
16	rs12596589	T	C	0.367063	1008
16	rs1468173	G	T	0.801587	1008
16	rs8049029	C	G	0.801587	1008
16	rs80041025	T	G	0.366071	1008
16	rs2866474	T	C	0.806548	1008
16	rs2866475	A	G	0.806548	1008
16	rs4780519	G	A	0.806548	1008
16	rs11649219	C	T	0.806548	1008
16	rs11645327	T	G	0.806548	1008
16	rs71390339	G	A	0.0515873	1008
16	rs2903304	T	G	0.806548	1008
16	rs7204469	A	G	0.806548	1008
16	rs7191159	T	G	0.806548	1008
16	rs7191163	T	C	0.806548	1008
16	rs4781469	T	C	0.806548	1008
16	rs4781470	C	T	0.806548	1008
16	rs11075194	A	G	0.300595	1008
16	rs12447729	T	C	0.806548	1008
16	rs12447179	A	G	0.806548	1008
16	rs2866476	C	G	0.810516	1008
16	rs2866477	A	G	0.810516	1008
16	rs2866478	C	A	0.800595	1008
16	rs2903305	A	G	0.808532	1008
16	rs2018463	G	C	0.80754	1008
16	rs973463	A	C	0.80754	1008
16	rs13332161	G	A	0.369048	1008
16	rs11647297	C	A	0.805556	1008
16	rs11647304	C	G	0.805556	1008
16	rs2188742	T	C	0.047619	1008
16	rs9989390	A	C	0.291667	1008
16	rs2866479	C	T	0.804563	1008
16	rs11075195	A	T	0.805556	1008
16	rs11075196	T	C	0.519841	1008
16	rs141841770	A	G	0.0128968	1008
16	rs7191205	A	T	0.805556	1008
16	rs4781471	A	G	0.372024	1008
16	rs9989415	A	G	0.287698	1008
16	rs2866480	G	A	0.806548	1008
16	rs4781472	A	G	0.145833	1008
16	rs17179855	G	C	0.285714	1008
16	rs9921108	A	T	0.517857	1008
16	rs2097696	A	G	0.805556	1008
16	rs77765575	G	A	0.0128968	1008
16	rs12935245	G	A	0.286706	1008
16	rs73519196	G	A	0.145833	1008
16	rs77315546	T	G	0.00892857	1008
16	rs13336109	C	T	0.516865	1008
16	rs79071457	T	A	0.106151	1008
16	rs60378429	C	T	0.497024	1008
16	rs7193707	C	A	0.310516	1008
16	rs7199289	T	C	0.310516	1008
16	rs12708770	A	G	0.309524	1008
16	rs12708771	C	T	0.310516	1008
16	rs9929297	T	C	0.310516	1008
16	rs149001102	A	C	0.0248016	1008
16	rs9936394	G	A	0.310516	1008
16	rs4781473	G	A	0.496032	1008
16	rs13338620	C	A	0.49504	1008
16	rs138059957	C	T	0.0347222	1008
16	rs12919223	T	C	0.311508	1008
16	rs12933565	A	G	0.310516	1008
16	rs4781474	G	T	0.805556	1008
16	rs9939995	C	T	0.311508	1008
16	rs9934515	T	A	0.806548	1008
16	rs4781476	G	A	0.805556	1008
16	rs11646405	T	G	0.310516	1008
16	rs4781477	A	T	0.496032	1008
16	rs4781478	G	A	0.806548	1008
16	rs4781479	T	A	0.498016	1008
16	rs13330143	G	A	0.497024	1008
16	rs13330450	C	T	0.497024	1008
16	rs11643610	G	A	0.497024	1008
16	rs13339196	A	G	0.497024	1008
16	rs34390718	C	T	0.00198413	1008
16	rs2097695	C	A	0.761905	1008
16	rs9302498	A	G	0.803571	1008
16	rs12925619	T	C	0.803571	1008
16	rs12446796	G	A	0.803571	1008
16	rs146925762	T	C	0.0347222	1008
16	rs35948927	G	T	0.0426587	1008
16	rs11646588	G	A	0.255952	1008
16	rs34601537	G	A	0.0426587	1008
16	rs4781480	T	C	0.803571	1008
16	rs9302499	G	T	0.255952	1008
16	rs4781481	T	A	0.147817	1008
16	rs149984351	A	C	0.0188492	1008
16	rs9302500	C	G	0.256944	1008
16	rs999602	C	T	0.0426587	1008
16	rs4780520	C	T	0.50496	1008
16	rs1005130	G	A	0.803571	1008
16	rs12931067	C	A	0.255952	1008
16	rs11075197	G	A	0.255952	1008
16	rs11075198	C	G	0.255952	1008
16	rs1001937	G	C	0.298611	1008
16	rs11643580	A	G	0.255952	1008
16	rs7202837	G	C	0.0426587	1008
16	rs9921118	C	G	0.50496	1008
16	rs12935001	G	A	0.0426587	1008
16	rs1858994	T	C	0.356151	1008
16	rs756986	C	T	0.803571	1008
16	rs756985	C	T	0.803571	1008
16	rs116918983	C	T	0.0238095	1008
16	rs186024719	G	A	0.014881	1008
16	rs149811479	C	A	0.0267857	1008
16	rs6498412	C	T	0.296627	1008
16	rs2188741	C	G	0.511905	1008
16	rs11645293	G	A	0.511905	1008
16	rs4780521	A	C	0.809524	1008
16	rs4781482	A	G	0.809524	1008
16	rs7192146	C	T	0.296627	1008
16	rs12444963	C	T	0.0426587	1008
16	rs9925937	G	A	0.353175	1008
16	rs756984	A	G	0.808532	1008
16	rs118035099	A	T	0.0327381	1008
16	rs756983	A	G	0.301587	1008
16	rs756982	T	C	0.805556	1008
16	rs7184709	A	T	0.301587	1008
16	rs7189760	T	C	0.301587	1008
16	rs9924830	A	G	0.301587	1008
16	rs79612412	G	A	0.210317	1008
16	rs9673437	A	G	0.301587	1008
16	rs146420889	T	C	0.0119048	1008
16	rs76532666	G	C	0.0922619	1008
16	rs4781483	A	C	0.154762	1008
16	rs7200375	G	A	0.210317	1008
16	rs12934506	C	G	0.0912698	1008
16	rs12935565	A	G	0.0912698	1008
16	rs17180814	G	A	0.152778	1008
16	rs12934151	G	C	0.0912698	1008
16	rs7185395	C	A	0.301587	1008
16	rs78385177	G	A	0.152778	1008
16	rs1034623	C	T	0.797619	1008
16	rs1034622	C	A	0.301587	1008
16	rs7186403	C	T	0.302579	1008
16	rs17180888	T	C	0.0912698	1008
16	rs76008915	G	T	0.210317	1008
16	rs11648498	T	C	0.696429	1008
16	rs11642207	C	T	0.696429	1008
16	rs78920949	G	A	0.212302	1008
16	rs4781484	G	A	0.90873	1008
16	rs142528417	G	C	0.0128968	1008
16	rs117823607	A	G	0.0525794	1008
16	rs79286476	T	C	0.154762	1008
16	rs77138637	T	G	0.212302	1008
16	rs147153904	C	G	0.0198413	1008
16	rs77731222	G	A	0.208333	1008
16	rs12445961	T	C	0.155754	1008
16	rs11648829	C	G	0.34623	1008
16	rs11645131	T	C	0.047619	1008
16	rs2188744	G	A	0.909722	1008
16	rs2188743	G	A	0.910714	1008
16	rs17266222	G	A	0.19246	1008
16	rs2214189	T	C	0.909722	1008
16	rs9788787	G	T	0.909722	1008
16	rs9788886	A	G	0.212302	1008
16	rs16961989	T	A	0.350198	1008
16	rs35801842	C	G	0.15377	1008
16	rs11075199	G	T	0.909722	1008
16	rs10852366	C	T	0.701389	1008
16	rs78918436	C	T	0.15377	1008
16	rs17266362	G	C	0.154762	1008
16	rs2040381	T	C	0.90873	1008
16	rs79180713	C	T	0.208333	1008
16	rs75218832	G	A	0.208333	1008
16	rs16961992	A	G	0.21131	1008
16	rs4781485	G	A	0.90873	1008
16	rs9938522	A	T	0.75496	1008
16	rs9940690	T	A	0.347222	1008
16	rs2866482	C	T	0.200397	1008
16	rs2866483	A	G	0.200397	1008
16	rs2866484	T	C	0.90873	1008
16	rs9930534	C	T	0.347222	1008
16	rs12600288	A	G	0.347222	1008
16	rs17266493	T	C	0.15377	1008
16	rs11863151	C	G	0.347222	1008
16	rs16961998	G	A	0.208333	1008
16	rs62030179	C	T	0.200397	1008
16	rs4781487	A	G	0.338294	1008
16	rs113059107	G	A	0.046627	1008
16	rs4781488	T	C	0.147817	1008
16	rs28634589	A	G	0.565476	1008
16	rs28631167	C	G	0.352183	1008
16	rs4781489	C	T	0.147817	1008
16	rs4781490	G	A	0.33631	1008
16	rs9939898	C	T	0.352183	1008
16	rs55980182	C	G	0.188492	1008
16	rs1235771	C	T	0.980159	1008
16	rs59891255	G	C	0.335317	1008
16	rs1235770	A	G	0.0357143	1008
16	rs16962009	G	C	0.683532	1008
16	rs1235769	A	G	0.980159	1008
16	rs80224729	T	C	0.209325	1008
16	rs6498413	C	G	0.1875	1008
16	rs6498414	G	C	0.183532	1008
16	rs6498415	T	C	0.396825	1008
16	rs8060409	C	G	0.1875	1008
16	rs8044088	C	T	0.395833	1008
16	rs9925592	T	C	0.396825	1008
16	rs9925850	A	G	0.396825	1008
16	rs8050865	C	G	0.396825	1008
16	rs57029522	T	A	0.396825	1008
16	rs8051802	A	G	0.396825	1008
16	rs79274111	A	G	0.0654762	1008
16	rs57036036	T	C	0.396825	1008
16	rs117314718	G	A	0.0525794	1008
16	rs6498417	A	G	0.396825	1008
16	rs6498418	A	G	0.396825	1008
16	rs9932015	A	T	0.396825	1008
16	rs8063810	A	C	0.396825	1008
16	rs8046797	C	A	0.189484	1008
16	rs76914846	A	G	0.207341	1008
16	rs1981453	C	T	0.412698	1008
16	rs11865401	T	G	0.395833	1008
16	rs11866333	T	C	0.394841	1008
16	rs1986070	G	A	0.394841	1008
16	rs1013040	C	A	0.186508	1008
16	rs916068	C	G	0.394841	1008
16	rs916069	G	A	0.395833	1008
16	rs916070	A	G	0.394841	1008
16	rs717212	C	T	0.206349	1008
16	rs2078548	A	G	0.394841	1008
16	rs78082546	G	T	0.0347222	1008
16	rs62030197	T	A	0.177579	1008
16	rs76882602	C	A	0.0128968	1008
16	rs28541889	C	T	0.178571	1008
16	rs6498419	C	T	0.179563	1008
16	rs13331782	G	A	0.177579	1008
16	rs8052774	A	G	0.179563	1008
16	rs8050988	G	A	0.179563	1008
16	rs79793449	T	G	0.207341	1008
16	rs9939135	A	G	0.40873	1008
16	rs7197174	G	C	0.046627	1008
16	rs9939222	A	G	0.411706	1008
16	rs11648953	A	G	0.364087	1008
16	rs59276485	T	C	0.386905	1008
16	rs9931516	C	T	0.944444	1008
16	rs62030199	A	G	0.0218254	1008
16	rs16962113	C	T	0.386905	1008
16	rs58361428	T	A	0.179563	1008
16	rs8046577	G	A	0.179563	1008
16	rs17273968	T	G	0.179563	1008
16	rs7200899	T	C	0.40873	1008
16	rs60853255	C	T	0.180556	1008
16	rs11647961	C	G	0.046627	1008
16	rs62030202	G	A	0.179563	1008
16	rs76579655	C	T	0.206349	1008
16	rs11863010	A	G	0.387897	1008
16	rs75642359	T	C	0.031746	1008
16	rs9889096	T	G	0.200397	1008
16	rs9922475	G	A	0.350198	1008
16	rs4780523	T	C	0.969246	1008
16	rs369178434	C	T	0.0188492	1008
16	rs10852367	T	C	0.959325	1008
16	rs117949123	T	C	0.0605159	1008
16	rs12596711	G	A	0.21627	1008
16	rs12599711	T	C	0.21627	1008
16	rs12599718	T	G	0.0128968	1008
16	rs2157022	C	G	0.97123	1008
16	rs7199581	A	G	0.97123	1008
16	rs62030204	A	C	0.22123	1008
16	rs7199302	C	A	0.22123	1008
16	rs12708772	T	C	0.75	1008
16	rs1970767	C	T	0.96131	1008
16	rs147159127	G	C	0.167659	1008
16	rs74946369	T	G	0.167659	1008
16	rs117386234	C	G	0.0228175	1008
16	rs117739288	G	T	0.0228175	1008
16	rs12598524	A	G	0.22123	1008
16	rs11859355	G	A	0.360119	1008
16	rs9937842	T	G	0.360119	1008
16	rs9925478	C	G	0.357143	1008
16	rs35899517	A	G	0.438492	1008
16	rs10521096	C	T	0.438492	1008
16	rs10492776	A	C	0.357143	1008
16	rs56247127	A	G	0.360119	1008
16	rs4781494	G	C	0.97123	1008
16	rs4781495	G	C	0.4375	1008
16	rs13330735	T	A	0.360119	1008
16	rs13330778	T	C	0.360119	1008
16	rs13339654	A	G	0.360119	1008
16	rs13330788	T	G	0.164683	1008
16	rs191378576	G	A	0.0178571	1008
16	rs11859054	A	G	0.360119	1008
16	rs2157023	C	T	0.435516	1008
16	rs2157024	A	G	0.436508	1008
16	rs11864022	C	A	0.357143	1008
16	rs78867626	C	T	0.0277778	1008
16	rs62030206	G	C	0.0119048	1008
16	rs1041863	T	C	0.435516	1008
16	rs2226995	C	G	0.0119048	1008
16	rs1013330	G	A	0.359127	1008
16	rs1013331	C	A	0.359127	1008
16	rs145211873	A	T	0.22123	1008
16	rs28437770	A	G	0.359127	1008
16	rs16962129	G	A	0.0119048	1008
16	rs28501162	C	A	0.359127	1008
16	rs143455267	A	G	0.0297619	1008
16	rs13338621	G	T	0.360119	1008
16	rs9921617	G	A	0.360119	1008
16	rs9934874	T	A	0.360119	1008
16	rs11641984	A	G	0.436508	1008
16	rs16962153	A	G	0.360119	1008
16	rs16962155	A	G	0.360119	1008
16	rs75480054	T	C	0.0674603	1008
16	rs75068552	G	C	0.164683	1008
16	rs56245004	G	A	0.219246	1008
16	rs16962157	T	C	0.166667	1008
16	rs138119182	A	G	0.0347222	1008
16	rs147263917	T	C	0.015873	1008
16	rs8059308	C	T	0.164683	1008
16	rs9940829	A	T	0.362103	1008
16	rs2157025	T	G	0.177579	1008
16	rs1547403	G	A	0.362103	1008
16	rs11645390	C	T	0.266865	1008
16	rs1547404	C	G	0.362103	1008
16	rs4781497	G	C	0.167659	1008
16	rs16962161	A	G	0.362103	1008
16	rs11646516	G	A	0.0515873	1008
16	rs16962168	T	A	0.362103	1008
16	rs1547405	A	G	0.359127	1008
16	rs143190894	T	C	0.0128968	1008
16	rs13333495	A	G	0.362103	1008
16	rs4781498	G	A	0.165675	1008
16	rs8056164	G	T	0.264881	1008
16	rs11075202	G	A	0.21627	1008
16	rs13330029	C	T	0.361111	1008
16	rs13338837	A	T	0.361111	1008
16	rs13333934	C	A	0.795635	1008
16	rs13330249	T	C	0.361111	1008
16	rs16962190	G	C	0.361111	1008
16	rs72773529	T	C	0.361111	1008
16	rs997593	A	G	0.00992063	1008
16	rs998231	G	A	0.434524	1008
16	rs998232	G	C	0.793651	1008
16	rs12447229	G	A	0.168651	1008
16	rs2213264	C	T	0.429563	1008
16	rs8047919	G	T	0.167659	1008
16	rs2226996	A	G	0.429563	1008
16	rs11646275	G	A	0.266865	1008
16	rs9935197	C	A	0.371032	1008
16	rs9934680	G	A	0.371032	1008
16	rs78456650	G	T	0.165675	1008
16	rs9937615	C	G	0.97123	1008
16	rs9929990	T	C	0.550595	1008
16	rs9927913	A	T	0.179563	1008
16	rs9930242	T	C	0.179563	1008
16	rs76693260	G	T	0.161706	1008
16	rs16962221	G	A	0.374008	1008
16	rs8046639	A	C	0.550595	1008
16	rs8046788	A	T	0.166667	1008
16	rs74009023	C	G	0.166667	1008
16	rs28371844	G	A	0.166667	1008
16	rs2903306	A	G	0.540675	1008
16	rs4595785	A	G	0.540675	1008
16	rs8055688	G	T	0.96131	1008
16	rs2903307	T	C	0.96131	1008
16	rs62030248	C	T	0.102183	1008
16	rs9928897	C	T	0.165675	1008
16	rs62030249	A	G	0.0119048	1008
16	rs2866485	T	G	0.53869	1008
16	rs58645304	A	G	0.373016	1008
16	rs2105839	A	T	0.53869	1008
16	rs12929346	T	C	0.422619	1008
16	rs2866486	C	G	0.53869	1008
16	rs9921860	G	A	0.374008	1008
16	rs743655	C	A	0.534722	1008
16	rs743656	G	A	0.166667	1008
16	rs11646812	A	T	0.422619	1008
16	rs9888835	C	T	0.165675	1008
16	rs9924884	G	A	0.0902778	1008
16	rs9302502	T	C	0.373016	1008
16	rs9940933	T	C	0.165675	1008
16	rs7194750	A	T	0.96131	1008
16	rs7195117	A	G	0.685516	1008
16	rs7185053	A	C	0.97123	1008
16	rs4309380	C	T	0.368056	1008
16	rs928962	A	G	0.457341	1008
16	rs2226997	C	T	0.18254	1008
16	rs928963	C	A	0.456349	1008
16	rs928964	C	T	0.445437	1008
16	rs9924758	G	C	0.991071	1008
16	rs9927218	G	A	0.537698	1008
16	rs7197159	C	T	0.444444	1008
16	rs2866487	A	G	0.982143	1008
16	rs4436764	G	A	0.537698	1008
16	rs7192468	A	T	0.267857	1008
16	rs72773536	A	G	0.176587	1008
16	rs4780524	C	T	0.174603	1008
16	rs79857936	T	C	0.159722	1008
16	rs117634001	C	T	0.0396825	1008
16	rs10492775	T	C	0.162698	1008
16	rs10521095	G	A	0.532738	1008
16	rs147474055	A	T	0.0327381	1008
16	rs12928054	G	T	0.268849	1008
16	rs12933214	C	A	0.27381	1008
16	rs28507585	G	A	0.531746	1008
16	rs79743998	A	G	0.0327381	1008
16	rs6498423	G	A	0.531746	1008
16	rs62030253	C	T	0.00892857	1008
16	rs6498424	A	C	0.991071	1008
16	rs75738180	C	A	0.162698	1008
16	rs77585596	A	C	0.177579	1008
16	rs7185999	C	T	0.531746	1008
16	rs6498425	C	T	0.52877	1008
16	rs7184849	G	A	0.369048	1008
16	rs11864841	G	A	0.191468	1008
16	rs2027817	T	C	0.655754	1008
16	rs35043672	T	C	0.156746	1008
16	rs35618077	C	G	0.156746	1008
16	rs8046896	T	C	0.993056	1008
16	rs11639649	C	A	0.1875	1008
16	rs11648769	A	G	0.992063	1008
16	rs10459785	A	T	0.993056	1008
16	rs56280956	G	A	0.1875	1008
16	rs10459786	T	C	0.993056	1008
16	rs62030255	G	C	0.0168651	1008
16	rs74245962	T	A	0.338294	1008
16	rs8062056	G	C	0.669643	1008
16	rs9924727	T	A	0.637897	1008
16	rs10459771	T	C	0.450397	1008
16	rs10459787	T	C	0.450397	1008
16	rs9302503	C	G	0.638889	1008
16	rs9302504	C	A	0.993056	1008
16	rs78223724	C	G	0.157738	1008
16	rs72773545	G	A	0.1875	1008
16	rs4781499	A	G	0.34623	1008
16	rs7201449	T	C	0.337302	1008
16	rs4781500	T	C	0.638889	1008
16	rs9937896	C	A	0.186508	1008
16	rs73524919	G	C	0.0168651	1008
16	rs34836534	A	T	0.157738	1008
16	rs143546232	A	G	0.030754	1008
16	rs56379196	A	G	0.290675	1008
16	rs72773548	C	G	0.201389	1008
16	rs4781501	T	C	0.993056	1008
16	rs4781502	A	C	0.993056	1008
16	rs4781503	A	C	0.188492	1008
16	rs80141692	A	C	0.121032	1008
16	rs4467059	C	T	0.97619	1008
16	rs62026962	A	T	0.0168651	1008
16	rs11641807	G	A	0.202381	1008
16	rs8057032	T	C	0.97619	1008
16	rs62026963	A	G	0.0168651	1008
16	rs9921139	T	C	0.97619	1008
16	rs9928158	G	A	0.97619	1008
16	rs34068142	C	T	0.286706	1008
16	rs9888939	C	T	0.189484	1008
16	rs3919422	C	T	0.334325	1008
16	rs4603544	A	G	0.97619	1008
16	rs72773552	A	G	0.204365	1008
16	rs9932034	C	G	0.97619	1008
16	rs62026964	A	G	0.0168651	1008
16	rs916071	C	A	0.993056	1008
16	rs916072	A	G	0.97619	1008
16	rs16962265	G	C	0.338294	1008
16	rs186072814	G	A	0.0238095	1008
16	rs1894379	C	T	0.350198	1008
16	rs1894380	A	G	0.0168651	1008
16	rs72773557	C	T	0.189484	1008
16	rs16962268	A	G	0.0168651	1008
16	rs9924993	G	A	0.993056	1008
16	rs12162088	A	G	0.338294	1008
16	rs16962270	A	T	0.337302	1008
16	rs11642938	C	G	0.189484	1008
16	rs10744978	G	A	0.993056	1008
16	rs28686928	T	C	0.641865	1008
16	rs28450998	A	T	0.641865	1008
16	rs16962278	A	G	0.0168651	1008
16	rs72773563	G	A	0.334325	1008
16	rs55726730	C	G	0.352183	1008
16	rs8062888	A	C	0.641865	1008
16	rs8051180	T	C	0.644841	1008
16	rs11645815	C	T	0.641865	1008
16	rs74779535	A	C	0.143849	1008
16	rs62027020	G	A	0.132937	1008
16	rs79747335	C	T	0.143849	1008
16	rs8051094	G	A	0.625992	1008
16	rs2157027	G	T	0.0198413	1008
16	rs11647064	G	T	0.625992	1008
16	rs35440475	A	G	0.107143	1008
16	rs715063	C	T	0.633929	1008
16	rs4353466	C	A	0.136905	1008
16	rs8056716	G	A	0.633929	1008
16	rs79815254	C	T	0.0823413	1008
16	rs72640403	T	C	0.485119	1008
16	rs8059451	C	G	0.963294	1008
16	rs113718420	A	G	0.0674603	1008
16	rs113695122	T	C	0.0337302	1008
16	rs34289901	C	A	0.123016	1008
16	rs16962282	C	T	0.12996	1008
16	rs62027022	C	T	0.0168651	1008
16	rs34640498	G	C	0.0168651	1008
16	rs16962290	A	G	0.141865	1008
16	rs4781505	C	T	0.875992	1008
16	rs12930773	T	C	0.868056	1008
16	rs6498427	G	A	0.993056	1008
16	rs2866488	C	T	0.15873	1008
16	rs9929234	A	G	0.672619	1008
16	rs2226992	C	T	0.684524	1008
16	rs1547400	G	A	0.993056	1008
16	rs11640637	G	T	0.00198413	1008
16	rs1547402	T	C	0.887897	1008
16	rs186895257	C	T	0.0327381	1008
16	rs116334803	G	A	0.0178571	1008
16	rs116816655	C	T	0.0367063	1008
16	rs6498428	T	G	0.671627	1008
16	rs60630319	A	G	0.161706	1008
16	rs12596110	T	C	0.0188492	1008
16	rs8060172	A	G	0.993056	1008
16	rs12596697	T	A	0.0188492	1008
16	rs72773576	C	G	0.116071	1008
16	rs6498429	T	C	0.826389	1008
16	rs72773578	A	G	0.117063	1008
16	rs112744672	T	A	0.0287698	1008
16	rs147863675	G	A	0.00992063	1008
16	rs1573628	T	C	0.857143	1008
16	rs72773580	G	A	0.015873	1008
16	rs4356465	C	G	0.830357	1008
16	rs12935543	C	T	0.0327381	1008
16	rs2903308	A	G	0.798611	1008
16	rs62035241	C	A	0.0486111	1008
16	rs72773581	C	T	0.115079	1008
16	rs74557625	G	C	0.030754	1008
16	rs2001025	T	C	0.99504	1008
16	rs7188326	T	C	0.737103	1008
16	rs8063481	C	T	0.733135	1008
16	rs8064185	A	G	0.737103	1008
16	rs8043735	A	G	0.736111	1008
16	rs8063939	C	G	0.732143	1008
16	rs62035242	T	C	0.0505952	1008
16	rs6498432	G	T	0.730159	1008
16	rs12708777	A	C	0.144841	1008
16	rs1540270	C	T	0.733135	1008
16	rs62035243	C	T	0.0178571	1008
16	rs72773585	G	A	0.117063	1008
16	rs1540271	C	T	0.731151	1008
16	rs9936808	G	C	0.731151	1008
16	rs9936868	G	T	0.731151	1008
16	rs9930070	T	A	0.731151	1008
16	rs11647658	G	T	0.733135	1008
16	rs79603259	A	T	0.0178571	1008
16	rs16962377	G	C	0.118056	1008
16	rs16962380	C	T	0.117063	1008
16	rs72773589	T	C	0.119048	1008
16	rs28419457	T	G	0.738095	1008
16	rs9923278	C	T	0.136905	1008
16	rs13335916	A	G	0.738095	1008
16	rs6498435	G	T	0.85119	1008
16	rs6498436	T	C	0.739087	1008
16	rs16962391	A	G	0.12004	1008
16	rs62037169	G	A	0.0178571	1008
16	rs72773590	G	C	0.121032	1008
16	rs115337236	C	T	0.015873	1008
16	rs7192382	G	C	0.99504	1008
16	rs8056758	C	T	0.00892857	1008
16	rs2226994	G	A	0.27381	1008
16	rs78673226	G	A	0.0128968	1008
16	rs62037170	A	G	0.0198413	1008
16	rs9929188	C	T	0.170635	1008
16	rs114342736	T	C	0.139881	1008
16	rs9929189	C	T	0.139881	1008
16	rs9929196	C	T	0.168651	1008
16	rs9921600	T	A	0.139881	1008
16	rs140017548	G	A	0.0128968	1008
16	rs4632116	T	C	0.264881	1008
16	rs62037171	T	C	0.0168651	1008
16	rs16962397	G	A	0.110119	1008
16	rs117986348	C	T	0.00297619	1008
16	rs16962403	C	A	0.247024	1008
16	rs146581203	A	G	0.0128968	1008
16	rs72773597	C	G	0.249008	1008
16	rs16962405	T	C	0.138889	1008
16	rs62037172	C	T	0.0168651	1008
16	rs16962406	G	C	0.110119	1008
16	rs8047115	G	A	0.266865	1008
16	rs7189893	C	A	0.0972222	1008
16	rs6498437	A	T	0.25	1008
16	rs55760346	C	T	0.0972222	1008
16	rs1079716	C	A	0.266865	1008
16	rs4780525	T	C	0.0138889	1008
16	rs2903365	T	C	0.266865	1008
16	rs4389129	A	G	0.137897	1008
16	rs13335697	A	G	0.235119	1008
16	rs13331468	G	A	0.137897	1008
16	rs13331516	G	T	0.137897	1008
16	rs72775303	A	G	0.0972222	1008
16	rs149609104	G	A	0.0128968	1008
16	rs73508214	G	A	0.138889	1008
16	rs75031178	T	C	0.138889	1008
16	rs16953168	T	C	0.236111	1008
16	rs73508215	A	G	0.137897	1008
16	rs148374997	A	C	0.00198413	1008
16	rs12599737	A	G	0.265873	1008
16	rs141555490	T	C	0.138889	1008
16	rs144525887	C	T	0.0128968	1008
16	rs4352034	A	G	0.266865	1008
16	rs2866723	C	T	0.265873	1008
16	rs12446286	C	G	0.137897	1008
16	rs117368700	T	C	0.0168651	1008
16	rs2903366	A	G	0.0138889	1008
16	rs62037173	G	A	0.0168651	1008
16	rs12447070	C	A	0.137897	1008
16	rs8051217	T	C	0.237103	1008
16	rs6498438	C	T	0.267857	1008
16	rs8045026	G	A	0.235119	1008
16	rs28626863	A	C	0.137897	1008
16	rs6498439	T	C	0.265873	1008
16	rs12447878	C	T	0.137897	1008
16	rs12445096	A	T	0.137897	1008
16	rs72775306	G	A	0.0972222	1008
16	rs114541652	A	T	0.0128968	1008
16	rs12447987	C	T	0.137897	1008
16	rs72775307	C	A	0.0972222	1008
16	rs72775308	C	T	0.0972222	1008
16	rs80099829	T	C	0.0128968	1008
16	rs72775309	T	C	0.0972222	1008
16	rs62037174	T	C	0.0178571	1008
16	rs1015991	T	A	0.0972222	1008
16	rs16962423	G	T	0.137897	1008
16	rs62037175	A	G	0.0168651	1008
16	rs7205621	G	C	0.264881	1008
16	rs28595324	T	C	0.155754	1008
16	rs62037176	A	G	0.0178571	1008
16	rs12446943	A	T	0.137897	1008
16	rs7190295	A	G	0.264881	1008
16	rs9924768	C	G	0.137897	1008
16	rs375765162	G	T	0.0168651	1008
16	rs8048665	G	A	0.0972222	1008
16	rs139886032	A	C	0.0257937	1008
16	rs79203644	G	A	0.136905	1008
16	rs143276918	G	A	0.0188492	1008
16	rs151334794	T	G	0.136905	1008
16	rs28414237	T	C	0.136905	1008
16	rs10492774	A	C	0.271825	1008
16	rs12103072	G	C	0.154762	1008
16	rs9928670	A	G	0.155754	1008
16	rs7500971	T	A	0.0188492	1008
16	rs9938150	G	A	0.155754	1008
16	rs62037178	C	G	0.0198413	1008
16	rs62037179	A	T	0.0188492	1008
16	rs62037180	C	T	0.0188492	1008
16	rs116872625	C	A	0.00992063	1008
16	rs12922497	T	G	0.0109127	1008
16	rs4781508	T	C	0.136905	1008
16	rs10492773	C	G	0.0962302	1008
16	rs147655915	T	C	0.031746	1008
16	rs77732718	T	A	0.136905	1008
16	rs7199844	G	A	0.00793651	1008
16	rs35912056	C	T	0.00793651	1008
16	rs62037184	G	A	0.0198413	1008
16	rs58242525	C	G	0.0962302	1008
16	rs61393748	C	A	0.0863095	1008
16	rs78295180	A	C	0.0565476	1008
16	rs35643467	C	A	0.00793651	1008
16	rs62037186	A	C	0.156746	1008
16	rs62037187	A	G	0.0188492	1008
16	rs62037188	G	A	0.155754	1008
16	rs62037189	A	G	0.155754	1008
16	rs8055911	T	C	0.27381	1008
16	rs12930350	C	T	0.00793651	1008
16	rs62037190	C	T	0.0188492	1008
16	rs147320667	G	A	0.106151	1008
16	rs75138743	G	C	0.136905	1008
16	rs72775314	A	T	0.0952381	1008
16	rs67568710	G	A	0.0962302	1008
16	rs117345744	C	G	0.0188492	1008
16	rs9933519	G	A	0.136905	1008
16	rs4781509	C	T	0.00793651	1008
16	rs76529565	C	T	0.100198	1008
16	rs12102475	A	G	0.136905	1008
16	rs72775316	G	C	0.093254	1008
16	rs4781510	C	A	0.136905	1008
16	rs6498441	A	T	0.093254	1008
16	rs9936823	G	T	0.136905	1008
16	rs28613444	C	T	0.136905	1008
16	rs16962442	G	C	0.093254	1008
16	rs76682733	G	T	0.382937	1008
16	rs77259549	C	G	0.0188492	1008
16	rs8060039	C	T	0.269841	1008
16	rs12920544	C	T	0.00793651	1008
16	rs9922731	C	T	0.136905	1008
16	rs4780526	C	G	0.136905	1008
16	rs4780527	G	A	0.136905	1008
16	rs17373093	A	T	0.00892857	1008
16	rs4780528	C	T	0.136905	1008
16	rs55678910	C	T	0.093254	1008
16	rs13337213	A	G	0.14881	1008
16	rs11860986	C	T	0.270833	1008
16	rs13332243	C	T	0.136905	1008
16	rs28854234	C	A	0.136905	1008
16	rs117009907	G	A	0.0188492	1008
16	rs72775321	G	A	0.093254	1008
16	rs9921430	A	G	0.155754	1008
16	rs17278552	A	G	0.00793651	1008
16	rs62037192	T	A	0.155754	1008
16	rs9930829	G	A	0.136905	1008
16	rs28636593	C	T	0.155754	1008
16	rs12598260	C	G	0.0188492	1008
16	rs9922007	A	C	0.155754	1008
16	rs16962443	G	C	0.136905	1008
16	rs72775323	T	G	0.093254	1008
16	rs13335872	G	T	0.136905	1008
16	rs55785159	G	T	0.093254	1008
16	rs116668252	G	A	0.0128968	1008
16	rs62037193	T	A	0.155754	1008
16	rs9927368	C	A	0.255952	1008
16	rs11642792	C	G	0.00892857	1008
16	rs62037195	G	C	0.155754	1008
16	rs9938608	A	G	0.155754	1008
16	rs118076452	G	C	0.00198413	1008
16	rs6498442	C	G	0.270833	1008
16	rs16962450	T	G	0.136905	1008
16	rs4781511	C	G	0.259921	1008
16	rs13335405	G	A	0.136905	1008
16	rs13335696	C	T	0.154762	1008
16	rs72775326	A	G	0.093254	1008
16	rs62037197	T	A	0.0188492	1008
16	rs28710192	T	C	0.155754	1008
16	rs62037198	A	G	0.155754	1008
16	rs28638353	C	G	0.136905	1008
16	rs78613036	A	G	0.0694444	1008
16	rs62037199	C	T	0.0188492	1008
16	rs62037216	G	A	0.0188492	1008
16	rs1005410	C	A	0.977183	1008
16	rs12447678	G	C	0.136905	1008
16	rs67012323	C	T	0.093254	1008
16	rs13338709	C	G	0.136905	1008
16	rs13336057	T	G	0.155754	1008
16	rs28587370	A	C	0.15873	1008
16	rs75131747	C	G	0.0188492	1008
16	rs7184684	A	G	0.271825	1008
16	rs8052971	T	C	0.093254	1008
16	rs13332543	G	A	0.136905	1008
16	rs115424654	G	A	0.0128968	1008
16	rs35677437	G	A	0.00892857	1008
16	rs28465069	T	C	0.136905	1008
16	rs28690748	A	G	0.136905	1008
16	rs34081413	A	C	0.00892857	1008
16	rs28508351	G	T	0.136905	1008
16	rs79456095	G	A	0.0128968	1008
16	rs34871625	C	A	0.00892857	1008
16	rs9932846	C	T	0.136905	1008
16	rs9932322	G	T	0.136905	1008
16	rs72775330	G	A	0.093254	1008
16	rs28521735	C	A	0.136905	1008
16	rs28651539	C	T	0.136905	1008
16	rs2204998	G	A	0.271825	1008
16	rs1158123	A	G	0.272817	1008
16	rs78999145	T	A	0.0128968	1008
16	rs12102410	C	G	0.139881	1008
16	rs150901947	C	T	0.0218254	1008
16	rs12447973	T	C	0.272817	1008
16	rs12448580	T	C	0.272817	1008
16	rs16953178	G	A	0.139881	1008
16	rs77989203	T	A	0.0178571	1008
16	rs117111974	A	G	0.0714286	1008
16	rs62037217	G	A	0.0188492	1008
16	rs13333928	C	T	0.139881	1008
16	rs16962479	T	G	0.0902778	1008
16	rs12920019	C	T	0.00892857	1008
16	rs16962487	T	C	0.0902778	1008
16	rs12919331	G	A	0.268849	1008
16	rs79325846	G	T	0.0575397	1008
16	rs11075205	G	T	0.268849	1008
16	rs12325418	C	T	0.269841	1008
16	rs13336383	G	A	0.138889	1008
16	rs62037218	T	C	0.0188492	1008
16	rs12928430	G	C	0.00892857	1008
16	rs2141998	T	A	0.12996	1008
16	rs34861703	C	T	0.00892857	1008
16	rs76835617	G	T	0.138889	1008
16	rs13339073	G	A	0.138889	1008
16	rs28636543	C	T	0.14881	1008
16	rs79097893	G	C	0.138889	1008
16	rs16962493	A	G	0.0902778	1008
16	rs78751413	T	A	0.00595238	1008
16	rs16962495	T	G	0.0912698	1008
16	rs13332109	G	C	0.137897	1008
16	rs12927880	C	T	0.267857	1008
16	rs12926790	G	A	0.118056	1008
16	rs12928566	A	G	0.238095	1008
16	rs6498443	C	G	0.268849	1008
16	rs28536015	A	G	0.137897	1008
16	rs10492772	A	T	0.00992063	1008
16	rs16962504	A	G	0.094246	1008
16	rs10492771	A	C	0.00992063	1008
16	rs12928218	C	T	0.00992063	1008
16	rs4781513	A	C	0.266865	1008
16	rs62037219	G	C	0.0178571	1008
16	rs12927536	G	A	0.00992063	1008
16	rs2031084	T	C	0.267857	1008
16	rs12929771	A	T	0.00892857	1008
16	rs117100922	T	A	0.0178571	1008
16	rs36002603	C	A	0.00892857	1008
16	rs62037220	G	A	0.108135	1008
16	rs138502279	G	T	0.0902778	1008
16	rs55679320	A	C	0.0922619	1008
16	rs10492770	A	C	0.00892857	1008
16	rs34533497	G	T	0.0178571	1008
16	rs8050035	C	G	0.00892857	1008
16	rs74009048	G	T	0.0128968	1008
16	rs8049095	G	A	0.00892857	1008
16	rs12925981	C	G	0.00892857	1008
16	rs3936086	A	G	0.00892857	1008
16	rs3936087	G	A	0.0982143	1008
16	rs3936088	T	C	0.00892857	1008
16	rs3936089	G	C	0.00892857	1008
16	rs7500102	A	T	0.00992063	1008
16	rs34653543	C	G	0.00892857	1008
16	rs62037221	A	G	0.0178571	1008
16	rs7500116	C	T	0.00892857	1008
16	rs55768401	G	A	0.0892857	1008
16	rs12931090	C	T	0.00892857	1008
16	rs12931801	A	T	0.00892857	1008
16	rs74711662	G	C	0.0178571	1008
16	rs12930200	G	A	0.00892857	1008
16	rs12930498	G	A	0.00892857	1008
16	rs34188780	T	C	0.00892857	1008
16	rs7500810	G	T	0.0922619	1008
16	rs34751546	A	G	0.00892857	1008
16	rs7501197	A	G	0.0892857	1008
16	rs4781514	C	T	0.138889	1008
16	rs4780529	C	A	0.987103	1008
16	rs4128415	C	A	0.00892857	1008
16	rs4128416	T	A	0.00892857	1008
16	rs72775350	G	T	0.0892857	1008
16	rs35474878	C	T	0.0982143	1008
16	rs72775351	T	C	0.0882937	1008
16	rs117998602	C	T	0.0188492	1008
16	rs4781515	A	G	0.00892857	1008
16	rs4781516	G	A	0.152778	1008
16	rs72775354	G	A	0.0892857	1008
16	rs67137433	G	T	0.00892857	1008
16	rs72775355	G	A	0.0982143	1008
16	rs75030819	G	A	0.00892857	1008
16	rs77361847	C	T	0.00892857	1008
16	rs7500279	G	A	0.0892857	1008
16	rs66534786	A	G	0.00892857	1008
16	rs72775357	G	A	0.0892857	1008
16	rs139439701	C	T	0.0892857	1008
16	rs144946143	C	T	0.0297619	1008
16	rs67380558	C	T	0.00892857	1008
16	rs67580377	T	C	0.00892857	1008
16	rs67494191	C	T	0.00892857	1008
16	rs62037223	G	A	0.0198413	1008
16	rs13334199	C	T	0.138889	1008
16	rs55950621	T	C	0.0922619	1008
16	rs66809733	A	C	0.00892857	1008
16	rs72775360	A	G	0.00892857	1008
16	rs72775361	T	G	0.00892857	1008
16	rs3923385	G	A	0.00892857	1008
16	rs72775362	C	T	0.00892857	1008
16	rs72775363	T	C	0.00892857	1008
16	rs67765612	C	G	0.00892857	1008
16	rs72775365	G	C	0.0892857	1008
16	rs66487018	G	C	0.00892857	1008
16	rs66678108	T	A	0.00892857	1008
16	rs72775367	T	A	0.00892857	1008
16	rs72775368	G	A	0.00892857	1008
16	rs72775369	C	T	0.00892857	1008
16	rs9926075	T	C	0.731151	1008
16	rs67020884	A	C	0.0982143	1008
16	rs143493854	G	A	0.0892857	1008
16	rs8051440	A	G	0.740079	1008
16	rs112953558	G	T	0.00892857	1008
16	rs28441241	A	G	0.138889	1008
16	rs9746505	G	A	0.75	1008
16	rs4781517	T	G	0.75	1008
16	rs4780530	A	T	0.731151	1008
16	rs4781518	C	T	0.75	1008
16	rs141167172	A	G	0.00198413	1008
16	rs111795765	G	A	0.00793651	1008
16	rs117663432	T	C	0.0218254	1008
16	rs1126142	T	G	0.743056	1008
16	rs72775373	T	C	0.103175	1008
16	rs1126143	T	C	0.743056	1008
16	rs1126144	C	T	0.743056	1008
16	rs1894391	G	A	0.72123	1008
16	rs12149863	T	C	0.722222	1008
16	rs150162244	C	G	0.0347222	1008
16	rs8060141	A	G	0.72123	1008
16	rs189949381	G	A	0.0238095	1008
16	rs11644055	C	T	0.743056	1008
16	rs11075207	C	A	0.743056	1008
16	rs7202839	C	T	0.722222	1008
16	rs62037224	C	T	0.0218254	1008
16	rs6498447	T	C	0.72123	1008
16	rs7403920	C	T	0.750992	1008
16	rs12598454	G	A	0.0218254	1008
16	rs7498490	A	G	0.750992	1008
16	rs4781519	C	T	0.72123	1008
16	rs4780532	T	C	0.744048	1008
16	rs80241351	G	C	0.00793651	1008
16	rs62037225	G	A	0.0218254	1008
16	rs9940897	G	T	0.744048	1008
16	rs62037226	G	A	0.0218254	1008
16	rs76331374	T	C	0.00793651	1008
16	rs62037227	G	A	0.0218254	1008
16	rs7404071	C	T	0.744048	1008
16	rs8046122	G	A	0.744048	1008
16	rs6498448	T	C	0.744048	1008
16	rs6498449	T	C	0.744048	1008
16	rs77536053	C	T	0.00793651	1008
16	rs9926158	G	C	0.25496	1008
16	rs12102316	T	C	0.25496	1008
16	rs4781521	G	A	0.248016	1008
16	rs28545550	G	T	0.248016	1008
16	rs4781522	G	A	0.247024	1008
16	rs35807965	C	T	0.247024	1008
16	rs34754507	G	A	0.247024	1008
16	rs12920041	C	T	0.247024	1008
16	rs183914106	T	C	0.0178571	1008
16	rs62037229	T	G	0.0218254	1008
16	rs7188626	G	C	0.752976	1008
16	rs4781523	A	C	0.723214	1008
16	rs4781524	G	T	0.247024	1008
16	rs4781525	C	T	0.723214	1008
16	rs6498453	T	C	0.723214	1008
16	rs62037256	T	C	0.0297619	1008
16	rs7203167	T	C	0.723214	1008
16	rs16962563	T	G	0.00793651	1008
16	rs6498454	C	T	0.752976	1008
16	rs62037257	G	A	0.0297619	1008
16	rs74326746	A	G	0.00793651	1008
16	rs78445194	T	C	0.0228175	1008
16	rs62035060	C	T	0.030754	1008
16	rs11640541	G	A	0.872024	1008
16	rs11640905	C	T	0.852183	1008
16	rs11642229	C	A	0.852183	1008
16	rs1076883	C	T	0.852183	1008
16	rs1076884	C	G	0.882937	1008
16	rs2007226	T	C	0.852183	1008
16	rs113800353	T	C	0.00793651	1008
16	rs80134731	A	C	0.031746	1008
16	rs2157064	A	G	0.00793651	1008
16	rs2157065	C	G	0.852183	1008
16	rs7499362	G	C	0.882937	1008
16	rs80340288	G	A	0.0724206	1008
16	rs7499750	A	C	0.882937	1008
16	rs74425621	A	C	0.030754	1008
16	rs7405404	T	C	0.882937	1008
16	rs62035061	A	G	0.0228175	1008
16	rs7403809	T	C	0.882937	1008
16	rs7403810	T	G	0.852183	1008
16	rs77555001	G	A	0.0228175	1008
16	rs76655560	C	T	0.030754	1008
16	rs7185124	T	C	0.881944	1008
16	rs7202384	C	G	0.852183	1008
16	rs77590931	A	C	0.00793651	1008
16	rs79990141	G	A	0.00793651	1008
16	rs62035063	T	C	0.0228175	1008
16	rs72775398	T	C	0.104167	1008
16	rs11864886	A	G	0.117063	1008
16	rs78639436	A	T	0.030754	1008
16	rs12925872	C	T	0.117063	1008
16	rs11865150	A	T	0.147817	1008
16	rs62035064	A	T	0.030754	1008
16	rs12597362	G	A	0.030754	1008
16	rs8055219	G	A	0.117063	1008
16	rs62035065	T	C	0.0228175	1008
16	rs8045231	G	C	0.00793651	1008
16	rs56887639	A	G	0.14881	1008
16	rs8058480	T	C	0.0119048	1008
16	rs8053520	C	A	0.0426587	1008
16	rs62035067	T	C	0.0426587	1008
16	rs62035068	T	C	0.0436508	1008
16	rs16962588	A	G	0.0119048	1008
16	rs62035069	C	G	0.0228175	1008
16	rs62035070	G	C	0.0228175	1008
16	rs12928897	C	A	0.0426587	1008
16	rs34646006	C	T	0.0119048	1008
16	rs74009062	T	C	0.0119048	1008
16	rs7196769	C	T	0.0446429	1008
16	rs144641673	A	G	0.015873	1008
16	rs7202402	A	G	0.0436508	1008
16	rs62035071	G	A	0.0238095	1008
16	rs75485976	G	T	0.00793651	1008
16	rs2866724	A	G	0.146825	1008
16	rs4456522	G	A	0.146825	1008
16	rs2903367	A	G	0.0119048	1008
16	rs149845640	A	T	0.0704365	1008
16	rs1970770	C	G	0.0406746	1008
16	rs1609679	C	G	0.144841	1008
16	rs1609680	T	C	0.0406746	1008
16	rs62035072	T	C	0.0228175	1008
16	rs72777303	A	G	0.103175	1008
16	rs8047770	T	C	0.103175	1008
16	rs2903368	C	A	0.146825	1008
16	rs7188535	C	T	0.145833	1008
16	rs7194698	T	C	0.014881	1008
16	rs6498457	G	T	0.145833	1008
16	rs4997735	C	A	0.145833	1008
16	rs2097287	T	C	0.146825	1008
16	rs2097288	T	C	0.146825	1008
16	rs58826477	G	A	0.356151	1008
16	rs2105841	T	C	0.146825	1008
16	rs2105842	C	T	0.146825	1008
16	rs7195634	A	C	0.146825	1008
16	rs12927595	G	T	0.146825	1008
16	rs7200727	T	G	0.145833	1008
16	rs35304552	C	A	0.146825	1008
16	rs12933611	T	G	0.147817	1008
16	rs17794561	G	A	0.100198	1008
16	rs115512264	C	T	0.0138889	1008
16	rs4781528	G	A	0.144841	1008
16	rs4781529	C	T	0.030754	1008
16	rs12919797	G	C	0.145833	1008
16	rs78008275	A	G	0.0436508	1008
16	rs3916993	A	G	0.145833	1008
16	rs140705235	C	T	0.0535714	1008
16	rs72777311	G	A	0.115079	1008
16	rs62035096	C	T	0.0357143	1008
16	rs139283835	T	C	0.015873	1008
16	rs12598620	T	C	0.0228175	1008
16	rs7202586	G	A	0.115079	1008
16	rs7186763	T	C	0.145833	1008
16	rs78698299	T	G	0.0198413	1008
16	rs2866725	T	G	0.030754	1008
16	rs150649878	C	T	0.014881	1008
16	rs4781530	C	T	0.115079	1008
16	rs4780533	C	T	0.115079	1008
16	rs4780534	T	G	0.145833	1008
16	rs72777316	T	C	0.116071	1008
16	rs62035097	T	C	0.030754	1008
16	rs35871163	T	C	0.00793651	1008
16	rs35743204	T	G	0.145833	1008
16	rs35113202	A	G	0.145833	1008
16	rs72777318	C	T	0.115079	1008
16	rs72777319	C	T	0.115079	1008
16	rs72777321	T	C	0.115079	1008
16	rs72777322	A	G	0.115079	1008
16	rs139334102	T	C	0.0218254	1008
16	rs62035101	A	C	0.0228175	1008
16	rs2051545	G	T	0.145833	1008
16	rs76873552	G	A	0.014881	1008
16	rs16962629	A	G	0.030754	1008
16	rs148179245	C	A	0.00496032	1008
16	rs17199394	T	A	0.115079	1008
16	rs10492769	C	T	0.115079	1008
16	rs12599526	G	A	0.14881	1008
16	rs12933148	G	A	0.00793651	1008
16	rs58267368	T	C	0.116071	1008
16	rs12600156	G	C	0.0228175	1008
16	rs12596152	G	A	0.0228175	1008
16	rs147599160	A	G	0.0337302	1008
16	rs12920803	G	T	0.143849	1008
16	rs62035103	G	A	0.0238095	1008
16	rs12923271	A	G	0.145833	1008
16	rs12448623	T	G	0.146825	1008
16	rs12596988	T	C	0.143849	1008
16	rs117811696	A	C	0.0644841	1008
16	rs12445122	T	A	0.00694444	1008
16	rs72777333	A	G	0.114087	1008
16	rs4780537	C	G	0.143849	1008
16	rs17256546	A	G	0.136905	1008
16	rs77731192	G	T	0.014881	1008
16	rs72777337	C	G	0.102183	1008
16	rs368239235	G	A	0.0228175	1008
16	rs12933395	C	T	0.121032	1008
16	rs72777338	G	A	0.115079	1008
16	rs2097289	A	G	0.143849	1008
16	rs62034146	G	T	0.0228175	1008
16	rs62034147	G	C	0.0228175	1008
16	rs2866726	A	C	0.143849	1008
16	rs2866727	T	C	0.143849	1008
16	rs2866728	T	C	0.121032	1008
16	rs4781531	A	G	0.114087	1008
16	rs568330740	A	G	0.014881	1008
16	rs181038573	T	A	0.014881	1008
16	rs76209857	C	T	0.030754	1008
16	rs4781532	T	C	0.115079	1008
16	rs4780539	A	G	0.143849	1008
16	rs12930213	C	G	0.121032	1008
16	rs140954063	T	C	0.00496032	1008
16	rs35572675	A	G	0.143849	1008
16	rs17199422	T	C	0.121032	1008
16	rs62034149	G	C	0.0228175	1008
16	rs62034150	T	A	0.0228175	1008
16	rs62034151	C	T	0.0228175	1008
16	rs928975	G	A	0.143849	1008
16	rs62034152	G	T	0.0228175	1008
16	rs62034153	T	C	0.0228175	1008
16	rs12598804	C	T	0.0228175	1008
16	rs34558857	G	A	0.121032	1008
16	rs34482767	A	G	0.121032	1008
16	rs62034154	T	C	0.0228175	1008
16	rs12926421	G	A	0.00694444	1008
16	rs12927821	C	T	0.00694444	1008
16	rs8052668	C	A	0.140873	1008
16	rs62034155	A	G	0.0228175	1008
16	rs62034156	A	G	0.0228175	1008
16	rs12599441	C	A	0.0228175	1008
16	rs72777346	C	T	0.114087	1008
16	rs34020413	T	G	0.124008	1008
16	rs12599960	C	G	0.139881	1008
16	rs62036372	C	T	0.0228175	1008
16	rs2187676	C	T	0.114087	1008
16	rs12926604	T	C	0.00595238	1008
16	rs3929988	T	C	0.00595238	1008
16	rs4781533	A	T	0.142857	1008
16	rs12932169	C	A	0.140873	1008
16	rs12932870	A	T	0.00694444	1008
16	rs8058546	C	T	0.140873	1008
16	rs1894392	T	A	0.142857	1008
16	rs8063933	C	T	0.157738	1008
16	rs17794609	C	G	0.0992063	1008
16	rs17794615	C	T	0.0992063	1008
16	rs77136125	A	C	0.015873	1008
16	rs62036374	C	T	0.0208333	1008
16	rs12444468	G	A	0.00694444	1008
16	rs2213296	A	G	0.140873	1008
16	rs2227011	A	G	0.140873	1008
16	rs1573633	A	G	0.143849	1008
16	rs1573634	A	T	0.141865	1008
16	rs150861360	T	A	0.0436508	1008
16	rs12446158	C	T	0.140873	1008
16	rs12935140	C	T	0.00496032	1008
16	rs12934302	G	A	0.149802	1008
16	rs12919918	G	T	0.141865	1008
16	rs148833083	G	C	0.0337302	1008
16	rs12926549	T	C	0.00496032	1008
16	rs79069917	G	A	0.0208333	1008
16	rs12921137	G	A	0.139881	1008
16	rs6498458	T	C	0.139881	1008
16	rs4238620	T	C	0.00496032	1008
16	rs4238621	G	A	0.139881	1008
16	rs17256595	T	C	0.167659	1008
16	rs12599140	G	C	0.139881	1008
16	rs10852368	C	T	0.139881	1008
16	rs12930131	G	C	0.139881	1008
16	rs12931772	A	G	0.139881	1008
16	rs139201600	C	A	0.014881	1008
16	rs35753216	G	T	0.139881	1008
16	rs62036376	T	G	0.0208333	1008
16	rs34615785	G	A	0.00595238	1008
16	rs12918433	T	A	0.141865	1008
16	rs68021159	G	C	0.139881	1008
16	rs12927885	C	T	0.139881	1008
16	rs7195018	A	G	0.139881	1008
16	rs12928753	A	G	0.139881	1008
16	rs7195373	A	T	0.139881	1008
16	rs12597034	G	A	0.0208333	1008
16	rs9937616	A	T	0.0406746	1008
16	rs1540280	T	C	0.139881	1008
16	rs2157066	G	C	0.139881	1008
16	rs2157067	G	T	0.139881	1008
16	rs72777356	A	T	0.115079	1008
16	rs8063055	G	C	0.140873	1008
16	rs62036377	C	T	0.0208333	1008
16	rs12919291	G	C	0.0267857	1008
16	rs12925028	T	C	0.142857	1008
16	rs12920548	C	T	0.142857	1008
16	rs150764672	G	A	0.014881	1008
16	rs7191035	C	T	0.117063	1008
16	rs7191234	C	G	0.142857	1008
16	rs62036378	G	T	0.0208333	1008
16	rs12924966	G	A	0.0257937	1008
16	rs12934939	T	C	0.141865	1008
16	rs12931005	A	T	0.142857	1008
16	rs12930511	C	T	0.0257937	1008
16	rs12931080	C	T	0.141865	1008
16	rs16962723	A	G	0.117063	1008
16	rs12935538	C	T	0.0257937	1008
16	rs62036379	C	A	0.0208333	1008
16	rs12922437	A	T	0.0257937	1008
16	rs118158720	G	A	0.0208333	1008
16	rs148418901	G	A	0.116071	1008
16	rs143973981	G	A	0.0208333	1008
16	rs12921545	G	T	0.00496032	1008
16	rs62036380	G	A	0.0208333	1008
16	rs16962725	A	T	0.0257937	1008
16	rs35868343	G	A	0.0257937	1008
16	rs78321759	A	T	0.014881	1008
16	rs4781534	G	C	0.141865	1008
16	rs4781535	A	G	0.117063	1008
16	rs4781536	A	G	0.147817	1008
16	rs116219386	C	A	0.0228175	1008
16	rs34270079	C	T	0.00496032	1008
16	rs17199457	C	A	0.145833	1008
16	rs62036382	A	G	0.141865	1008
16	rs12598187	G	A	0.104167	1008
16	rs12598393	C	T	0.104167	1008
16	rs71390355	A	T	0.00496032	1008
16	rs67513538	A	T	0.145833	1008
16	rs115831840	A	C	0.0218254	1008
16	rs62036385	G	A	0.12004	1008
16	rs72777366	C	T	0.102183	1008
16	rs7200681	G	A	0.00297619	1008
16	rs74894873	C	T	0.00396825	1008
16	rs12934777	C	A	0.030754	1008
16	rs75206709	G	A	0.34127	1008
16	rs179589	T	C	0.030754	1008
16	rs6498460	C	T	0.0605159	1008
16	rs6498461	G	T	0.108135	1008
16	rs179590	T	C	0.503968	1008
16	rs9923293	C	T	0.484127	1008
16	rs179591	G	A	0.0128968	1008
16	rs179592	G	A	0.0128968	1008
16	rs56001533	T	G	0.00198413	1008
16	rs56310618	A	G	0.00198413	1008
16	rs179593	T	C	0.514881	1008
16	rs34441615	A	T	0.0357143	1008
16	rs179595	T	C	0.509921	1008
16	rs9928240	C	A	0.385913	1008
16	rs56002828	C	G	0.407738	1008
16	rs179596	A	G	0.506944	1008
16	rs12599943	A	G	0.493056	1008
16	rs9931059	C	T	0.491071	1008
16	rs179597	T	C	0.508929	1008
16	rs139776700	G	T	0.0654762	1008
16	rs2187677	C	A	0.397817	1008
16	rs7193709	T	C	0.406746	1008
16	rs17794645	C	T	0.0257937	1008
16	rs7188713	C	T	0.49504	1008
16	rs11075208	T	C	0.382937	1008
16	rs8047284	G	A	0.493056	1008
16	rs179602	T	A	0.0168651	1008
16	rs179603	C	A	0.478175	1008
16	rs179604	C	T	0.478175	1008
16	rs75193949	A	G	0.0238095	1008
16	rs179606	G	A	0.483135	1008
16	rs2866729	C	T	0.383929	1008
16	rs179608	C	A	0.0168651	1008
16	rs179609	G	T	0.472222	1008
16	rs78907673	G	A	0.384921	1008
16	rs60471832	G	C	0.388889	1008
16	rs76793589	C	T	0.387897	1008
16	rs179612	G	A	0.0168651	1008
16	rs7192709	C	T	0.514881	1008
16	rs181984395	G	A	0.0198413	1008
16	rs179613	A	G	0.936508	1008
16	rs7206058	T	G	0.124008	1008
16	rs1573642	A	G	0.866071	1008
16	rs11075209	C	T	0.865079	1008
16	rs179616	A	C	0.881944	1008
16	rs179617	A	G	0.00992063	1008
16	rs179618	C	A	0.00892857	1008
16	rs12708778	G	T	0.872024	1008
16	rs179619	C	T	0.880952	1008
16	rs1573635	C	T	0.872024	1008
16	rs1573636	C	T	0.0694444	1008
16	rs179620	T	C	0.901786	1008
16	rs179621	T	C	0.0297619	1008
16	rs179622	G	A	0.00992063	1008
16	rs179623	G	A	0.883929	1008
16	rs179624	T	G	0.882937	1008
16	rs179627	C	T	0.883929	1008
16	rs179628	A	T	0.883929	1008
16	rs72777383	C	T	0.0694444	1008
16	rs117824676	T	G	0.0694444	1008
16	rs179629	G	A	0.881944	1008
16	rs179630	G	A	0.881944	1008
16	rs179631	T	G	0.883929	1008
16	rs179632	A	G	0.882937	1008
16	rs6368	C	G	0.883929	1008
16	rs77030362	A	C	0.0892857	1008
16	rs12930325	G	A	0.873016	1008
16	rs1547406	G	A	0.873016	1008
16	rs78661928	G	A	0.0654762	1008
16	rs2866845	A	G	0.873016	1008
16	rs79813855	C	T	0.0654762	1008
16	rs2866846	C	T	0.873016	1008
16	rs7198787	G	C	0.873016	1008
16	rs1029286	G	C	0.873016	1008
16	rs10492768	C	T	0.117063	1008
16	rs1029287	T	C	0.80754	1008
16	rs8054801	T	G	0.873016	1008
16	rs11075210	G	C	0.989087	1008
16	rs1894395	G	A	0.116071	1008
16	rs8061168	C	T	0.873016	1008
16	rs4617884	T	C	0.116071	1008
16	rs4636925	C	T	0.989087	1008
16	rs12918144	A	T	0.873016	1008
16	rs12918319	A	G	0.873016	1008
16	rs2903403	C	G	0.989087	1008
16	rs12446525	A	G	0.990079	1008
16	rs12926143	T	C	0.873016	1008
16	rs12447128	A	T	0.873016	1008
16	rs4591163	A	G	0.116071	1008
16	rs113759489	G	A	0.0654762	1008
16	rs11864432	A	G	0.873016	1008
16	rs117665850	G	A	0.0664683	1008
16	rs12444957	C	T	0.873016	1008
16	rs72777391	C	T	0.116071	1008
16	rs72777392	C	G	0.116071	1008
16	rs12448610	T	A	0.873016	1008
16	rs12445003	C	A	0.800595	1008
16	rs12445004	C	A	0.873016	1008
16	rs138564074	C	T	0.0238095	1008
16	rs7199669	T	C	0.989087	1008
16	rs141659724	T	A	0.0396825	1008
16	rs7199833	T	G	0.873016	1008
16	rs78817330	G	A	0.117063	1008
16	rs4781538	C	T	0.116071	1008
16	rs77653997	G	A	0.0287698	1008
16	rs12932802	C	T	0.87004	1008
16	rs11649078	A	C	0.119048	1008
16	rs7204475	G	T	0.797619	1008
16	rs11641356	T	G	0.119048	1008
16	rs78571331	C	T	0.0555556	1008
16	rs9673393	T	C	0.87004	1008
16	rs7184744	C	G	0.87004	1008
16	rs7206756	T	C	0.87004	1008
16	rs11645320	T	A	0.119048	1008
16	rs11649055	G	T	0.119048	1008
16	rs11645452	T	G	0.119048	1008
16	rs8049127	T	C	0.87004	1008
16	rs2157072	C	A	0.869048	1008
16	rs2187678	T	C	0.87004	1008
16	rs2187679	T	C	0.87004	1008
16	rs7190789	G	A	0.87004	1008
16	rs11642023	C	T	0.119048	1008
16	rs4291923	G	C	0.87004	1008
16	rs141906522	G	A	0.0248016	1008
16	rs2227013	T	A	0.864087	1008
16	rs74828012	C	G	0.118056	1008
16	rs2213299	G	C	0.0734127	1008
16	rs7189964	A	G	0.864087	1008
16	rs2187682	T	A	0.125	1008
16	rs7200304	T	C	0.989087	1008
16	rs7193564	G	A	0.981151	1008
16	rs56660805	C	T	0.0724206	1008
16	rs72779404	C	T	0.0724206	1008
16	rs7200773	G	A	0.981151	1008
16	rs7202918	A	G	0.0724206	1008
16	rs4141382	T	A	0.981151	1008
16	rs7189641	T	C	0.989087	1008
16	rs7185574	A	T	0.981151	1008
16	rs4781539	G	A	0.791667	1008
16	rs4781540	T	C	0.981151	1008
16	rs4781541	C	T	0.981151	1008
16	rs4781542	T	C	0.981151	1008
16	rs9925480	C	T	0.399802	1008
16	rs4781543	A	G	0.989087	1008
16	rs4781544	T	C	0.981151	1008
16	rs34040925	C	T	0.0734127	1008
16	rs11645325	G	C	0.119048	1008
16	rs79839839	G	A	0.0734127	1008
16	rs149222173	C	A	0.0267857	1008
16	rs7199617	A	G	0.989087	1008
16	rs9931262	T	A	0.860119	1008
16	rs12918778	C	T	0.388889	1008
16	rs34589696	C	G	0.860119	1008
16	rs12924322	A	C	0.989087	1008
16	rs58130719	T	C	0.0793651	1008
16	rs7342774	T	G	0.989087	1008
16	rs17199520	A	G	0.138889	1008
16	rs9888892	C	T	0.387897	1008
16	rs2157075	A	G	0.380952	1008
16	rs3948798	G	C	0.988095	1008
16	rs2051547	A	G	0.385913	1008
16	rs992979	C	T	0.988095	1008
16	rs72779416	T	C	0.138889	1008
16	rs4781545	A	C	0.988095	1008
16	rs72779418	A	G	0.137897	1008
16	rs8182167	A	G	0.988095	1008
16	rs12448531	C	T	0.37996	1008
16	rs9931039	T	C	0.988095	1008
16	rs7197447	G	C	0.988095	1008
16	rs2903404	C	T	0.769841	1008
16	rs2866847	C	G	0.980159	1008
16	rs2903405	G	A	0.980159	1008
16	rs2866848	C	T	0.980159	1008
16	rs6498468	A	C	0.771825	1008
16	rs11642492	C	A	0.12996	1008
16	rs2227015	C	A	0.980159	1008
16	rs722348	C	T	0.980159	1008
16	rs2213300	C	A	0.980159	1008
16	rs4780541	A	T	0.979167	1008
16	rs12599027	C	T	0.780754	1008
16	rs58723112	G	A	0.0436508	1008
16	rs72779427	C	T	0.0119048	1008
16	rs77680896	T	A	0.121032	1008
16	rs2213302	C	G	0.876984	1008
16	rs1005482	A	C	0.122024	1008
16	rs7199244	T	C	0.790675	1008
16	rs1159166	G	T	0.483135	1008
16	rs183943601	A	T	0.0327381	1008
16	rs7185370	C	T	0.490079	1008
16	rs60416412	C	T	0.0912698	1008
16	rs117573007	C	T	0.0426587	1008
16	rs9938654	A	G	0.407738	1008
16	rs8055755	C	A	0.0912698	1008
16	rs11861769	G	A	0.410714	1008
16	rs72779436	T	C	0.0119048	1008
16	rs1158689	G	C	0.58631	1008
16	rs9930293	G	A	0.0198413	1008
16	rs9921246	A	T	0.0119048	1008
16	rs11862922	G	A	0.0119048	1008
16	rs8061117	G	A	0.883929	1008
16	rs13335676	G	A	0.0902778	1008
16	rs4362413	C	A	0.633929	1008
16	rs117149780	C	G	0.483135	1008
16	rs2157076	A	G	0.491071	1008
16	rs9302505	T	C	0.496032	1008
16	rs1029288	G	A	0.507937	1008
16	rs1029289	C	A	0.0902778	1008
16	rs16962879	T	C	0.0873016	1008
16	rs9932661	A	T	0.0873016	1008
16	rs9921964	G	A	0.499008	1008
16	rs8049968	T	G	0.911706	1008
16	rs12924365	G	C	0.40873	1008
16	rs12708779	G	C	0.493056	1008
16	rs78887454	A	T	0.0426587	1008
16	rs12921427	A	C	0.594246	1008
16	rs12920892	C	G	0.407738	1008
16	rs28376131	A	T	0.0853175	1008
16	rs76502326	G	A	0.0238095	1008
16	rs67752954	G	A	0.0853175	1008
16	rs12446949	G	C	0.40873	1008
16	rs1123765	T	C	0.407738	1008
16	rs2866849	G	C	0.0853175	1008
16	rs17453992	G	A	0.093254	1008
16	rs2866850	A	G	0.0882937	1008
16	rs74012605	T	C	0.093254	1008
16	rs138933515	C	T	0.046627	1008
16	rs183870308	C	T	0.00396825	1008
16	rs11862195	T	A	0.0882937	1008
16	rs8052883	A	G	0.500992	1008
16	rs11862191	A	G	0.0882937	1008
16	rs11865876	G	A	0.0853175	1008
16	rs8061984	T	A	0.407738	1008
16	rs9938321	G	A	0.0853175	1008
16	rs75629738	C	T	0.396825	1008
16	rs4780543	G	A	0.0902778	1008
16	rs12932396	A	G	0.406746	1008
16	rs12931108	G	C	0.406746	1008
16	rs11862511	A	G	0.0902778	1008
16	rs12918580	C	G	0.407738	1008
16	rs11863560	A	T	0.0873016	1008
16	rs59923549	G	T	0.389881	1008
16	rs4780544	C	T	0.485119	1008
16	rs12919542	C	T	0.409722	1008
16	rs9936934	T	C	0.418651	1008
16	rs12922829	G	A	0.409722	1008
16	rs72779460	G	C	0.0972222	1008
16	rs72779461	A	C	0.0982143	1008
16	rs7194109	G	A	0.409722	1008
16	rs146299360	T	C	0.031746	1008
16	rs72779462	C	A	0.388889	1008
16	rs147022292	C	A	0.00297619	1008
16	rs4442837	G	A	0.90377	1008
16	rs10459788	G	C	0.406746	1008
16	rs11863528	G	T	0.39881	1008
16	rs56871096	T	C	0.0952381	1008
16	rs72779468	A	G	0.394841	1008
16	rs12920090	G	A	0.810516	1008
16	rs147631996	C	T	0.0267857	1008
16	rs6498472	T	A	0.578373	1008
16	rs58475167	G	A	0.0843254	1008
16	rs8055738	G	C	0.492063	1008
16	rs80304366	T	A	0.100198	1008
16	rs8055949	G	C	0.58631	1008
16	rs77458025	A	G	0.0763889	1008
16	rs8062468	T	C	0.585317	1008
16	rs58444623	A	G	0.0763889	1008
16	rs8057557	C	T	0.00892857	1008
16	rs60582851	C	G	0.425595	1008
16	rs79875430	A	T	0.0882937	1008
16	rs11642741	T	C	0.489087	1008
16	rs11642795	T	G	0.580357	1008
16	rs79577563	A	G	0.0902778	1008
16	rs9935515	C	T	0.578373	1008
16	rs9934964	G	A	0.578373	1008
16	rs67796535	A	C	0.493056	1008
16	rs112286663	C	G	0.0892857	1008
16	rs113887824	G	A	0.0892857	1008
16	rs72779477	G	C	0.00892857	1008
16	rs12600135	G	T	0.481151	1008
16	rs8061632	C	T	0.00892857	1008
16	rs56263066	G	A	0.0902778	1008
16	rs4781552	G	T	0.482143	1008
16	rs8062820	A	C	0.582341	1008
16	rs78773444	A	C	0.486111	1008
16	rs4781553	G	C	0.580357	1008
16	rs4781554	A	G	0.486111	1008
16	rs7198922	T	C	0.483135	1008
16	rs7193571	C	T	0.486111	1008
16	rs2866851	A	T	0.579365	1008
16	rs7194564	C	T	0.452381	1008
16	rs725457	A	T	0.542659	1008
16	rs4781555	A	G	0.52877	1008
16	rs9302506	T	C	0.00694444	1008
16	rs1034392	C	T	0.407738	1008
16	rs72779484	G	C	0.209325	1008
16	rs7189739	G	T	0.585317	1008
16	rs7197247	T	C	0.208333	1008
16	rs7202022	T	G	0.208333	1008
16	rs77850656	T	C	0.104167	1008
16	rs9302507	C	T	0.21627	1008
16	rs74009204	A	T	0.208333	1008
16	rs743669	T	G	0.21627	1008
16	rs730182	C	T	0.319444	1008
16	rs7198557	T	C	0.200397	1008
16	rs7193760	A	G	0.21627	1008
16	rs7193266	C	T	0.474206	1008
16	rs147156155	G	A	0.28869	1008
16	rs56231902	T	G	0.196429	1008
16	rs145866504	C	T	0.199405	1008
16	rs72779489	A	C	0.204365	1008
16	rs10221014	G	C	0.196429	1008
16	rs75663598	T	A	0.236111	1008
16	rs9302508	G	A	0.0446429	1008
16	rs9934303	C	A	0.046627	1008
16	rs16962919	T	C	0.760913	1008
16	rs16962922	C	T	0.750992	1008
16	rs35644981	C	T	0.862103	1008
16	rs2866852	C	A	0.840278	1008
16	rs76933344	A	T	0.130952	1008
16	rs144190131	G	A	0.0386905	1008
16	rs9937737	C	T	0.742063	1008
16	rs8054568	C	G	0.119048	1008
16	rs12446097	T	C	0.121032	1008
16	rs12446745	T	C	0.119048	1008
16	rs2866853	A	T	0.756944	1008
16	rs1573638	G	A	0.119048	1008
16	rs180773016	G	A	0.0228175	1008
16	rs12447013	A	G	0.121032	1008
16	rs77156351	G	A	0.0714286	1008
16	rs16962936	G	C	0.115079	1008
16	rs57985793	G	C	0.116071	1008
16	rs60084658	C	G	0.0714286	1008
16	rs1978027	G	A	0.766865	1008
16	rs1002587	G	C	0.888889	1008
16	rs1573641	C	T	0.115079	1008
16	rs11862230	C	T	0.121032	1008
16	rs743671	C	A	0.863095	1008
16	rs743672	A	G	0.121032	1008
16	rs12935804	G	C	0.755952	1008
16	rs57106598	A	C	0.121032	1008
16	rs57652440	T	C	0.121032	1008
16	rs60618461	A	G	0.115079	1008
16	rs62034023	A	G	0.115079	1008
16	rs58007063	G	T	0.116071	1008
16	rs79366003	C	T	0.0228175	1008
16	rs28374800	C	G	0.747024	1008
16	rs62034024	T	C	0.122024	1008
16	rs963536	T	G	0.755952	1008
16	rs8060590	A	C	0.12004	1008
16	rs78194917	C	T	0.12004	1008
16	rs57716247	G	A	0.123016	1008
16	rs58537316	C	T	0.117063	1008
16	rs57127687	A	G	0.123016	1008
16	rs16962946	T	A	0.117063	1008
16	rs61460695	A	G	0.0724206	1008
16	rs12446950	C	G	0.123016	1008
16	rs12444126	A	G	0.123016	1008
16	rs6498473	G	C	0.121032	1008
16	rs9788857	A	C	0.763889	1008
16	rs8058299	A	C	0.121032	1008
16	rs6498474	G	C	0.115079	1008
16	rs9934011	T	C	0.763889	1008
16	rs58522433	T	C	0.121032	1008
16	rs62034027	A	C	0.0446429	1008
16	rs56947664	T	G	0.12004	1008
16	rs59251440	A	T	0.0734127	1008
16	rs11864581	T	C	0.127976	1008
16	rs16962950	T	C	0.550595	1008
16	rs59724199	C	G	0.124008	1008
16	rs61214678	C	T	0.664683	1008
16	rs57132529	A	G	0.541667	1008
16	rs58101145	G	C	0.665675	1008
16	rs79037873	G	C	0.228175	1008
16	rs1985309	A	G	0.670635	1008
16	rs12444587	T	C	0.146825	1008
16	rs9788799	A	G	0.0238095	1008
16	rs6498475	G	A	0.144841	1008
16	rs8048012	G	A	0.498016	1008
16	rs77806654	T	G	0.207341	1008
16	rs16962966	G	A	0.144841	1008
16	rs75422462	A	G	0.227183	1008
16	rs16962967	G	A	0.143849	1008
16	rs8055625	T	A	0.667659	1008
16	rs150754560	C	T	0.0238095	1008
16	rs35231659	C	T	0.551587	1008
16	rs724877	A	G	0.55754	1008
16	rs7203351	G	C	0.688492	1008
16	rs36061829	A	G	0.309524	1008
16	rs9936449	T	A	0.649802	1008
16	rs7193298	T	G	0.246032	1008
16	rs62034032	T	C	0.125	1008
16	rs7187942	C	A	0.241071	1008
16	rs7188652	A	G	0.37996	1008
16	rs7186773	G	A	0.56746	1008
16	rs7193899	T	C	0.656746	1008
16	rs17565087	G	T	0.0565476	1008
16	rs17565143	G	A	0.0595238	1008
16	rs35374379	A	T	0.0486111	1008
16	rs34415747	T	C	0.297619	1008
16	rs17565177	G	C	0.047619	1008
16	rs17455421	A	T	0.047619	1008
16	rs57155412	G	A	0.0486111	1008
16	rs61464730	C	A	0.0486111	1008
16	rs12919408	T	G	0.0486111	1008
16	rs12925598	C	G	0.0486111	1008
16	rs2002559	A	T	0.046627	1008
16	rs118134016	C	T	0.131944	1008
16	rs2011296	G	C	0.309524	1008
16	rs4141381	T	G	0.242063	1008
16	rs11641654	G	A	0.949405	1008
16	rs78946803	C	T	0.0456349	1008
16	rs2269450	G	A	0.0505952	1008
16	rs2269451	C	T	0.0505952	1008
16	rs709411	C	T	0.949405	1008
16	rs857179	C	T	0.946429	1008
16	rs35565464	A	C	0.0535714	1008
16	rs860729	G	C	0.950397	1008
16	rs35598616	G	A	0.0535714	1008
16	rs860728	G	T	0.946429	1008
16	rs860727	A	G	0.946429	1008
16	rs35955957	C	A	0.0535714	1008
16	rs857171	T	G	0.946429	1008
16	rs35592944	C	G	0.0535714	1008
16	rs857170	C	T	0.946429	1008
16	rs857169	T	G	0.946429	1008
16	rs857167	T	C	0.945437	1008
16	rs857166	T	A	0.946429	1008
16	rs860726	T	A	0.946429	1008
16	rs722241	T	G	0.608135	1008
16	rs722240	C	G	0.257937	1008
16	rs722239	C	G	0.256944	1008
16	rs1424281	T	C	0.0555556	1008
16	rs1424280	C	T	0.0555556	1008
16	rs79404925	C	G	0.258929	1008
16	rs6498477	C	G	0.0565476	1008
16	rs231140	T	C	0.464286	1008
16	rs8055691	T	C	0.0565476	1008
16	rs7197279	C	G	0.0605159	1008
16	rs77444829	T	C	0.0267857	1008
16	rs34209055	C	T	0.0565476	1008
16	rs34974729	G	T	0.0565476	1008
16	rs117828628	G	T	0.0595238	1008
16	rs139158316	G	T	0.0287698	1008
16	rs231137	T	A	0.382937	1008
16	rs172993	C	T	0.382937	1008
16	rs62034058	G	A	0.296627	1008
16	rs1424276	A	T	0.556548	1008
16	rs117142535	C	G	0.105159	1008
16	rs928974	A	C	0.559524	1008
16	rs865657	C	T	0.386905	1008
16	rs1029290	C	T	0.548611	1008
16	rs1812004	C	T	0.374008	1008
16	rs179564	C	A	0.324405	1008
16	rs78517892	G	A	0.259921	1008
16	rs11646379	G	A	0.349206	1008
16	rs9935605	C	A	0.0525794	1008
16	rs12926383	A	G	0.0525794	1008
16	rs1646314	T	C	0.59127	1008
16	rs11861915	A	G	0.280754	1008
16	rs1794336	A	C	0.599206	1008
16	rs35125092	A	T	0.0595238	1008
16	rs10852370	T	C	0.604167	1008
16	rs75098945	C	G	0.218254	1008
16	rs4277365	C	G	0.21627	1008
16	rs62035678	C	A	0.0644841	1008
16	rs10492767	G	A	0.215278	1008
16	rs12927725	T	C	0.0515873	1008
16	rs12927127	C	T	0.321429	1008
16	rs59859821	C	T	0.213294	1008
16	rs2006860	T	C	0.230159	1008
16	rs1987724	T	G	0.281746	1008
16	rs34446241	G	T	0.0515873	1008
16	rs231128	T	C	0.328373	1008
16	rs56691732	T	G	0.0664683	1008
16	rs7190999	A	G	0.592262	1008
16	rs1834113	A	T	0.215278	1008
16	rs9925691	A	G	0.265873	1008
16	rs231129	G	T	0.323413	1008
16	rs11865632	G	A	0.214286	1008
16	rs12598052	T	C	0.0505952	1008
16	rs12599678	T	G	0.0505952	1008
16	rs231130	T	C	0.325397	1008
16	rs857164	T	G	0.59127	1008
16	rs7198092	C	T	0.21131	1008
16	rs12600305	T	G	0.0515873	1008
16	rs231131	T	C	0.335317	1008
16	rs12934929	G	A	0.094246	1008
16	rs6498478	G	A	0.628968	1008
16	rs34074959	C	T	0.306548	1008
16	rs67806726	T	C	0.094246	1008
16	rs170748	G	A	0.643849	1008
16	rs9933979	C	T	0.30754	1008
16	rs231127	T	C	0.337302	1008
16	rs77983733	C	T	0.214286	1008
16	rs116859292	T	C	0.0188492	1008
16	rs28623662	T	C	0.215278	1008
16	rs12928504	C	T	0.093254	1008
16	rs80051517	A	G	0.0376984	1008
16	rs12920418	T	C	0.093254	1008
16	rs231126	G	A	0.333333	1008
16	rs35286406	A	G	0.0922619	1008
16	rs13330331	G	A	0.21627	1008
16	rs12920998	C	G	0.093254	1008
16	rs9925068	C	T	0.308532	1008
16	rs9924480	G	C	0.215278	1008
16	rs864480	G	A	0.548611	1008
16	rs34839787	C	G	0.0972222	1008
16	rs231125	C	T	0.643849	1008
16	rs231124	T	C	0.647817	1008
16	rs79763970	C	T	0.21627	1008
16	rs34467043	A	G	0.0962302	1008
16	rs1646311	C	T	0.329365	1008
16	rs1794337	T	G	0.425595	1008
16	rs72781433	C	G	0.0664683	1008
16	rs34511462	C	T	0.0972222	1008
16	rs16963063	A	C	0.356151	1008
16	rs11643773	A	G	0.3125	1008
16	rs1862867	A	G	0.3125	1008
16	rs7205134	C	T	0.334325	1008
16	rs1862866	C	T	0.3125	1008
16	rs62035682	C	G	0.356151	1008
16	rs192388974	G	C	0.0376984	1008
16	rs2866858	C	T	0.643849	1008
16	rs34089846	C	A	0.328373	1008
16	rs12598949	A	G	0.3125	1008
16	rs35010943	G	A	0.313492	1008
16	rs74795371	G	A	0.0525794	1008
16	rs11075216	G	A	0.0962302	1008
16	rs9927346	C	A	0.3125	1008
16	rs7195983	C	A	0.639881	1008
16	rs9926929	G	A	0.3125	1008
16	rs9940584	T	C	0.3125	1008
16	rs2903407	A	G	0.313492	1008
16	rs4781558	C	T	0.644841	1008
16	rs7200851	G	A	0.646825	1008
16	rs7203127	A	G	0.646825	1008
16	rs56381936	A	G	0.333333	1008
16	rs11640548	T	C	0.313492	1008
16	rs8043819	G	A	0.313492	1008
16	rs8043956	G	T	0.313492	1008
16	rs9302509	C	A	0.313492	1008
16	rs889822	A	G	0.646825	1008
16	rs9925549	T	C	0.313492	1008
16	rs8046250	A	G	0.313492	1008
16	rs1862865	C	T	0.330357	1008
16	rs1862864	G	A	0.643849	1008
16	rs933731	A	G	0.646825	1008
16	rs8045998	C	T	0.647817	1008
16	rs1862863	G	A	0.332341	1008
16	rs754438	C	G	0.644841	1008
16	rs1974906	C	A	0.643849	1008
16	rs9938046	G	T	0.3125	1008
16	rs9938053	G	A	0.3125	1008
16	rs78954327	A	C	0.215278	1008
16	rs9921251	C	T	0.309524	1008
16	rs9940944	G	A	0.309524	1008
16	rs9921504	C	T	0.308532	1008
16	rs2113334	T	C	0.333333	1008
16	rs4780547	G	T	0.331349	1008
16	rs9923843	G	T	0.308532	1008
16	rs8049031	C	T	0.310516	1008
16	rs8049074	C	G	0.642857	1008
16	rs8048606	T	G	0.643849	1008
16	rs11644833	G	A	0.329365	1008
16	rs9935529	C	T	0.0962302	1008
16	rs11647585	G	A	0.392857	1008
16	rs8054265	G	A	0.417659	1008
16	rs9928570	A	C	0.605159	1008
16	rs61139367	A	G	0.301587	1008
16	rs55880088	G	A	0.0555556	1008
16	rs56268707	G	A	0.0555556	1008
16	rs142087293	A	C	0.0426587	1008
16	rs13337642	A	G	0.22619	1008
16	rs56287200	G	C	0.0605159	1008
16	rs10163216	T	C	0.228175	1008
16	rs10163236	T	G	0.228175	1008
16	rs10163219	A	G	0.228175	1008
16	rs11863480	C	A	0.0605159	1008
16	rs77028989	A	C	0.0505952	1008
16	rs7190291	T	C	0.220238	1008
16	rs7194972	T	A	0.228175	1008
16	rs9927170	T	C	0.228175	1008
16	rs9302510	A	C	0.227183	1008
16	rs9302511	T	C	0.227183	1008
16	rs1895560	C	T	0.699405	1008
16	rs2216774	A	G	0.178571	1008
16	rs7189580	G	C	0.117063	1008
16	rs1364363	C	G	0.227183	1008
16	rs6498482	T	C	0.22619	1008
16	rs12149464	G	A	0.0605159	1008
16	rs12148976	A	G	0.0605159	1008
16	rs7184192	A	C	0.225198	1008
16	rs9924452	T	C	0.109127	1008
16	rs7188980	C	T	0.109127	1008
16	rs55678530	T	G	0.0615079	1008
16	rs8044430	T	C	0.116071	1008
16	rs12444117	C	G	0.0634921	1008
16	rs12444144	C	G	0.212302	1008
16	rs11860604	G	C	0.0644841	1008
16	rs7197466	T	G	0.190476	1008
16	rs62035691	C	T	0.131944	1008
16	rs9928497	C	T	0.286706	1008
16	rs117733663	G	A	0.0416667	1008
16	rs7204841	C	T	0.272817	1008
16	rs11644737	C	T	0.271825	1008
16	rs3888364	A	G	0.570437	1008
16	rs117489293	A	G	0.0456349	1008
16	rs12708786	T	C	0.28373	1008
16	rs7195297	C	T	0.27381	1008
16	rs7195395	T	C	0.276786	1008
16	rs7190692	A	G	0.284722	1008
16	rs9925151	C	T	0.276786	1008
16	rs12929613	T	A	0.267857	1008
16	rs12933628	T	A	0.267857	1008
16	rs6498483	T	C	0.284722	1008
16	rs8053927	G	A	0.275794	1008
16	rs8056001	A	G	0.277778	1008
16	rs118065536	G	A	0.031746	1008
16	rs753684	T	C	0.0734127	1008
16	rs2866859	G	C	0.275794	1008
16	rs2866860	C	A	0.275794	1008
16	rs889817	A	G	0.277778	1008
16	rs753192	C	T	0.275794	1008
16	rs753191	T	A	0.274802	1008
16	rs4078751	A	T	0.275794	1008
16	rs3893789	G	T	0.265873	1008
16	rs9928336	T	C	0.276786	1008
16	rs2081273	G	T	0.265873	1008
16	rs11642435	A	G	0.265873	1008
16	rs11642513	A	C	0.265873	1008
16	rs7197700	G	A	0.27381	1008
16	rs9931851	T	G	0.274802	1008
16	rs7200442	C	T	0.263889	1008
16	rs138410273	A	G	0.0347222	1008
16	rs12924220	C	T	0.263889	1008
16	rs4781560	T	C	0.276786	1008
16	rs11075219	C	G	0.27877	1008
16	rs12597883	G	A	0.137897	1008
16	rs11648436	C	T	0.274802	1008
16	rs7186212	T	C	0.277778	1008
16	rs7202291	G	C	0.274802	1008
16	rs11649492	G	C	0.270833	1008
16	rs11639593	C	G	0.267857	1008
16	rs12926685	T	C	0.268849	1008
16	rs12921111	G	A	0.268849	1008
16	rs6498485	G	A	0.276786	1008
16	rs3136038	C	T	0.275794	1008
16	rs6498486	A	C	0.267857	1008
16	rs1799797	T	A	0.265873	1008
16	rs762521	G	A	0.265873	1008
16	rs1799798	G	A	0.123016	1008
16	rs744154	G	C	0.266865	1008
16	rs2238462	C	G	0.264881	1008
16	rs3136064	C	T	0.265873	1008
16	rs3136065	G	A	0.265873	1008
16	rs3136067	T	C	0.255952	1008
16	rs3136070	A	T	0.256944	1008
16	rs2238463	C	G	0.266865	1008
16	rs3136079	T	G	0.259921	1008
16	rs3136085	G	C	0.255952	1008
16	rs957078	T	G	0.259921	1008
16	rs3136106	G	A	0.00198413	1008
16	rs3136112	C	T	0.25496	1008
16	rs254942	G	A	0.784722	1008
16	rs3136130	G	T	0.258929	1008
16	rs3136155	C	T	0.252976	1008
16	rs3136160	G	A	0.255952	1008
16	rs31869	G	A	0.963294	1008
16	rs3136166	T	G	0.261905	1008
16	rs3136168	T	G	0.263889	1008
16	rs3136172	A	G	0.251984	1008
16	rs3136173	G	T	0.251984	1008
16	rs3136176	A	T	0.250992	1008
16	rs3136187	A	G	0.25496	1008
16	rs3136189	T	C	0.25496	1008
16	rs31870	A	G	0.806548	1008
16	rs3136202	G	A	0.260913	1008
16	rs1799799	T	C	0.260913	1008
16	rs1799800	G	A	0.25	1008
16	rs3136211	C	G	0.250992	1008
16	rs3136213	C	T	0.248016	1008
16	rs3136214	A	G	0.0684524	1008
16	rs3136218	T	G	0.262897	1008
16	rs3136220	C	T	0.00198413	1008
16	rs1799801	T	C	0.258929	1008
16	rs3743538	G	T	0.25496	1008
16	rs2276464	G	C	0.246032	1008
16	rs2276465	G	A	0.246032	1008
16	rs2276466	C	G	0.246032	1008
16	rs11075223	C	A	0.249008	1008
16	rs4781562	G	T	0.239087	1008
16	rs4781563	G	A	0.240079	1008
16	rs3784872	T	C	0.244048	1008
16	rs42272	A	G	0.798611	1008
16	rs9646271	C	T	0.241071	1008
16	rs9646272	G	C	0.258929	1008
16	rs9646273	C	T	0.250992	1008
16	rs1646332	C	A	0.260913	1008
16	rs1646331	T	C	0.266865	1008
16	rs11648736	G	A	0.253968	1008
16	rs8060520	C	G	0.331349	1008
16	rs117264067	G	C	0.00198413	1008
16	rs35320671	G	A	0.0396825	1008
16	rs8055701	C	G	0.0426587	1008
16	rs182094267	A	T	0.0218254	1008
16	rs8054783	G	A	0.0426587	1008
16	rs35022565	G	T	0.0436508	1008
16	rs7189139	C	T	0.0525794	1008
16	rs9788820	A	C	0.0863095	1008
16	rs254940	A	G	0.931548	1008
16	rs254938	T	C	0.931548	1008
16	rs117691731	C	G	0.031746	1008
16	rs185297	C	T	0.931548	1008
16	rs254936	A	G	0.931548	1008
16	rs3974346	G	T	0.922619	1008
16	rs79051169	G	A	0.0208333	1008
16	rs149796809	T	C	0.0446429	1008
16	rs148871394	G	A	0.0585317	1008
16	rs836876	A	G	0.925595	1008
16	rs62035728	G	A	0.0823413	1008
16	rs836874	C	T	0.921627	1008
16	rs1651197	G	A	0.921627	1008
16	rs72781482	A	C	0.40873	1008
16	rs1651196	T	G	0.930556	1008
16	rs11860979	G	A	0.930556	1008
16	rs1651195	C	T	0.930556	1008
16	rs1646333	T	C	0.931548	1008
16	rs254933	T	G	0.930556	1008
16	rs254932	C	T	0.929563	1008
16	rs12446734	C	G	0.921627	1008
16	rs254930	G	A	0.930556	1008
16	rs56960460	A	G	0.40377	1008
16	rs187613	T	C	0.930556	1008
16	rs836873	G	T	0.921627	1008
16	rs8060706	T	C	0.930556	1008
16	rs857048	T	C	0.921627	1008
16	rs1613736	T	C	0.931548	1008
16	rs8054626	G	A	0.930556	1008
16	rs13334552	A	G	0.929563	1008
16	rs34056976	A	G	0.929563	1008
16	rs12448995	G	A	0.929563	1008
16	rs12448998	G	A	0.929563	1008
16	rs9933278	T	C	0.929563	1008
16	rs9931427	A	G	0.930556	1008
16	rs9933628	A	G	0.894841	1008
16	rs12926471	T	C	0.920635	1008
16	rs60385662	C	T	0.920635	1008
16	rs13337232	T	G	0.929563	1008
16	rs9936499	T	A	0.930556	1008
16	rs9923340	G	A	0.921627	1008
16	rs9930502	G	A	0.921627	1008
16	rs56205108	G	A	0.921627	1008
16	rs7188103	T	G	0.930556	1008
16	rs12445168	T	C	0.930556	1008
16	rs12447216	G	A	0.921627	1008
16	rs8053423	A	C	0.931548	1008
16	rs6498487	C	T	0.930556	1008
16	rs28668974	A	G	0.930556	1008
16	rs12599365	G	A	0.921627	1008
16	rs12931919	G	A	0.921627	1008
16	rs147363318	T	G	0.0138889	1008
16	rs113272855	C	T	0.0228175	1008
16	rs181694808	A	G	0.0426587	1008
16	rs11075227	G	A	0.919643	1008
16	rs11649283	C	G	0.920635	1008
16	rs140432669	T	G	0.0228175	1008
16	rs11639944	G	A	0.927579	1008
16	rs11641800	C	T	0.929563	1008
16	rs11075228	C	T	0.929563	1008
16	rs11640708	T	C	0.929563	1008
16	rs9931041	C	T	0.929563	1008
16	rs11644661	C	G	0.920635	1008
16	rs1978610	C	T	0.929563	1008
16	rs6498489	C	A	0.929563	1008
16	rs9302512	G	A	0.931548	1008
16	rs12922544	C	T	0.179563	1008
16	rs11642211	A	G	0.205357	1008
16	rs8053013	C	T	0.185516	1008
16	rs8057299	C	G	0.200397	1008
16	rs12918451	T	G	0.00297619	1008
16	rs6498490	T	C	0.0128968	1008
16	rs4522405	G	A	0.227183	1008
16	rs2099071	G	A	0.0128968	1008
16	rs8064105	A	G	0.0128968	1008
16	rs12446816	A	G	0.219246	1008
16	rs6498491	A	G	0.0128968	1008
16	rs66937875	G	A	0.00297619	1008
16	rs8060734	A	G	0.00297619	1008
16	rs8044564	T	C	0.00297619	1008
16	rs118105992	T	C	0.0734127	1008
16	rs12926918	T	C	0.0128968	1008
16	rs1560150	T	C	0.224206	1008
16	rs17256168	A	C	0.208333	1008
16	rs12922334	G	A	0.00297619	1008
16	rs9925917	G	T	0.00297619	1008
16	rs7195205	C	A	0.0109127	1008
16	rs1630367	T	C	0.272817	1008
16	rs1794242	G	A	0.249008	1008
16	rs1651193	C	T	0.255952	1008
16	rs1794243	G	A	0.265873	1008
16	rs1651192	A	T	0.25496	1008
16	rs1651191	C	T	0.255952	1008
16	rs1794244	G	A	0.258929	1008
16	rs1794245	C	T	0.255952	1008
16	rs1651190	A	G	0.277778	1008
16	rs79122094	T	C	0.0873016	1008
16	rs1651189	T	C	0.282738	1008
16	rs1651188	A	C	0.280754	1008
16	rs7194562	G	A	0.272817	1008
16	rs1794225	G	A	0.0763889	1008
16	rs61546970	G	T	0.0357143	1008
16	rs1794226	G	A	0.260913	1008
16	rs72783406	G	A	0.402778	1008
16	rs67174119	A	G	0.409722	1008
16	rs55995804	G	A	0.247024	1008
16	rs1794228	G	A	0.430556	1008
16	rs76229406	A	G	0.0277778	1008
16	rs1651186	A	G	0.430556	1008
16	rs117505909	G	A	0.105159	1008
16	rs140517178	C	T	0.0426587	1008
16	rs3909878	A	G	0.241071	1008
16	rs55863630	G	T	0.239087	1008
16	rs1628132	C	T	0.677579	1008
16	rs1794229	T	C	0.679563	1008
16	rs76974848	G	C	0.239087	1008
16	rs1651185	A	G	0.428571	1008
16	rs1651184	C	A	0.428571	1008
16	rs9806993	C	T	0.242063	1008
16	rs1794230	C	A	0.428571	1008
16	rs1794231	T	C	0.678571	1008
16	rs191595191	C	T	0.014881	1008
16	rs117999701	C	T	0.170635	1008
16	rs1794232	T	C	0.428571	1008
16	rs1428402	C	G	0.679563	1008
16	rs67950516	T	C	0.239087	1008
16	rs8063309	T	C	0.241071	1008
16	rs7189421	T	G	0.241071	1008
16	rs7184976	A	C	0.237103	1008
16	rs1651198	G	C	0.667659	1008
16	rs1794234	C	T	0.427579	1008
16	rs1794236	C	T	0.426587	1008
16	rs1630373	G	C	0.429563	1008
16	rs1629592	T	C	0.427579	1008
16	rs1428404	C	T	0.673611	1008
16	rs9923144	T	C	0.215278	1008
16	rs1794237	T	G	0.674603	1008
16	rs1794238	C	A	0.218254	1008
16	rs1794239	A	T	0.673611	1008
16	rs66859427	A	C	0.21627	1008
16	rs8047493	A	G	0.672619	1008
16	rs1794241	G	C	0.672619	1008
16	rs4781564	C	T	0.444444	1008
16	rs67986457	C	A	0.244048	1008
16	rs12232443	A	G	0.331349	1008
16	rs12920252	T	C	0.430556	1008
16	rs12919705	C	G	0.431548	1008
16	rs61185203	G	T	0.324405	1008
16	rs9935021	G	A	0.568452	1008
16	rs12599691	C	T	0.410714	1008
16	rs72640404	C	T	0.233135	1008
16	rs9940941	G	A	0.989087	1008
16	rs11640959	C	T	0.657738	1008
16	rs12445197	C	G	0.989087	1008
16	rs7200856	A	G	0.331349	1008
16	rs11075230	C	G	0.259921	1008
16	rs11645155	T	C	0.674603	1008
16	rs79578185	A	G	0.0605159	1008
16	rs6498498	C	T	0.909722	1008
16	rs7190485	G	A	0.313492	1008
16	rs7197898	C	T	0.324405	1008
16	rs7197464	G	T	0.329365	1008
16	rs72783420	C	T	0.326389	1008
16	rs72783422	A	G	0.330357	1008
16	rs57076835	C	T	0.331349	1008
16	rs8051983	G	C	0.332341	1008
16	rs11862729	A	G	0.342262	1008
16	rs57405319	T	C	0.39881	1008
16	rs72783425	C	A	0.014881	1008
16	rs13334256	G	T	0.389881	1008
16	rs8050579	T	C	0.384921	1008
16	rs8056362	T	A	0.377976	1008
16	rs4780552	T	C	0.393849	1008
16	rs8052279	A	G	0.377976	1008
16	rs7205210	T	C	0.375	1008
16	rs2011209	T	C	0.921627	1008
16	rs9927341	G	A	0.97619	1008
16	rs13338264	A	G	0.265873	1008
16	rs140186748	T	C	0.00198413	1008
16	rs8045434	C	T	0.28373	1008
16	rs916079	A	G	0.28869	1008
16	rs916080	G	A	0.28869	1008
16	rs76837660	G	C	0.0257937	1008
16	rs2097269	G	A	0.290675	1008
16	rs77014198	G	C	0.290675	1008
16	rs7201789	G	C	0.295635	1008
16	rs78205965	C	T	0.293651	1008
16	rs6498499	G	A	0.289683	1008
16	rs762770	A	G	0.294643	1008
16	rs72783431	G	A	0.293651	1008
16	rs7200498	A	G	0.296627	1008
16	rs72783434	A	G	0.295635	1008
16	rs58621680	A	C	0.296627	1008
16	rs59631893	C	G	0.296627	1008
16	rs60788707	A	T	0.298611	1008
16	rs9673242	G	A	0.290675	1008
16	rs58500597	C	T	0.28869	1008
16	rs61402929	A	C	0.28869	1008
16	rs13334806	C	A	0.289683	1008
16	rs72783441	T	C	0.290675	1008
16	rs66802536	G	C	0.290675	1008
16	rs9929749	T	C	0.292659	1008
16	rs9937524	C	T	0.289683	1008
16	rs72783444	C	T	0.289683	1008
16	rs9939089	G	T	0.292659	1008
16	rs9929833	A	G	0.292659	1008
16	rs58485805	T	C	0.359127	1008
16	rs72783446	T	G	0.294643	1008
16	rs140194702	C	T	0.0238095	1008
16	rs9941083	A	G	0.297619	1008
16	rs4781568	T	C	0.289683	1008
16	rs1894384	G	A	0.286706	1008
16	rs9921648	C	A	0.286706	1008
16	rs6498500	T	A	0.286706	1008
16	rs72783454	C	A	0.286706	1008
16	rs9932955	G	C	0.287698	1008
16	rs142189685	A	G	0.0327381	1008
16	rs8051619	C	T	0.287698	1008
16	rs9935930	G	T	0.28869	1008
16	rs56979470	C	T	0.28869	1008
16	rs2867049	T	C	0.295635	1008
16	rs2187665	G	A	0.293651	1008
16	rs2903462	A	G	0.296627	1008
16	rs72783463	C	G	0.292659	1008
16	rs4781569	G	A	0.294643	1008
16	rs28813467	T	C	0.294643	1008
16	rs72783466	G	T	0.293651	1008
16	rs73513200	A	G	0.293651	1008
16	rs960602	C	G	0.293651	1008
16	rs73514903	T	A	0.302579	1008
16	rs187113497	A	T	0.0456349	1008
16	rs56007264	A	C	0.298611	1008
16	rs72783469	C	G	0.285714	1008
16	rs4781570	A	T	0.280754	1008
16	rs72783471	C	T	0.280754	1008
16	rs9931690	C	G	0.28373	1008
16	rs4780553	C	T	0.282738	1008
16	rs4781571	T	C	0.281746	1008
16	rs7188521	G	T	0.282738	1008
16	rs8060542	A	G	0.285714	1008
16	rs4486903	T	C	0.286706	1008
16	rs1004637	A	C	0.286706	1008
16	rs1122454	G	A	0.285714	1008
16	rs201655327	T	A	0.263889	1008
16	rs72783475	A	G	0.285714	1008
16	rs56858849	T	C	0.286706	1008
16	rs12596849	G	A	0.33631	1008
16	rs57951383	T	A	0.284722	1008
16	rs8052197	A	G	0.285714	1008
16	rs4781573	G	A	0.285714	1008
16	rs7197916	G	A	0.285714	1008
16	rs28583129	A	G	0.286706	1008
16	rs28595614	A	G	0.286706	1008
16	rs28666554	G	A	0.285714	1008
16	rs75307671	C	G	0.285714	1008
16	rs72783479	C	T	0.285714	1008
16	rs118128869	G	A	0.0535714	1008
16	rs9932737	A	G	0.286706	1008
16	rs28662214	T	C	0.286706	1008
16	rs72783482	G	A	0.285714	1008
16	rs72783483	T	C	0.285714	1008
16	rs28434642	T	C	0.286706	1008
16	rs72783484	A	C	0.285714	1008
16	rs73514931	G	A	0.287698	1008
16	rs9940704	T	G	0.286706	1008
16	rs72783487	A	G	0.285714	1008
16	rs2097267	C	T	0.286706	1008
16	rs2097268	T	C	0.28869	1008
16	rs72783490	G	A	0.285714	1008
16	rs58760630	C	T	0.285714	1008
16	rs9931672	T	C	0.295635	1008
16	rs143458734	A	G	0.0198413	1008
16	rs9932289	A	G	0.295635	1008
16	rs112833654	C	T	0.294643	1008
16	rs762767	C	A	0.285714	1008
16	rs56758109	A	G	0.294643	1008
16	rs57510480	C	T	0.285714	1008
16	rs12597459	A	G	0.0416667	1008
16	rs8056211	C	T	0.284722	1008
16	rs66463938	A	G	0.295635	1008
16	rs67893324	T	C	0.295635	1008
16	rs7194302	C	T	0.295635	1008
16	rs6498502	G	A	0.294643	1008
16	rs78078031	G	A	0.0347222	1008
16	rs6498505	C	A	0.286706	1008
16	rs72783494	C	G	0.294643	1008
16	rs8063151	G	T	0.294643	1008
16	rs8044295	A	G	0.294643	1008
16	rs59506255	A	G	0.295635	1008
16	rs11075232	A	T	0.286706	1008
16	rs7195762	T	C	0.294643	1008
16	rs7190279	C	G	0.294643	1008
16	rs72783498	T	C	0.294643	1008
16	rs28668960	A	G	0.286706	1008
16	rs724015	C	A	0.294643	1008
16	rs72783500	C	T	0.285714	1008
16	rs72783501	T	G	0.285714	1008
16	rs117064764	G	C	0.0257937	1008
16	rs72783502	G	A	0.285714	1008
16	rs7206863	A	C	0.294643	1008
16	rs4486904	T	C	0.294643	1008
16	rs2867051	A	T	0.293651	1008
16	rs57989611	T	C	0.294643	1008
16	rs3752415	G	A	0.295635	1008
16	rs147239838	G	T	0.0535714	1008
16	rs9935889	A	G	0.295635	1008
16	rs9936251	A	G	0.295635	1008
16	rs79481665	C	T	0.294643	1008
16	rs74865954	C	A	0.0793651	1008
16	rs72785404	G	A	0.285714	1008
16	rs9935670	G	A	0.286706	1008
16	rs9928733	T	C	0.295635	1008
16	rs9926565	A	G	0.294643	1008
16	rs13337521	C	G	0.286706	1008
16	rs200183007	T	C	0.285714	1008
16	rs140573788	T	C	0.0287698	1008
16	rs8059531	A	G	0.286706	1008
16	rs72785407	A	C	0.294643	1008
16	rs4781577	A	G	0.295635	1008
16	rs13339439	A	G	0.295635	1008
16	rs9932473	G	A	0.284722	1008
16	rs6498506	C	T	0.28373	1008
16	rs933198	T	C	0.293651	1008
16	rs1003067	A	G	0.284722	1008
16	rs4781578	A	T	0.292659	1008
16	rs4781579	A	G	0.292659	1008
16	rs68105689	T	G	0.293651	1008
16	rs928968	A	G	0.287698	1008
16	rs762768	A	G	0.287698	1008
16	rs762769	C	G	0.287698	1008
16	rs4781580	T	C	0.296627	1008
16	rs1557519	T	C	0.296627	1008
16	rs1557520	A	C	0.295635	1008
16	rs28699649	C	T	0.285714	1008
16	rs72785408	T	G	0.293651	1008
```
