## Supplementary material for "Characterization of shared and ancestry-specific signals driving complex traits using multi-ancestry fine-mapping": s2_snps.txt

```
rs6498382
rs153092
rs153091
rs79169780
rs118134072
rs153090
rs1149419
rs153089
rs153088
rs2819632
rs2819631
rs1149418
rs6498385
rs185192
rs11648487
rs28607043
rs79026167
rs153095
rs12918496
rs153094
rs743657
rs28691684
rs80070403
rs129123
rs17832654
rs75604948
rs76197753
rs9940177
rs150080
rs80244917
rs150079
rs17243899
rs16961259
rs1438701
rs117633069
rs71390326
rs2550566
rs16961280
rs150078
rs150077
rs147955727
rs150076
rs150075
rs153093
rs187533
rs7194732
rs7190058
rs12925052
rs4781422
rs1898680
rs1898681
rs12934335
rs1438706
rs1438705
rs12934993
rs34059757
rs153098
rs7185907
rs153097
rs12930725
rs4781423
rs928971
rs928972
rs12918029
rs12918845
rs71390327
rs1438704
rs916087
rs6498387
rs445244
rs11075184
rs422852
rs12928835
rs8059579
rs4781424
rs4781425
rs7187632
rs35924714
rs72786645
rs8049091
rs8049110
rs6498393
rs6498394
rs8049342
rs8054294
rs12708766
rs4781426
rs4780510
rs7187511
rs7187533
rs2550565
rs2819692
rs35818265
rs35306247
rs2819688
rs2578579
rs2578580
rs2819687
rs10438542
rs203322
rs9674386
rs77735973
rs10438543
rs75033753
rs762780
rs58765988
rs984811
rs4781429
rs13331224
rs13331427
rs9926866
rs420619
rs372941
rs395137
rs366242
rs2550563
rs149227
rs2550562
rs2819643
rs2550561
rs1438707
rs12922227
rs1438708
rs55878502
rs4781430
rs78265371
rs4781431
rs149228
rs153077
rs4781432
rs4781433
rs6498397
rs6498398
rs8047055
rs59426483
rs60256156
rs7195991
rs59469891
rs7197051
rs147380101
rs2098745
rs79714868
rs114741543
rs151027079
rs16961369
rs35818065
rs34522947
rs403898
rs386013
rs369978
rs377027
rs410055
rs1149413
rs636844
rs436065
rs396357
rs436812
rs384061
rs1149412
rs1149411
rs117816262
rs2856620
rs1149410
rs407146
rs1149409
rs1149408
rs1149407
rs1149406
rs1149405
rs56289035
rs387090
rs447922
rs395879
rs436339
rs415232
rs12930638
rs643670
rs591066
rs2819681
rs385140
rs431176
rs407593
rs400844
rs384971
rs204022
rs77237397
rs204023
rs12932100
rs204024
rs76403603
rs78313985
rs4635326
rs204025
rs7204584
rs204026
rs204027
rs204028
rs204029
rs204030
rs204031
rs204032
rs8053943
rs1898685
rs2014956
rs1961448
rs169443
rs79466768
rs2819641
rs2550560
rs2856621
rs58502776
rs204033
rs55734996
rs16961449
rs204034
rs16961453
rs16961456
rs16961458
rs4781437
rs4780511
rs4781438
rs112490622
rs11864853
rs153083
rs11865718
rs11862050
rs4386121
rs2578582
rs153084
rs57933157
rs2819682
rs2856624
rs2578583
rs7188910
rs2578584
rs16961475
rs2578585
rs2819684
rs12598852
rs78747450
rs16961478
rs11647787
rs4781439
rs80201559
rs4780513
rs10521099
rs2042416
rs149419033
rs62027602
rs8048671
rs204036
rs204037
rs431089
rs2819685
rs67981434
rs67525003
rs76951937
rs34522561
rs2214255
rs2521804
rs11644359
rs8045753
rs2856625
rs112531655
rs12103085
rs7192217
rs6363
rs9938966
rs61064919
rs36035351
rs76784085
rs9302495
rs419008
rs2903251
rs16961532
rs8054644
rs28542731
rs4780514
rs117849623
rs4780515
rs75238659
rs36080936
rs11639570
rs4781440
rs12598319
rs77624995
rs6498399
rs6498400
rs7194260
rs28583411
rs4781441
rs7194266
rs8059366
rs17175665
rs143174500
rs55764394
rs12445437
rs11861824
rs6498401
rs28557183
rs2214254
rs16961540
rs78178451
rs116970234
rs117295811
rs190891795
rs10492781
rs6498403
rs4306495
rs2866322
rs2866323
rs714718
rs721664
rs721665
rs1468190
rs11863059
rs72788319
rs2106779
rs11863466
rs2158070
rs111218241
rs11864580
rs11861471
rs2521802
rs2819703
rs1468189
rs1859057
rs11649112
rs2214253
rs17261077
rs757054
rs2010289
rs886248
rs886247
rs886246
rs4461059
rs4781443
rs188587785
rs9302496
rs9931129
rs7186876
rs115871525
rs185591500
rs16961600
rs7195552
rs12232403
rs17176182
rs2521801
rs4780516
rs17261392
rs2819695
rs118067394
rs116906403
rs2521800
rs34621967
rs2866324
rs7187663
rs11860101
rs62027636
rs11646840
rs2106778
rs2106777
rs73509242
rs62027637
rs78896404
rs9930759
rs7186399
rs2819702
rs117751214
rs78409560
rs2521798
rs13333706
rs2819701
rs9932004
rs11641476
rs148406082
rs7185853
rs67735303
rs143696938
rs28703206
rs8045971
rs12444369
rs6498404
rs147911669
rs729876
rs142873259
rs116909680
rs4999991
rs9888948
rs77390611
rs2214252
rs185061377
rs2903252
rs886244
rs118115760
rs9940247
rs140148099
rs2819699
rs2819700
rs9921426
rs4781444
rs9926383
rs2819693
rs8047600
rs929222
rs11075188
rs4780517
rs11648837
rs12923857
rs12443738
rs4781446
rs188032272
rs62027641
rs28695940
rs35029439
rs176077
rs1634292
rs1634291
rs176076
rs145624162
rs176075
rs176074
rs176073
rs2866325
rs176072
rs176071
rs117867407
rs59381943
rs176070
rs6362
rs12448203
rs142460983
rs151245550
rs11640195
rs58093903
rs12921163
rs12922570
rs12927171
rs12926625
rs12927696
rs62027645
rs67505493
rs55671657
rs1015431
rs8061642
rs16961706
rs79244767
rs16961707
rs16961710
rs16961712
rs78521537
rs16961717
rs66484745
rs1988632
rs1988633
rs62029871
rs12446852
rs1002970
rs8044488
rs118123300
rs11075189
rs11641205
rs11646865
rs140756356
rs16961749
rs2214188
rs12598965
rs7189350
rs965299
rs7200108
rs2158016
rs1987874
rs79585316
rs77274126
rs1118517
rs4781448
rs17262864
rs62029872
rs6498406
rs62029873
rs2188739
rs2188738
rs17177820
rs2188737
rs12448427
rs721304
rs78924092
rs739590
rs739589
rs7189733
rs7194816
rs7199651
rs7199849
rs141904358
rs7199161
rs62029874
rs28798247
rs139734648
rs12934312
rs12934317
rs182324463
rs113166688
rs57700676
rs60977981
rs145489684
rs74010962
rs9745380
rs756981
rs62029878
rs62029879
rs2866327
rs4781450
rs9933204
rs8043808
rs8045880
rs1858993
rs1858992
rs1018891
rs28372154
rs16961800
rs16961803
rs7203476
rs7500393
rs7499377
rs7499665
rs4488432
rs141786954
rs76034422
rs2903303
rs2866471
rs4781452
rs79015234
rs9932946
rs1557722
rs142088314
rs8053751
rs2023769
rs2023768
rs886218
rs1468172
rs57217889
rs1468171
rs16961829
rs78711479
rs2051741
rs62029901
rs2051740
rs2051739
rs2051738
rs61538414
rs77225405
rs8057366
rs72771624
rs8058849
rs59230991
rs6498408
rs7191416
rs3803619
rs2106678
rs2158017
rs58128343
rs4781453
rs9796850
rs7195951
rs12446115
rs34533306
rs12325165
rs13337653
rs58374387
rs57943959
rs8045427
rs62028634
rs13335881
rs8044617
rs150352741
rs7192008
rs4781454
rs4781455
rs141498822
rs72771636
rs2078954
rs7204032
rs2007923
rs1557721
rs1158860
rs6498410
rs4781456
rs4781457
rs72771642
rs72771643
rs79407150
rs72771644
rs72771646
rs11640680
rs4781458
rs1989863
rs11862742
rs734826
rs8049989
rs72771649
rs9925642
rs12448497
rs117387879
rs7202105
rs149659802
rs9930694
rs4781459
rs57174503
rs4781460
rs4781461
rs11641181
rs4781462
rs4781463
rs4781464
rs4781465
rs4781466
rs78715188
rs74445379
rs9922017
rs118132823
rs8044236
rs11641902
rs117797675
rs78436986
rs150350410
rs4781467
rs7193022
rs4781468
rs56153775
rs191713673
rs11075193
rs8050603
rs8051964
rs8052750
rs8052894
rs9937131
rs9926098
rs12597730
rs12597734
rs9921892
rs78865075
rs12598351
rs12596589
rs1468173
rs8049029
rs80041025
rs2866474
rs2866475
rs4780519
rs11649219
rs11645327
rs71390339
rs2903304
rs7204469
rs7191159
rs7191163
rs4781469
rs4781470
rs11075194
rs12447729
rs12447179
rs2866476
rs2866477
rs2866478
rs2903305
rs2018463
rs973463
rs13332161
rs11647297
rs11647304
rs2188742
rs9989390
rs2866479
rs11075195
rs11075196
rs141841770
rs7191205
rs4781471
rs9989415
rs2866480
rs4781472
rs17179855
rs9921108
rs2097696
rs77765575
rs12935245
rs73519196
rs77315546
rs13336109
rs79071457
rs60378429
rs7193707
rs7199289
rs12708770
rs12708771
rs9929297
rs149001102
rs9936394
rs4781473
rs13338620
rs138059957
rs12919223
rs12933565
rs4781474
rs9939995
rs9934515
rs4781476
rs11646405
rs4781477
rs4781478
rs4781479
rs13330143
rs13330450
rs11643610
rs13339196
rs34390718
rs2097695
rs9302498
rs12925619
rs12446796
rs146925762
rs35948927
rs11646588
rs34601537
rs4781480
rs9302499
rs4781481
rs149984351
rs9302500
rs999602
rs4780520
rs1005130
rs12931067
rs11075197
rs11075198
rs1001937
rs11643580
rs7202837
rs9921118
rs12935001
rs1858994
rs756986
rs756985
rs116918983
rs186024719
rs149811479
rs6498412
rs2188741
rs11645293
rs4780521
rs4781482
rs7192146
rs12444963
rs9925937
rs756984
rs118035099
rs756983
rs756982
rs7184709
rs7189760
rs9924830
rs79612412
rs9673437
rs146420889
rs76532666
rs4781483
rs7200375
rs12934506
rs12935565
rs17180814
rs12934151
rs7185395
rs78385177
rs1034623
rs1034622
rs7186403
rs17180888
rs76008915
rs11648498
rs11642207
rs78920949
rs4781484
rs142528417
rs117823607
rs79286476
rs77138637
rs147153904
rs77731222
rs12445961
rs11648829
rs11645131
rs2188744
rs2188743
rs17266222
rs2214189
rs9788787
rs9788886
rs16961989
rs35801842
rs11075199
rs10852366
rs78918436
rs17266362
rs2040381
rs79180713
rs75218832
rs16961992
rs4781485
rs9938522
rs9940690
rs2866482
rs2866483
rs2866484
rs9930534
rs12600288
rs17266493
rs11863151
rs16961998
rs62030179
rs4781487
rs113059107
rs4781488
rs28634589
rs28631167
rs4781489
rs4781490
rs9939898
rs55980182
rs1235771
rs59891255
rs1235770
rs16962009
rs1235769
rs80224729
rs6498413
rs6498414
rs6498415
rs8060409
rs8044088
rs9925592
rs9925850
rs8050865
rs57029522
rs8051802
rs79274111
rs57036036
rs117314718
rs6498417
rs6498418
rs9932015
rs8063810
rs8046797
rs76914846
rs1981453
rs11865401
rs11866333
rs1986070
rs1013040
rs916068
rs916069
rs916070
rs717212
rs2078548
rs78082546
rs62030197
rs76882602
rs28541889
rs6498419
rs13331782
rs8052774
rs8050988
rs79793449
rs9939135
rs7197174
rs9939222
rs11648953
rs59276485
rs9931516
rs62030199
rs16962113
rs58361428
rs8046577
rs17273968
rs7200899
rs60853255
rs11647961
rs62030202
rs76579655
rs11863010
rs75642359
rs9889096
rs9922475
rs4780523
rs369178434
rs10852367
rs117949123
rs12596711
rs12599711
rs12599718
rs2157022
rs7199581
rs62030204
rs7199302
rs12708772
rs1970767
rs147159127
rs74946369
rs117386234
rs117739288
rs12598524
rs11859355
rs9937842
rs9925478
rs35899517
rs10521096
rs10492776
rs56247127
rs4781494
rs4781495
rs13330735
rs13330778
rs13339654
rs13330788
rs191378576
rs11859054
rs2157023
rs2157024
rs11864022
rs78867626
rs62030206
rs1041863
rs2226995
rs1013330
rs1013331
rs145211873
rs28437770
rs16962129
rs28501162
rs143455267
rs13338621
rs9921617
rs9934874
rs11641984
rs16962153
rs16962155
rs75480054
rs75068552
rs56245004
rs16962157
rs138119182
rs147263917
rs8059308
rs9940829
rs2157025
rs1547403
rs11645390
rs1547404
rs4781497
rs16962161
rs11646516
rs16962168
rs1547405
rs143190894
rs13333495
rs4781498
rs8056164
rs11075202
rs13330029
rs13338837
rs13333934
rs13330249
rs16962190
rs72773529
rs997593
rs998231
rs998232
rs12447229
rs2213264
rs8047919
rs2226996
rs11646275
rs9935197
rs9934680
rs78456650
rs9937615
rs9929990
rs9927913
rs9930242
rs76693260
rs16962221
rs8046639
rs8046788
rs74009023
rs28371844
rs2903306
rs4595785
rs8055688
rs2903307
rs62030248
rs9928897
rs62030249
rs2866485
rs58645304
rs2105839
rs12929346
rs2866486
rs9921860
rs743655
rs743656
rs11646812
rs9888835
rs9924884
rs9302502
rs9940933
rs7194750
rs7195117
rs7185053
rs4309380
rs928962
rs2226997
rs928963
rs928964
rs9924758
rs9927218
rs7197159
rs2866487
rs4436764
rs7192468
rs72773536
rs4780524
rs79857936
rs117634001
rs10492775
rs10521095
rs147474055
rs12928054
rs12933214
rs28507585
rs79743998
rs6498423
rs62030253
rs6498424
rs75738180
rs77585596
rs7185999
rs6498425
rs7184849
rs11864841
rs2027817
rs35043672
rs35618077
rs8046896
rs11639649
rs11648769
rs10459785
rs56280956
rs10459786
rs62030255
rs74245962
rs8062056
rs9924727
rs10459771
rs10459787
rs9302503
rs9302504
rs78223724
rs72773545
rs4781499
rs7201449
rs4781500
rs9937896
rs73524919
rs34836534
rs143546232
rs56379196
rs72773548
rs4781501
rs4781502
rs4781503
rs80141692
rs4467059
rs62026962
rs11641807
rs8057032
rs62026963
rs9921139
rs9928158
rs34068142
rs9888939
rs3919422
rs4603544
rs72773552
rs9932034
rs62026964
rs916071
rs916072
rs16962265
rs186072814
rs1894379
rs1894380
rs72773557
rs16962268
rs9924993
rs12162088
rs16962270
rs11642938
rs10744978
rs28686928
rs28450998
rs16962278
rs72773563
rs55726730
rs8062888
rs8051180
rs11645815
rs74779535
rs62027020
rs79747335
rs8051094
rs2157027
rs11647064
rs35440475
rs715063
rs4353466
rs8056716
rs79815254
rs72640403
rs8059451
rs113718420
rs113695122
rs34289901
rs16962282
rs62027022
rs34640498
rs16962290
rs4781505
rs12930773
rs6498427
rs2866488
rs9929234
rs2226992
rs1547400
rs11640637
rs1547402
rs186895257
rs116334803
rs116816655
rs6498428
rs60630319
rs12596110
rs8060172
rs12596697
rs72773576
rs6498429
rs72773578
rs112744672
rs147863675
rs1573628
rs72773580
rs4356465
rs12935543
rs2903308
rs62035241
rs72773581
rs74557625
rs2001025
rs7188326
rs8063481
rs8064185
rs8043735
rs8063939
rs62035242
rs6498432
rs12708777
rs1540270
rs62035243
rs72773585
rs1540271
rs9936808
rs9936868
rs9930070
rs11647658
rs79603259
rs16962377
rs16962380
rs72773589
rs28419457
rs9923278
rs13335916
rs6498435
rs6498436
rs16962391
rs62037169
rs72773590
rs115337236
rs7192382
rs8056758
rs2226994
rs78673226
rs62037170
rs9929188
rs114342736
rs9929189
rs9929196
rs9921600
rs140017548
rs4632116
rs62037171
rs16962397
rs117986348
rs16962403
rs146581203
rs72773597
rs16962405
rs62037172
rs16962406
rs8047115
rs7189893
rs6498437
rs55760346
rs1079716
rs4780525
rs2903365
rs4389129
rs13335697
rs13331468
rs13331516
rs72775303
rs149609104
rs73508214
rs75031178
rs16953168
rs73508215
rs148374997
rs12599737
rs141555490
rs144525887
rs4352034
rs2866723
rs12446286
rs117368700
rs2903366
rs62037173
rs12447070
rs8051217
rs6498438
rs8045026
rs28626863
rs6498439
rs12447878
rs12445096
rs72775306
rs114541652
rs12447987
rs72775307
rs72775308
rs80099829
rs72775309
rs62037174
rs1015991
rs16962423
rs62037175
rs7205621
rs28595324
rs62037176
rs12446943
rs7190295
rs9924768
rs375765162
rs8048665
rs139886032
rs79203644
rs143276918
rs151334794
rs28414237
rs10492774
rs12103072
rs9928670
rs7500971
rs9938150
rs62037178
rs62037179
rs62037180
rs116872625
rs12922497
rs4781508
rs10492773
rs147655915
rs77732718
rs7199844
rs35912056
rs62037184
rs58242525
rs61393748
rs78295180
rs35643467
rs62037186
rs62037187
rs62037188
rs62037189
rs8055911
rs12930350
rs62037190
rs147320667
rs75138743
rs72775314
rs67568710
rs117345744
rs9933519
rs4781509
rs76529565
rs12102475
rs72775316
rs4781510
rs6498441
rs9936823
rs28613444
rs16962442
rs76682733
rs77259549
rs8060039
rs12920544
rs9922731
rs4780526
rs4780527
rs17373093
rs4780528
rs55678910
rs13337213
rs11860986
rs13332243
rs28854234
rs117009907
rs72775321
rs9921430
rs17278552
rs62037192
rs9930829
rs28636593
rs12598260
rs9922007
rs16962443
rs72775323
rs13335872
rs55785159
rs116668252
rs62037193
rs9927368
rs11642792
rs62037195
rs9938608
rs118076452
rs6498442
rs16962450
rs4781511
rs13335405
rs13335696
rs72775326
rs62037197
rs28710192
rs62037198
rs28638353
rs78613036
rs62037199
rs62037216
rs1005410
rs12447678
rs67012323
rs13338709
rs13336057
rs28587370
rs75131747
rs7184684
rs8052971
rs13332543
rs115424654
rs35677437
rs28465069
rs28690748
rs34081413
rs28508351
rs79456095
rs34871625
rs9932846
rs9932322
rs72775330
rs28521735
rs28651539
rs2204998
rs1158123
rs78999145
rs12102410
rs150901947
rs12447973
rs12448580
rs16953178
rs77989203
rs117111974
rs62037217
rs13333928
rs16962479
rs12920019
rs16962487
rs12919331
rs79325846
rs11075205
rs12325418
rs13336383
rs62037218
rs12928430
rs2141998
rs34861703
rs76835617
rs13339073
rs28636543
rs79097893
rs16962493
rs78751413
rs16962495
rs13332109
rs12927880
rs12926790
rs12928566
rs6498443
rs28536015
rs10492772
rs16962504
rs10492771
rs12928218
rs4781513
rs62037219
rs12927536
rs2031084
rs12929771
rs117100922
rs36002603
rs62037220
rs138502279
rs55679320
rs10492770
rs34533497
rs8050035
rs74009048
rs8049095
rs12925981
rs3936086
rs3936087
rs3936088
rs3936089
rs7500102
rs34653543
rs62037221
rs7500116
rs55768401
rs12931090
rs12931801
rs74711662
rs12930200
rs12930498
rs34188780
rs7500810
rs34751546
rs7501197
rs4781514
rs4780529
rs4128415
rs4128416
rs72775350
rs35474878
rs72775351
rs117998602
rs4781515
rs4781516
rs72775354
rs67137433
rs72775355
rs75030819
rs77361847
rs7500279
rs66534786
rs72775357
rs139439701
rs144946143
rs67380558
rs67580377
rs67494191
rs62037223
rs13334199
rs55950621
rs66809733
rs72775360
rs72775361
rs3923385
rs72775362
rs72775363
rs67765612
rs72775365
rs66487018
rs66678108
rs72775367
rs72775368
rs72775369
rs9926075
rs67020884
rs143493854
rs8051440
rs112953558
rs28441241
rs9746505
rs4781517
rs4780530
rs4781518
rs141167172
rs111795765
rs117663432
rs1126142
rs72775373
rs1126143
rs1126144
rs1894391
rs12149863
rs150162244
rs8060141
rs189949381
rs11644055
rs11075207
rs7202839
rs62037224
rs6498447
rs7403920
rs12598454
rs7498490
rs4781519
rs4780532
rs80241351
rs62037225
rs9940897
rs62037226
rs76331374
rs62037227
rs7404071
rs8046122
rs6498448
rs6498449
rs77536053
rs9926158
rs12102316
rs4781521
rs28545550
rs4781522
rs35807965
rs34754507
rs12920041
rs183914106
rs62037229
rs7188626
rs4781523
rs4781524
rs4781525
rs6498453
rs62037256
rs7203167
rs16962563
rs6498454
rs62037257
rs74326746
rs78445194
rs62035060
rs11640541
rs11640905
rs11642229
rs1076883
rs1076884
rs2007226
rs113800353
rs80134731
rs2157064
rs2157065
rs7499362
rs80340288
rs7499750
rs74425621
rs7405404
rs62035061
rs7403809
rs7403810
rs77555001
rs76655560
rs7185124
rs7202384
rs77590931
rs79990141
rs62035063
rs72775398
rs11864886
rs78639436
rs12925872
rs11865150
rs62035064
rs12597362
rs8055219
rs62035065
rs8045231
rs56887639
rs8058480
rs8053520
rs62035067
rs62035068
rs16962588
rs62035069
rs62035070
rs12928897
rs34646006
rs74009062
rs7196769
rs144641673
rs7202402
rs62035071
rs75485976
rs2866724
rs4456522
rs2903367
rs149845640
rs1970770
rs1609679
rs1609680
rs62035072
rs72777303
rs8047770
rs2903368
rs7188535
rs7194698
rs6498457
rs4997735
rs2097287
rs2097288
rs58826477
rs2105841
rs2105842
rs7195634
rs12927595
rs7200727
rs35304552
rs12933611
rs17794561
rs115512264
rs4781528
rs4781529
rs12919797
rs78008275
rs3916993
rs140705235
rs72777311
rs62035096
rs139283835
rs12598620
rs7202586
rs7186763
rs78698299
rs2866725
rs150649878
rs4781530
rs4780533
rs4780534
rs72777316
rs62035097
rs35871163
rs35743204
rs35113202
rs72777318
rs72777319
rs72777321
rs72777322
rs139334102
rs62035101
rs2051545
rs76873552
rs16962629
rs148179245
rs17199394
rs10492769
rs12599526
rs12933148
rs58267368
rs12600156
rs12596152
rs147599160
rs12920803
rs62035103
rs12923271
rs12448623
rs12596988
rs117811696
rs12445122
rs72777333
rs4780537
rs17256546
rs77731192
rs72777337
rs368239235
rs12933395
rs72777338
rs2097289
rs62034146
rs62034147
rs2866726
rs2866727
rs2866728
rs4781531
rs568330740
rs181038573
rs76209857
rs4781532
rs4780539
rs12930213
rs140954063
rs35572675
rs17199422
rs62034149
rs62034150
rs62034151
rs928975
rs62034152
rs62034153
rs12598804
rs34558857
rs34482767
rs62034154
rs12926421
rs12927821
rs8052668
rs62034155
rs62034156
rs12599441
rs72777346
rs34020413
rs12599960
rs62036372
rs2187676
rs12926604
rs3929988
rs4781533
rs12932169
rs12932870
rs8058546
rs1894392
rs8063933
rs17794609
rs17794615
rs77136125
rs62036374
rs12444468
rs2213296
rs2227011
rs1573633
rs1573634
rs150861360
rs12446158
rs12935140
rs12934302
rs12919918
rs148833083
rs12926549
rs79069917
rs12921137
rs6498458
rs4238620
rs4238621
rs17256595
rs12599140
rs10852368
rs12930131
rs12931772
rs139201600
rs35753216
rs62036376
rs34615785
rs12918433
rs68021159
rs12927885
rs7195018
rs12928753
rs7195373
rs12597034
rs9937616
rs1540280
rs2157066
rs2157067
rs72777356
rs8063055
rs62036377
rs12919291
rs12925028
rs12920548
rs150764672
rs7191035
rs7191234
rs62036378
rs12924966
rs12934939
rs12931005
rs12930511
rs12931080
rs16962723
rs12935538
rs62036379
rs12922437
rs118158720
rs148418901
rs143973981
rs12921545
rs62036380
rs16962725
rs35868343
rs78321759
rs4781534
rs4781535
rs4781536
rs116219386
rs34270079
rs17199457
rs62036382
rs12598187
rs12598393
rs71390355
rs67513538
rs115831840
rs62036385
rs72777366
rs7200681
rs74894873
rs12934777
rs75206709
rs179589
rs6498460
rs6498461
rs179590
rs9923293
rs179591
rs179592
rs56001533
rs56310618
rs179593
rs34441615
rs179595
rs9928240
rs56002828
rs179596
rs12599943
rs9931059
rs179597
rs139776700
rs2187677
rs7193709
rs17794645
rs7188713
rs11075208
rs8047284
rs179602
rs179603
rs179604
rs75193949
rs179606
rs2866729
rs179608
rs179609
rs78907673
rs60471832
rs76793589
rs179612
rs7192709
rs181984395
rs179613
rs7206058
rs1573642
rs11075209
rs179616
rs179617
rs179618
rs12708778
rs179619
rs1573635
rs1573636
rs179620
rs179621
rs179622
rs179623
rs179624
rs179627
rs179628
rs72777383
rs117824676
rs179629
rs179630
rs179631
rs179632
rs6368
rs77030362
rs12930325
rs1547406
rs78661928
rs2866845
rs79813855
rs2866846
rs7198787
rs1029286
rs10492768
rs1029287
rs8054801
rs11075210
rs1894395
rs8061168
rs4617884
rs4636925
rs12918144
rs12918319
rs2903403
rs12446525
rs12926143
rs12447128
rs4591163
rs113759489
rs11864432
rs117665850
rs12444957
rs72777391
rs72777392
rs12448610
rs12445003
rs12445004
rs138564074
rs7199669
rs141659724
rs7199833
rs78817330
rs4781538
rs77653997
rs12932802
rs11649078
rs7204475
rs11641356
rs78571331
rs9673393
rs7184744
rs7206756
rs11645320
rs11649055
rs11645452
rs8049127
rs2157072
rs2187678
rs2187679
rs7190789
rs11642023
rs4291923
rs141906522
rs2227013
rs74828012
rs2213299
rs7189964
rs2187682
rs7200304
rs7193564
rs56660805
rs72779404
rs7200773
rs7202918
rs4141382
rs7189641
rs7185574
rs4781539
rs4781540
rs4781541
rs4781542
rs9925480
rs4781543
rs4781544
rs34040925
rs11645325
rs79839839
rs149222173
rs7199617
rs9931262
rs12918778
rs34589696
rs12924322
rs58130719
rs7342774
rs17199520
rs9888892
rs2157075
rs3948798
rs2051547
rs992979
rs72779416
rs4781545
rs72779418
rs8182167
rs12448531
rs9931039
rs7197447
rs2903404
rs2866847
rs2903405
rs2866848
rs6498468
rs11642492
rs2227015
rs722348
rs2213300
rs4780541
rs12599027
rs58723112
rs72779427
rs77680896
rs2213302
rs1005482
rs7199244
rs1159166
rs183943601
rs7185370
rs60416412
rs117573007
rs9938654
rs8055755
rs11861769
rs72779436
rs1158689
rs9930293
rs9921246
rs11862922
rs8061117
rs13335676
rs4362413
rs117149780
rs2157076
rs9302505
rs1029288
rs1029289
rs16962879
rs9932661
rs9921964
rs8049968
rs12924365
rs12708779
rs78887454
rs12921427
rs12920892
rs28376131
rs76502326
rs67752954
rs12446949
rs1123765
rs2866849
rs17453992
rs2866850
rs74012605
rs138933515
rs183870308
rs11862195
rs8052883
rs11862191
rs11865876
rs8061984
rs9938321
rs75629738
rs4780543
rs12932396
rs12931108
rs11862511
rs12918580
rs11863560
rs59923549
rs4780544
rs12919542
rs9936934
rs12922829
rs72779460
rs72779461
rs7194109
rs146299360
rs72779462
rs147022292
rs4442837
rs10459788
rs11863528
rs56871096
rs72779468
rs12920090
rs147631996
rs6498472
rs58475167
rs8055738
rs80304366
rs8055949
rs77458025
rs8062468
rs58444623
rs8057557
rs60582851
rs79875430
rs11642741
rs11642795
rs79577563
rs9935515
rs9934964
rs67796535
rs112286663
rs113887824
rs72779477
rs12600135
rs8061632
rs56263066
rs4781552
rs8062820
rs78773444
rs4781553
rs4781554
rs7198922
rs7193571
rs2866851
rs7194564
rs725457
rs4781555
rs9302506
rs1034392
rs72779484
rs7189739
rs7197247
rs7202022
rs77850656
rs9302507
rs74009204
rs743669
rs730182
rs7198557
rs7193760
rs7193266
rs147156155
rs56231902
rs145866504
rs72779489
rs10221014
rs75663598
rs9302508
rs9934303
rs16962919
rs16962922
rs35644981
rs2866852
rs76933344
rs144190131
rs9937737
rs8054568
rs12446097
rs12446745
rs2866853
rs1573638
rs180773016
rs12447013
rs77156351
rs16962936
rs57985793
rs60084658
rs1978027
rs1002587
rs1573641
rs11862230
rs743671
rs743672
rs12935804
rs57106598
rs57652440
rs60618461
rs62034023
rs58007063
rs79366003
rs28374800
rs62034024
rs963536
rs8060590
rs78194917
rs57716247
rs58537316
rs57127687
rs16962946
rs61460695
rs12446950
rs12444126
rs6498473
rs9788857
rs8058299
rs6498474
rs9934011
rs58522433
rs62034027
rs56947664
rs59251440
rs11864581
rs16962950
rs59724199
rs61214678
rs57132529
rs58101145
rs79037873
rs1985309
rs12444587
rs9788799
rs6498475
rs8048012
rs77806654
rs16962966
rs75422462
rs16962967
rs8055625
rs150754560
rs35231659
rs724877
rs7203351
rs36061829
rs9936449
rs7193298
rs62034032
rs7187942
rs7188652
rs7186773
rs7193899
rs17565087
rs17565143
rs35374379
rs34415747
rs17565177
rs17455421
rs57155412
rs61464730
rs12919408
rs12925598
rs2002559
rs118134016
rs2011296
rs4141381
rs11641654
rs78946803
rs2269450
rs2269451
rs709411
rs857179
rs35565464
rs860729
rs35598616
rs860728
rs860727
rs35955957
rs857171
rs35592944
rs857170
rs857169
rs857167
rs857166
rs860726
rs722241
rs722240
rs722239
rs1424281
rs1424280
rs79404925
rs6498477
rs231140
rs8055691
rs7197279
rs77444829
rs34209055
rs34974729
rs117828628
rs139158316
rs231137
rs172993
rs62034058
rs1424276
rs117142535
rs928974
rs865657
rs1029290
rs1812004
rs179564
rs78517892
rs11646379
rs9935605
rs12926383
rs1646314
rs11861915
rs1794336
rs35125092
rs10852370
rs75098945
rs4277365
rs62035678
rs10492767
rs12927725
rs12927127
rs59859821
rs2006860
rs1987724
rs34446241
rs231128
rs56691732
rs7190999
rs1834113
rs9925691
rs231129
rs11865632
rs12598052
rs12599678
rs231130
rs857164
rs7198092
rs12600305
rs231131
rs12934929
rs6498478
rs34074959
rs67806726
rs170748
rs9933979
rs231127
rs77983733
rs116859292
rs28623662
rs12928504
rs80051517
rs12920418
rs231126
rs35286406
rs13330331
rs12920998
rs9925068
rs9924480
rs864480
rs34839787
rs231125
rs231124
rs79763970
rs34467043
rs1646311
rs1794337
rs72781433
rs34511462
rs16963063
rs11643773
rs1862867
rs7205134
rs1862866
rs62035682
rs192388974
rs2866858
rs34089846
rs12598949
rs35010943
rs74795371
rs11075216
rs9927346
rs7195983
rs9926929
rs9940584
rs2903407
rs4781558
rs7200851
rs7203127
rs56381936
rs11640548
rs8043819
rs8043956
rs9302509
rs889822
rs9925549
rs8046250
rs1862865
rs1862864
rs933731
rs8045998
rs1862863
rs754438
rs1974906
rs9938046
rs9938053
rs78954327
rs9921251
rs9940944
rs9921504
rs2113334
rs4780547
rs9923843
rs8049031
rs8049074
rs8048606
rs11644833
rs9935529
rs11647585
rs8054265
rs9928570
rs61139367
rs55880088
rs56268707
rs142087293
rs13337642
rs56287200
rs10163216
rs10163236
rs10163219
rs11863480
rs77028989
rs7190291
rs7194972
rs9927170
rs9302510
rs9302511
rs1895560
rs2216774
rs7189580
rs1364363
rs6498482
rs12149464
rs12148976
rs7184192
rs9924452
rs7188980
rs55678530
rs8044430
rs12444117
rs12444144
rs11860604
rs7197466
rs62035691
rs9928497
rs117733663
rs7204841
rs11644737
rs3888364
rs117489293
rs12708786
rs7195297
rs7195395
rs7190692
rs9925151
rs12929613
rs12933628
rs6498483
rs8053927
rs8056001
rs118065536
rs753684
rs2866859
rs2866860
rs889817
rs753192
rs753191
rs4078751
rs3893789
rs9928336
rs2081273
rs11642435
rs11642513
rs7197700
rs9931851
rs7200442
rs138410273
rs12924220
rs4781560
rs11075219
rs12597883
rs11648436
rs7186212
rs7202291
rs11649492
rs11639593
rs12926685
rs12921111
rs6498485
rs3136038
rs6498486
rs1799797
rs762521
rs1799798
rs744154
rs2238462
rs3136064
rs3136065
rs3136067
rs3136070
rs2238463
rs3136079
rs3136085
rs957078
rs3136106
rs3136112
rs254942
rs3136130
rs3136155
rs3136160
rs31869
rs3136166
rs3136168
rs3136172
rs3136173
rs3136176
rs3136187
rs3136189
rs31870
rs3136202
rs1799799
rs1799800
rs3136211
rs3136213
rs3136214
rs3136218
rs3136220
rs1799801
rs3743538
rs2276464
rs2276465
rs2276466
rs11075223
rs4781562
rs4781563
rs3784872
rs42272
rs9646271
rs9646272
rs9646273
rs1646332
rs1646331
rs11648736
rs8060520
rs117264067
rs35320671
rs8055701
rs182094267
rs8054783
rs35022565
rs7189139
rs9788820
rs254940
rs254938
rs117691731
rs185297
rs254936
rs3974346
rs79051169
rs149796809
rs148871394
rs836876
rs62035728
rs836874
rs1651197
rs72781482
rs1651196
rs11860979
rs1651195
rs1646333
rs254933
rs254932
rs12446734
rs254930
rs56960460
rs187613
rs836873
rs8060706
rs857048
rs1613736
rs8054626
rs13334552
rs34056976
rs12448995
rs12448998
rs9933278
rs9931427
rs9933628
rs12926471
rs60385662
rs13337232
rs9936499
rs9923340
rs9930502
rs56205108
rs7188103
rs12445168
rs12447216
rs8053423
rs6498487
rs28668974
rs12599365
rs12931919
rs147363318
rs113272855
rs181694808
rs11075227
rs11649283
rs140432669
rs11639944
rs11641800
rs11075228
rs11640708
rs9931041
rs11644661
rs1978610
rs6498489
rs9302512
rs12922544
rs11642211
rs8053013
rs8057299
rs12918451
rs6498490
rs4522405
rs2099071
rs8064105
rs12446816
rs6498491
rs66937875
rs8060734
rs8044564
rs118105992
rs12926918
rs1560150
rs17256168
rs12922334
rs9925917
rs7195205
rs1630367
rs1794242
rs1651193
rs1794243
rs1651192
rs1651191
rs1794244
rs1794245
rs1651190
rs79122094
rs1651189
rs1651188
rs7194562
rs1794225
rs61546970
rs1794226
rs72783406
rs67174119
rs55995804
rs1794228
rs76229406
rs1651186
rs117505909
rs140517178
rs3909878
rs55863630
rs1628132
rs1794229
rs76974848
rs1651185
rs1651184
rs9806993
rs1794230
rs1794231
rs191595191
rs117999701
rs1794232
rs1428402
rs67950516
rs8063309
rs7189421
rs7184976
rs1651198
rs1794234
rs1794236
rs1630373
rs1629592
rs1428404
rs9923144
rs1794237
rs1794238
rs1794239
rs66859427
rs8047493
rs1794241
rs4781564
rs67986457
rs12232443
rs12920252
rs12919705
rs61185203
rs9935021
rs12599691
rs72640404
rs9940941
rs11640959
rs12445197
rs7200856
rs11075230
rs11645155
rs79578185
rs6498498
rs7190485
rs7197898
rs7197464
rs72783420
rs72783422
rs57076835
rs8051983
rs11862729
rs57405319
rs72783425
rs13334256
rs8050579
rs8056362
rs4780552
rs8052279
rs7205210
rs2011209
rs9927341
rs13338264
rs140186748
rs8045434
rs916079
rs916080
rs76837660
rs2097269
rs77014198
rs7201789
rs78205965
rs6498499
rs762770
rs72783431
rs7200498
rs72783434
rs58621680
rs59631893
rs60788707
rs9673242
rs58500597
rs61402929
rs13334806
rs72783441
rs66802536
rs9929749
rs9937524
rs72783444
rs9939089
rs9929833
rs58485805
rs72783446
rs140194702
rs9941083
rs4781568
rs1894384
rs9921648
rs6498500
rs72783454
rs9932955
rs142189685
rs8051619
rs9935930
rs56979470
rs2867049
rs2187665
rs2903462
rs72783463
rs4781569
rs28813467
rs72783466
rs73513200
rs960602
rs73514903
rs187113497
rs56007264
rs72783469
rs4781570
rs72783471
rs9931690
rs4780553
rs4781571
rs7188521
rs8060542
rs4486903
rs1004637
rs1122454
rs201655327
rs72783475
rs56858849
rs12596849
rs57951383
rs8052197
rs4781573
rs7197916
rs28583129
rs28595614
rs28666554
rs75307671
rs72783479
rs118128869
rs9932737
rs28662214
rs72783482
rs72783483
rs28434642
rs72783484
rs73514931
rs9940704
rs72783487
rs2097267
rs2097268
rs72783490
rs58760630
rs9931672
rs143458734
rs9932289
rs112833654
rs762767
rs56758109
rs57510480
rs12597459
rs8056211
rs66463938
rs67893324
rs7194302
rs6498502
rs78078031
rs6498505
rs72783494
rs8063151
rs8044295
rs59506255
rs11075232
rs7195762
rs7190279
rs72783498
rs28668960
rs724015
rs72783500
rs72783501
rs117064764
rs72783502
rs7206863
rs4486904
rs2867051
rs57989611
rs3752415
rs147239838
rs9935889
rs9936251
rs79481665
rs74865954
rs72785404
rs9935670
rs9928733
rs9926565
rs13337521
rs200183007
rs140573788
rs8059531
rs72785407
rs4781577
rs13339439
rs9932473
rs6498506
rs933198
rs1003067
rs4781578
rs4781579
rs68105689
rs928968
rs762768
rs762769
rs4781580
rs1557519
rs1557520
rs28699649
rs72785408
```
