## Supplementary material for "Characterization of shared and ancestry-specific signals driving complex traits using multi-ancestry fine-mapping": susiex_nc3.cs80.cs

```
CS_ID	SNP	BP	REF_ALLELE	ALT_ALLELE	REF_FRQ	BETA	SE	-LOG10P	CS_PIP	OVRL_PIP
1	rs8055219	13753384	A,A	G,G	0.740557,0.882937	0.0297002,0.0354078	0.00451065,0.0132962	10.3405,2.11099	0.131746	0.131754
1	rs7499750	13749265	C,C	A,A	0.260437,0.117063	-0.029574,-0.0353936	0.00450506,0.0132962	10.2826,2.10961	0.130172	0.13018
1	rs7405404	13749859	C,C	T,T	0.260437,0.117063	-0.0295281,-0.0353436	0.00450506,0.0132962	10.2529,2.10476	0.120835	0.120844
1	rs11864886	13751825	G,G	A,A	0.739563,0.882937	0.0294394,0.0354549	0.00450506,0.0132962	10.1957,2.11556	0.108405	0.108413
1	rs1076884	13747803	G,G	C,C	0.261431,0.117063	-0.0293124,-0.035489	0.00449951,0.0132962	10.1373,2.11888	0.107709	0.107718
1	rs7185124	13750694	C,C	T,T	0.261431,0.118056	-0.0293124,-0.035459	0.00449951,0.0132476	10.1373,2.12862	0.10543	0.105439
1	rs7403809	13750219	C,C	T,T	0.260437,0.117063	-0.0294404,-0.0349694	0.00450506,0.0132962	10.1964,2.06865	0.0997098	0.0997186
2	rs7188652	13922413	G,G	A,A	0.756461,0.62004	-0.0220405,-0.0162453	0.0046064,0.00880693	5.76649,1.18645	0.815418	0.81542
3	rs62030179	13553896	T,T	C,C	0.724652,0.799603	-0.0158392,-0.0242101	0.00442623,0.0106787	3.46143,1.63111	0.0364193	0.0368708
3	rs55980182	13556679	G,G	C,C	0.723658,0.811508	-0.016367,-0.0216143	0.00442129,0.0109298	3.66954,1.31896	0.0311657	0.0315932
3	rs62030199	13570897	G,G	A,A	0.915507,0.978175	0.0213264,-0.0612453	0.00710883,0.0292559	2.56865,1.43997	0.0270148	0.0281555
3	rs2866482	13552630	T,T	C,C	0.727634,0.799603	-0.0155223,-0.0230506	0.00444126,0.0106787	3.32419,1.51025	0.0193574	0.0196268
3	rs1235771	13556904	T,T	C,C	0.084493,0.019841	-0.0198785,0.0738644	0.00710883,0.030653	2.28659,1.79681	0.0192648	0.0204435
3	rs2866483	13552681	G,G	A,A	0.727634,0.799603	-0.0154725,-0.0230506	0.00444126,0.0106787	3.30599,1.51025	0.01863	0.0188921
3	rs1235769	13557397	G,G	A,A	0.084493,0.019841	-0.0197875,0.0736431	0.00710883,0.030653	2.26942,1.78823	0.0181934	0.0193163
3	rs2157025	13593929	G,G	T,T	0.83002,0.822421	0.0202139,0.00483271	0.00526376,0.0111856	3.91034,0.176717	0.0143703	0.0151217
3	rs11640708	14084989	C,C	T,T	0.239563,0.070437	-0.0158992,-0.00535675	0.00463231,0.0167056	3.22285,0.125825	0.0136401	0.0137803
3	rs7195205	14099521	A,A	C,C	0.810139,0.989087	0.0144263,-0.0566742	0.00504129,0.0411453	2.37523,0.773701	0.0133596	0.0138107
3	rs117823607	13547458	NA,G	NA,A	NA,0.947421	NA,0.0732768	NA,0.0191524	NA,3.88521	0.0124771	0.0197622
3	rs1978610	14086102	T,T	C,C	0.239563,0.070437	-0.0158132,-0.00376581	0.00463231,0.0167056	3.1932,0.0853122	0.0122671	0.0123974
3	rs11639944	14082166	A,A	G,G	0.239563,0.072421	-0.0155896,-0.00951419	0.00463231,0.0164928	3.11674,0.248699	0.0120924	0.0122239
3	rs11075228	14084001	T,T	C,C	0.239563,0.070437	-0.01568,-0.00528137	0.00463231,0.0167056	3.14751,0.123843	0.0113655	0.0114888
3	rs11644661	14085287	G,G	C,C	0.239563,0.079365	-0.015723,-0.00242149	0.00463231,0.0158141	3.16221,0.0563561	0.0108537	0.010975
3	rs928963	13616231	A,A	C,C	0.589463,0.543651	0.02005,-0.011229	0.00401916,0.00858212	6.21596,0.71958	0.010811	0.0127987
3	rs11641800	14083309	T,T	C,C	0.239563,0.070437	-0.0154993,-0.00596477	0.00463231,0.0167056	3.08612,0.142032	0.00998345	0.0100961
3	rs8060409	13558655	G,G	C,C	0.748509,0.8125	-0.0178064,-0.0226349	0.00455701,0.0109519	4.03028,1.41164	0.00888564	0.00913327
3	rs6498413	13558139	G,G	C,C	0.748509,0.8125	-0.0177567,-0.0222444	0.00455701,0.0109519	4.01069,1.37422	0.00803655	0.0082652
3	rs13337232	14077508	G,G	T,T	0.243539,0.070437	-0.0150574,-0.00715464	0.0046064,0.0167056	2.96656,0.174931	0.007977	0.00809526
3	rs6498414	13558422	C,C	G,G	0.748509,0.816468	-0.0178064,-0.021988	0.00455701,0.0110428	4.03028,1.3329	0.00788131	0.00810899
3	rs9924758	13616484	C,C	G,G	0.341948,0.008929	0.0177728,0.0468407	0.00416802,0.0454412	4.69741,0.519081	0.00774314	0.0123647
3	rs9923340	14077747	A,A	G,G	0.242545,0.078373	-0.0149926,-0.00519832	0.0046128,0.0159053	2.9381,0.128545	0.00741554	0.00752491
3	rs11075227	14081455	A,A	G,G	0.239563,0.080357	-0.0153517,-0.00436266	0.00463231,0.0157247	3.03642,0.107103	0.00720637	0.00729862
3	rs9930502	14077852	A,A	G,G	0.244533,0.078373	-0.0150367,-0.00528688	0.00460006,0.0159053	2.96656,0.131009	0.00705115	0.00715823
3	rs8046797	13562809	A,A	C,C	0.755467,0.810516	-0.0176511,-0.0213831	0.00460006,0.0109078	3.90493,1.30142	0.00619291	0.00640039
3	rs4274420	13482707	A,NA	G,NA	0.841948,NA	-0.022154,NA	0.00541997,NA	4.36043,NA	0.00618677	0.006817
3	rs9936499	14077661	A,A	T,T	0.242545,0.069444	-0.0145035,-0.00838458	0.0046128,0.0168157	2.77845,0.208977	0.00578509	0.00587569
3	rs11649283	14081592	G,G	C,C	0.237575,0.079365	-0.0151855,-0.00551714	0.00464559,0.0158141	2.96656,0.138356	0.00575711	0.00583888
3	rs12445168	14079388	C,C	T,T	0.242545,0.069444	-0.0150039,-0.00943966	0.0046128,0.0168157	2.94185,0.240671	0.00570431	0.00579658
3	rs56205108	14078225	A,A	G,G	0.242545,0.078373	-0.014913,-0.00509538	0.0046128,0.0159053	2.91179,0.125694	0.00568055	0.00577764
3	rs117314718	13561145	A,A	G,G	0.975149,0.947421	0.00498579,0.0747364	0.0127009,0.0191524	0.158235,4.02079	0.00566165	0.00759176
3	rs12926471	14077128	C,C	T,T	0.232604,0.079365	-0.0147908,-0.0050605	0.00467973,0.0158141	2.80289,0.125536	0.00553732	0.00564254
3	rs60385662	14077417	T,T	C,C	0.232604,0.079365	-0.0147439,-0.00594197	0.00467973,0.0158141	2.78795,0.150512	0.00543082	0.00553462
3	rs12599365	14080454	A,A	G,G	0.242545,0.078373	-0.0151382,-0.00622063	0.0046128,0.0159053	2.9865,0.157565	0.00541779	0.00550759
3	rs7188103	14078419	G,G	T,T	0.242545,0.069444	-0.0148125,-0.00798726	0.0046128,0.0168157	2.87877,0.197367	0.00527847	0.00536787
3	rs28668974	14080176	G,G	A,A	0.242545,0.069444	-0.014913,-0.00871044	0.0046128,0.0168157	2.91179,0.218631	0.00517591	0.00526186
3	rs12926918	14097785	C,C	T,T	0.770378,0.987103	0.0140571,-0.0311827	0.0047009,0.0378862	2.55484,0.386716	0.00511353	0.00525509
3	rs13338837	13598086	T,T	A,A	0.657058,0.638889	-0.0186491,0.000358155	0.00416512,0.00889959	5.12183,0.0141701	0.00501459	0.00518837
3	rs1547403	13593986	A,A	G,G	0.656064,0.637897	-0.0186362,0.00138202	0.00416224,0.0088943	5.12183,0.0572382	0.00495838	0.00512454
3	rs12447216	14079484	A,A	G,G	0.242545,0.078373	-0.0150039,-0.00629963	0.0046128,0.0159053	2.94185,0.159861	0.00488889	0.00497238
3	rs12931919	14080843	A,A	G,G	0.242545,0.078373	-0.0150039,-0.0060848	0.0046128,0.0159053	2.94185,0.153636	0.00486638	0.00494957
3	rs9935197	13600456	A,A	C,C	0.657058,0.628968	-0.0184442,0.00223745	0.00416512,0.00884878	5.02227,0.0967033	0.0045877	0.00475268
3	rs8053423	14079834	C,C	A,A	0.242545,0.068452	-0.0147353,-0.00933761	0.0046128,0.0169281	2.85355,0.23566	0.00458687	0.0046659
3	rs1547404	13594079	G,G	C,C	0.657058,0.637897	-0.0184179,0.00102336	0.00416512,0.0088943	5.00958,0.0417231	0.00457502	0.00473525
3	rs2099071	14091969	A,A	G,G	0.732604,0.987103	0.0141893,0.0201802	0.00446712,0.0378862	2.82647,0.226014	0.00446222	0.00457862
3	rs1013040	13564571	A,A	C,C	0.755467,0.813492	-0.0175561,-0.0195327	0.00460006,0.0109743	3.86853,1.12436	0.0043285	0.00448712
3	rs12928591	13337594	A,NA	G,NA	0.916501,NA	-0.0253284,NA	0.00714714,NA	3.40415,NA	0.00432832	0.0107427
3	rs142087293	13983591	C,C	A,A	0.835984,0.957341	0.0181462,0.00929517	0.00533946,0.0211527	3.16906,0.180227	0.00420999	0.0048209
3	rs6498490	14091756	C,C	T,T	0.732604,0.987103	0.0141034,0.0190097	0.00446712,0.0378862	2.79774,0.210533	0.00413687	0.00424638
3	rs17266222	13549860	A,A	G,G	0.751491,0.80754	-0.0171229,-0.0190014	0.00457516,0.010843	3.73959,1.09852	0.00412443	0.00423984
3	rs72771617	13451868	A,NA	G,NA	0.84493,NA	-0.0208884,NA	0.00546217,NA	3.88205,NA	0.00407738	0.00447504
3	rs72773529	13599144	C,C	T,T	0.657058,0.638889	-0.0182355,-0.000153418	0.00416512,0.00889959	4.92195,0.0060147	0.00391555	0.00405854
3	rs8064105	14091992	G,G	A,A	0.733598,0.987103	0.0139888,0.0219865	0.00447241,0.0378862	2.75419,0.250502	0.00388616	0.00399345
3	rs16962161	13594847	G,G	A,A	0.658052,0.637897	-0.0183373,0.000818522	0.00416802,0.0088943	4.9646,0.0330721	0.00388341	0.00402702
3	rs9934680	13600512	A,A	G,G	0.657058,0.628968	-0.0182155,0.00284566	0.00416512,0.00884878	4.91238,0.126235	0.00383978	0.00398232
3	rs16962190	13599017	C,C	G,G	0.657058,0.638889	-0.0181866,-0	0.00416512,0.00889959	4.89857,-0	0.00375926	0.00389736
3	rs16962155	13588335	G,G	A,A	0.656064,0.639881	-0.0180667,0.00172794	0.00416224,0.00890493	4.84744,0.0725568	0.00366697	0.00380268
3	rs1547405	13595351	G,G	A,A	0.658052,0.640873	-0.0182482,0.000614874	0.00416802,0.00891032	4.92195,0.0245755	0.00359746	0.00373302
3	rs16962168	13595206	A,A	T,T	0.658052,0.637897	-0.0182482,0.000664949	0.00416802,0.0088943	4.92195,0.0266852	0.00359463	0.00373019
3	rs13333495	13596038	G,G	A,A	0.658052,0.637897	-0.0182482,0.000613768	0.00416802,0.0088943	4.92195,0.0245755	0.00359226	0.00372787
3	rs13330249	13598688	C,C	T,T	0.658052,0.638889	-0.0182482,0.000153464	0.00416802,0.00889959	4.92195,0.00601651	0.00357624	0.00371257
3	rs6498491	14092411	G,G	A,A	0.733598,0.987103	0.0138983,0.0198673	0.00447241,0.0378862	2.72437,0.221846	0.00356492	0.00366466
3	rs16962221	13602800	A,A	G,G	0.658052,0.625992	-0.0181842,0.00192794	0.00416802,0.00883443	4.89138,0.0823632	0.00343048	0.00356022
3	rs8050865	13560320	G,G	C,C	0.697813,0.603175	-0.01451,-0.00254482	0.00430558,0.00873739	3.12403,0.113027	0.0033373	0.00346569
3	rs57029522	13560441	A,A	T,T	0.697813,0.603175	-0.01451,-0.00249515	0.00430558,0.00873739	3.12403,0.110582	0.00333055	0.00345888
3	rs58645304	13607435	G,G	A,A	0.658052,0.626984	-0.0181357,0.00243916	0.00416802,0.00883916	4.86834,0.106467	0.00332342	0.00344946
3	rs9302502	13609820	C,C	T,T	0.657058,0.626984	-0.0180351,0.00238811	0.00416512,0.00883916	4.82658,0.104011	0.00324344	0.0033694
3	rs2097695	13528616	A,A	C,C	0.559642,0.238095	0.0103897,0.0267301	0.00398274,0.0100364	2.04149,2.1114	0.00320293	0.00386937
3	rs12922334	14098421	A,A	G,G	0.770378,0.997024	0.0140571,-0.0407134	0.0047009,0.078473	2.55484,0.219045	0.00311124	0.00320885
3	rs13330778	13583186	C,C	T,T	0.65507,0.639881	-0.0178258,0.00197203	0.0041594,0.00890493	4.73946,0.0836834	0.00310031	0.0032254
3	rs12708772	13577804	C,C	T,T	0.417495,0.25	0.0150211,0.0149823	0.00400926,0.00987194	3.74656,0.889076	0.00307456	0.00374342
3	rs8059579	13282158	A,A	G,G	0.72664,0.548611	-0.0151296,-0.00126734	0.00443621,0.00859004	3.18808,0.0541823	0.00298496	0.00743904
3	rs10492776	13581912	C,C	A,A	0.65507,0.642857	-0.0177334,0.00202653	0.0041594,0.00892123	4.6962,0.0860268	0.00297694	0.00309393
3	rs9940829	13593419	T,T	A,A	0.658052,0.637897	-0.0179992,0.00122827	0.00416802,0.0088943	4.80369,0.05053	0.00294794	0.00306302
3	rs13330029	13597626	T,T	C,C	0.658052,0.638889	-0.0179992,0.000511727	0.00416802,0.00889959	4.80369,0.0203848	0.00291542	0.00303092
3	rs9921617	13587395	A,A	G,G	0.657058,0.639881	-0.0178503,0.00188114	0.00416512,0.00890493	4.73946,0.0795143	0.00289452	0.00300518
3	rs13338621	13586717	T,T	G,G	0.657058,0.639881	-0.0178503,0.00188114	0.00416512,0.00890493	4.73946,0.0795143	0.00289452	0.00300518
3	rs8057829	13461630	A,NA	G,NA	0.842942,NA	-0.0205931,NA	0.00543389,NA	3.8216,NA	0.00285571	0.00316439
3	rs11859054	13583477	G,G	A,A	0.656064,0.639881	-0.017794,0.00197203	0.00416224,0.00890493	4.71884,0.0836834	0.00284509	0.00296001
3	rs9934874	13587529	A,A	T,T	0.657058,0.639881	-0.0178063,0.00188114	0.00416512,0.00890493	4.71884,0.0795143	0.0027914	0.002899
3	rs16962153	13588014	G,G	A,A	0.657058,0.639881	-0.0178063,0.00183007	0.00416512,0.00890493	4.71884,0.0771852	0.00278749	0.00289505
3	rs1013330	13584828	A,A	G,G	0.657058,0.640873	-0.0178063,0.00178008	0.00416512,0.00891032	4.71884,0.0748661	0.0027767	0.00288421
3	rs9925478	13581692	G,G	C,C	0.65507,0.642857	-0.0176411,0.00207742	0.0041594,0.00892123	4.65313,0.0883802	0.00276287	0.00287317
3	rs13339654	13583209	G,G	A,A	0.65507,0.639881	-0.0176411,0.00187045	0.0041594,0.00890493	4.65313,0.0790261	0.00273746	0.00284754
3	rs1013331	13584900	A,A	C,C	0.657058,0.640873	-0.0177578,0.00208674	0.00416512,0.00891032	4.6962,0.0889305	0.00269076	0.00279524
3	rs28437770	13585835	G,G	A,A	0.657058,0.640873	-0.0177578,0.00203562	0.00416512,0.00891032	4.6962,0.0865614	0.00268681	0.00279125
3	rs11859355	13580639	A,A	G,G	0.65507,0.639881	-0.0175971,0.00237854	0.0041594,0.00890493	4.63269,0.102709	0.00268176	0.00278931
3	rs9937842	13581288	G,G	T,T	0.65507,0.639881	-0.0175971,0.00232771	0.0041594,0.00890493	4.63269,0.100296	0.00267722	0.0027847
3	rs9921860	13608086	A,A	G,G	0.658052,0.625992	-0.0178627,0.002693	0.00416802,0.00883443	4.73946,0.118903	0.00266823	0.00277431
3	rs56247127	13582233	G,G	A,A	0.656064,0.639881	-0.0177016,0.00207363	0.00416224,0.00890493	4.67567,0.0883802	0.00264493	0.00275334
3	rs13330735	13583100	A,A	T,T	0.656064,0.639881	-0.0177016,0.00187045	0.00416224,0.00890493	4.67567,0.0790261	0.00262948	0.00273773
3	rs28501162	13585921	A,A	C,C	0.657058,0.640873	-0.0177138,0.00188228	0.00416512,0.00891032	4.67567,0.0795143	0.00258076	0.00268221
3	rs9925850	13560147	G,G	A,A	0.698807,0.603175	-0.0141465,-0.00254482	0.00430962,0.00873739	2.98769,0.113027	0.00254733	0.00265303
3	rs11864022	13583875	A,A	C,C	0.657058,0.642857	-0.0176654,0.00177213	0.00416512,0.00892123	4.65313,0.0744081	0.0024871	0.00258547
3	rs66937875	14094752	A,A	G,G	0.769384,0.997024	0.0138164,-0.0210069	0.00469379,0.078473	2.48884,0.10296	0.00246681	0.00254535
3	rs9925592	13559671	C,C	T,T	0.698807,0.603175	-0.014051,-0.00254482	0.00430962,0.00873739	2.95367,0.113027	0.0023636	0.00246331
3	rs8051802	13560496	G,G	A,A	0.698807,0.603175	-0.014051,-0.00254482	0.00430962,0.00873739	2.95367,0.113027	0.0023636	0.00246331
3	rs57036036	13561097	C,C	T,T	0.698807,0.603175	-0.014051,-0.00243157	0.00430962,0.00873739	2.95367,0.107468	0.00235283	0.00245242
3	rs7201449	13630970	C,C	T,T	0.683897,0.662698	-0.0188881,-0.00219806	0.00425236,0.0090414	5.04958,0.0926319	0.00227717	0.00240817
3	rs6498417	13561633	G,G	A,A	0.698807,0.603175	-0.0140056,-0.00243157	0.00430962,0.00873739	2.93753,0.107468	0.00227081	0.00236769
3	rs62030174	13535339	C,NA	T,NA	0.934394,NA	0.0198143,NA	0.00798549,NA	1.88303,NA	0.00225883	0.00246738
3	rs6498418	13561896	G,G	A,A	0.698807,0.603175	-0.0140056,-0.00223392	0.00430962,0.00873739	2.93753,0.0978868	0.00225363	0.00235035
3	rs2226995	13584725	G,G	C,C	0.888668,0.988095	0.0181211,-0.0554111	0.00628579,0.0394133	2.40443,0.796547	0.00220389	0.00233872
3	rs72771676	13532570	T,NA	A,NA	0.837972,NA	-0.0192517,NA	0.00536574,NA	3.47709,NA	0.00214358	0.00237593
3	rs916070	13565334	G,G	A,A	0.706759,0.605159	-0.013917,-0.00218639	0.00434302,0.00874495	2.86865,0.0955149	0.00207546	0.00217653
3	rs1894379	13638747	T,T	C,C	0.714712,0.649802	0.0162754,0.00489663	0.00437857,0.00896099	3.6956,0.233019	0.00205312	0.00247134
3	rs36080936	13348803	A,A	C,C	0.885686,0.808532	0.0236321,-0.0131144	0.0062137,0.0108644	3.84519,0.643221	0.00202489	0.00242836
3	rs9931427	14076673	G,G	A,A	0.23161,0.069444	-0.0134426,-0.00483052	0.00468673,0.0168157	2.38427,0.111309	0.00201319	0.00206269
3	rs8044564	14094911	C,C	T,T	0.770378,0.997024	0.0135264,-0.014351	0.0047009,0.078473	2.39689,0.0680878	0.00200838	0.00207602
3	rs8060734	14094867	G,G	A,A	0.770378,0.997024	0.0135264,-0.0137973	0.0047009,0.078473	2.39689,0.0652825	0.00200837	0.00207596
3	rs12918451	14091078	G,G	T,T	0.770378,0.997024	0.0134395,-0.00289399	0.0047009,0.078473	2.37153,0.0129679	0.00190642	0.00197066
3	rs62030206	13584183	C,C	G,G	0.888668,0.988095	0.0175057,-0.0562217	0.00628579,0.0394133	2.27137,0.81323	0.00183041	0.00195267
3	rs72771606	13437720	G,NA	A,NA	0.840954,NA	-0.0194925,NA	0.0054062,NA	3.50659,NA	0.00180753	0.00200583
3	rs72771675	13532050	G,NA	C,NA	0.837972,NA	-0.0189218,NA	0.00536574,NA	3.37547,NA	0.00179383	0.00199445
3	rs1121738	13752485	T,NA	C,NA	0.973161,NA	-0.040712,NA	0.0122339,NA	3.05783,NA	0.00178902	0.00226731
3	rs58436033	13439378	C,NA	G,NA	0.842942,NA	-0.0194962,NA	0.00543389,NA	3.47709,NA	0.00177749	0.00198038
3	rs62030253	13623967	T,T	C,C	0.889662,0.991071	0.0168874,-0.0846635	0.00631051,0.0454422	2.12791,1.20448	0.00171674	0.00186631
3	rs62030197	13566939	A,A	T,T	0.757455,0.822421	-0.0165478,-0.0182691	0.0046128,0.0111856	3.47621,0.989643	0.00171158	0.00178218
3	rs16962129	13585842	A,A	G,G	0.888668,0.988095	0.0173399,-0.0564531	0.00628579,0.0394133	2.23618,0.818021	0.00170296	0.00181846
3	rs28541889	13567502	T,T	C,C	0.757455,0.821429	-0.0165478,-0.0181307	0.0046128,0.0111612	3.47621,0.981782	0.00166117	0.00173093
3	rs12446734	14073191	G,G	C,C	0.264414,0.078373	-0.013269,-0	0.00448312,0.0159053	2.51163,-0	0.00164878	0.00170802
3	rs7204754	13493250	T,NA	A,NA	0.836978,NA	-0.0196724,NA	0.00535253,NA	3.62429,NA	0.00163792	0.00189006
3	rs2819700	13397934	G,G	A,A	0.333002,0.487103	-0.0181342,0.0026527	0.00419521,0.0085522	4.8119,0.121234	0.00162256	0.00302369
3	rs9930242	13601213	C,C	T,T	0.805169,0.820437	0.0128598,0.0106965	0.00499191,0.0111371	2.00037,0.472584	0.0016145	0.00175888
3	rs6498419	13567671	T,T	C,C	0.757455,0.820437	-0.016456,-0.0182367	0.0046128,0.0111371	3.44314,0.993396	0.00159651	0.00166393
3	rs997593	13599178	G,G	A,A	0.888668,0.990079	0.0167203,-0.0656282	0.00628579,0.0431319	2.10715,0.892395	0.00157457	0.00167782
3	rs72771668	13519484	G,NA	A,NA	0.838966,NA	-0.0187545,NA	0.00537909,NA	3.31043,NA	0.00155856	0.00173383
3	rs8048831	13433517	A,NA	G,NA	0.840954,NA	-0.0190143,NA	0.0054062,NA	3.36028,NA	0.00155621	0.00172778
3	rs55783534	13624475	A,NA	G,NA	0.83002,NA	-0.018844,NA	0.00526376,NA	3.46385,NA	0.00150302	0.00166927
3	rs9931041	14085006	T,T	C,C	0.210736,0.070437	-0.0141393,-0.00567374	0.00484796,0.0167056	2.45108,0.134224	0.00150033	0.00153999
3	rs72771656	13495864	T,NA	C,NA	0.842942,NA	-0.0188048,NA	0.00543389,NA	3.26851,NA	0.00145879	0.00162652
3	rs59009769	14119828	A,NA	G,NA	0.903579,NA	0.0147924,NA	0.00669838,NA	1.56512,NA	0.0014557	0.00156423
3	rs72771603	13434720	A,NA	C,NA	0.840954,NA	-0.0188731,NA	0.0054062,NA	3.31767,NA	0.00144624	0.00160788
3	rs116949030	14123345	G,NA	A,NA	0.904573,NA	0.0146099,NA	0.00672948,NA	1.52391,NA	0.00142815	0.00154635
3	rs60155901	14124094	G,NA	C,NA	0.904573,NA	0.0146099,NA	0.00672948,NA	1.52391,NA	0.00142815	0.00154635
3	rs929222	13399818	C,C	G,G	0.333002,0.501984	-0.0179793,0.00144357	0.00419521,0.00854942	4.73946,0.0625248	0.00140802	0.00261907
3	rs2819693	13399322	C,C	A,A	0.333002,0.500992	-0.0179793,0.00104492	0.00419521,0.00854937	4.73946,0.0444452	0.00139982	0.00260326
3	rs176072	13414307	A,A	G,G	0.666004,0.496032	0.0179664,-0.00019764	0.00419209,0.00854962	4.73972,0.00808442	0.00139256	0.00243808
3	rs7199951	13438842	C,NA	T,NA	0.842942,NA	-0.0192582,NA	0.00543389,NA	3.40455,NA	0.00138561	0.00155572
3	rs55903843	13522813	G,NA	C,NA	0.83996,NA	-0.0183823,NA	0.00539257,NA	3.18546,NA	0.00137635	0.0015301
3	rs72773534	13616576	T,NA	C,NA	0.828032,NA	-0.0183635,NA	0.00523953,NA	3.34014,NA	0.00136703	0.00152362
3	rs7189580	13986590	C,C	G,G	0.947316,0.882937	0.0222371,-0.00149962	0.0088502,0.0132962	1.92139,0.0408628	0.00135517	0.00156462
3	rs9302512	14088552	A,A	G,G	0.208748,0.068452	-0.0140096,-0.00338677	0.00486487,0.0169281	2.40013,0.0749835	0.00134912	0.00138499
3	rs3136202	14038174	A,A	G,G	0.646123,0.739087	0.0135061,0.00498895	0.00413481,0.00973436	2.96293,0.215886	0.00134669	0.00146305
3	rs78157740	13425983	A,NA	C,NA	0.950298,NA	-0.0312972,NA	0.00909753,NA	3.2356,NA	0.00134157	0.00568033
3	rs1468188	13360594	T,NA	C,NA	0.842942,NA	-0.0168397,NA	0.00543389,NA	2.71183,NA	0.0013263	0.00369227
3	rs12926625	13421017	T,T	C,C	0.66501,0.516865	0.0175369,-0.000342049	0.00418899,0.00855422	4.54764,0.0140779	0.00131623	0.00232239
3	rs9927913	13601116	T,T	A,A	0.804175,0.820437	0.0125211,0.010402	0.0049823,0.0111371	1.922,0.455553	0.00131402	0.00143926
3	rs58524813	14108263	A,NA	G,NA	0.900596,NA	0.0140437,NA	0.00660805,NA	1.4741,NA	0.00131359	0.00140036
3	rs72773535	13616942	T,NA	C,NA	0.828032,NA	-0.0182682,NA	0.00523953,NA	3.31052,NA	0.00129998	0.0014503
3	rs3136160	14031063	A,A	G,G	0.647117,0.744048	0.013502,0.00465612	0.00413745,0.00979543	2.95822,0.197536	0.00129524	0.00140436
3	rs7189139	14056665	T,T	C,C	0.733598,0.947421	0.0126212,0.0121407	0.00447241,0.0191524	2.32127,0.278894	0.00125566	0.00130504
3	rs17263080	13444850	T,NA	C,NA	0.845924,NA	-0.0193586,NA	0.00547654,NA	3.3893,NA	0.0012352	0.00139485
3	rs145489684	13451788	NA,T	NA,A	NA,0.946429	NA,0.0478534	NA,0.0189842	NA,1.93136	0.00123069	0.00171282
3	rs6498489	14087829	A,A	C,C	0.210736,0.070437	-0.0139174,-0.00319915	0.00484796,0.0167056	2.38778,0.0715361	0.00122834	0.00126292
3	rs59401194	14101899	T,NA	C,NA	0.900596,NA	0.0138592,NA	0.00660805,NA	1.44412,NA	0.00121669	0.00129882
3	rs10163216	13984764	C,C	T,T	0.634195,0.771825	0.0120456,-0.00216532	0.00410491,0.0101861	2.47606,0.080055	0.00121077	0.00149683
3	rs7202308	14107728	G,NA	A,NA	0.900596,NA	0.0138119,NA	0.00660805,NA	1.43649,NA	0.00119317	0.00127416
3	rs9933628	14076826	G,G	A,A	0.223658,0.105159	-0.013482,0.00130318	0.00474483,0.013935	2.34762,0.0336275	0.00118371	0.00122498
3	rs10163236	13984783	G,G	T,T	0.634195,0.771825	0.0119993,-0.00201832	0.00410491,0.0101861	2.46029,0.0742072	0.00116524	0.00144107
3	rs60636769	14105499	G,NA	T,NA	0.900596,NA	0.0137221,NA	0.00660805,NA	1.42204,NA	0.00114989	0.00122877
3	rs60788731	14111386	A,NA	G,NA	0.90159,NA	0.0140094,NA	0.00663768,NA	1.45833,NA	0.00113929	0.00121987
3	rs149199701	13467487	T,NA	C,NA	0.87674,NA	-0.022509,NA	0.00601441,NA	3.73946,NA	0.00113357	0.00130337
3	rs61034700	14105481	A,NA	G,NA	0.900596,NA	0.0136276,NA	0.00660805,NA	1.40691,NA	0.00110626	0.00118298
3	rs75027045	14112369	T,NA	C,NA	0.90159,NA	0.013915,NA	0.00663768,NA	1.4431,NA	0.00109637	0.00117476
3	rs17190872	13616796	C,NA	T,NA	0.829026,NA	-0.0179323,NA	0.00525159,NA	3.19473,NA	0.00108057	0.00121198
3	rs1646332	14049727	A,A	C,C	0.648111,0.739087	0.0130095,0.0051008	0.00414011,0.00973436	2.77566,0.221647	0.00106984	0.00115503
3	rs4781500	13631034	C,C	T,T	0.633201,0.361111	0.0139503,0.00477092	0.00410256,0.00889959	3.17206,0.227751	0.00106173	0.00161025
3	rs55791043	13622851	G,NA	A,NA	0.83002,NA	-0.0181391,NA	0.00526376,NA	3.24497,NA	0.00104136	0.00116493
3	rs13380455	13352328	C,NA	T,NA	0.842942,NA	-0.0163463,NA	0.00543389,NA	2.5804,NA	0.00103483	0.00276804
3	rs1646331	14050006	C,C	T,T	0.647117,0.733135	0.0130947,0.00497009	0.00413745,0.00966419	2.80932,0.216771	0.00102938	0.00111049
3	rs10163219	13984994	G,G	A,A	0.635189,0.771825	0.0119135,-0.00273526	0.00410728,0.0101861	2.42891,0.103312	0.00101617	0.00127092
3	rs143553402	13938627	G,NA	T,NA	0.989066,NA	0.0480884,NA	0.0190121,NA	1.94207,NA	0.000984371	0.00188412
3	rs113834345	14107475	C,NA	A,NA	0.900596,NA	0.0133062,NA	0.00660805,NA	1.35608,NA	0.000971416	0.00104138
3	rs2521797	13381635	C,NA	T,NA	0.026839,NA	0.027098,NA	0.0122339,NA	1.57251,NA	0.000961099	0.00130868
3	rs35029439	13407614	T,T	G,G	0.7833,0.790675	0.0173299,-0.0137766	0.00479895,0.0105074	3.51597,0.721676	0.000955414	0.00133177
3	rs9924727	13629662	A,A	T,T	0.633201,0.362103	0.013767,0.00506919	0.00410256,0.0088943	3.10151,0.245101	0.000939904	0.00142579
3	rs11640255	14100725	C,NA	T,NA	0.902585,NA	0.0138461,NA	0.00666778,NA	1.42204,NA	0.000938202	0.00101164
3	rs11640120	14100457	A,NA	T,NA	0.902585,NA	0.0138461,NA	0.00666778,NA	1.42204,NA	0.000938202	0.00101164
3	rs60002445	14101953	T,NA	C,NA	0.900596,NA	0.0132165,NA	0.00660805,NA	1.34204,NA	0.000937171	0.00100538
3	rs13380579	13352503	A,NA	G,NA	0.842942,NA	-0.0161221,NA	0.00543389,NA	2.52178,NA	0.000927572	0.00245219
3	rs12928384	13350851	G,NA	A,NA	0.840954,NA	-0.0158622,NA	0.0054062,NA	2.47554,NA	0.000908936	0.00230084
3	rs2106677	13427441	G,NA	A,NA	0.911531,NA	-0.0256597,NA	0.00696238,NA	3.64154,NA	0.000891822	0.00107375
3	rs1651197	14070129	A,A	G,G	0.264414,0.078373	-0.0123828,0.000454665	0.00448312,0.0159053	2.24086,0.0100188	0.000878052	0.000915415
3	rs9302503	13630087	G,G	C,C	0.633201,0.361111	0.0136731,0.00487133	0.00410256,0.00889959	3.06565,0.233492	0.000863782	0.00130676
3	rs13334552	14075969	G,G	A,A	0.262425,0.070437	-0.0124129,-0.00189931	0.00449401,0.0167056	2.24086,0.0412062	0.000859521	0.000894332
3	rs836874	14067862	T,T	C,C	0.263419,0.078373	-0.0123114,-0.000135536	0.00448855,0.0159053	2.21531,0.00296287	0.000844159	0.000881339
3	rs7194972	13985835	A,A	T,T	0.636183,0.771825	0.0115983,-0.00176687	0.00410967,0.0101861	2.32153,0.064346	0.000840836	0.00104543
3	rs7190291	13985758	C,C	T,T	0.636183,0.779762	0.0115983,-0.00199275	0.00410967,0.0103152	2.32153,0.0722127	0.000834178	0.00103739
3	rs6498487	14080040	T,T	C,C	0.213718,0.069444	-0.0134771,-0.00724548	0.00482314,0.0168157	2.28384,0.176162	0.000833417	0.000866035
3	rs3974347	14077442	C,NA	T,NA	0.970179,NA	0.0271216,NA	0.0116239,NA	1.70698,NA	0.000827267	0.000953488
3	rs79559639	13767933	G,NA	A,NA	0.986084,NA	0.0361733,NA	0.0168779,NA	1.49358,NA	0.000824814	0.00145406
3	rs254930	14073795	A,A	G,G	0.263419,0.069444	-0.0123114,-0.00110692	0.00448855,0.0168157	2.21531,0.0234136	0.000819506	0.000853973
3	rs34056976	14076045	G,G	A,A	0.262425,0.070437	-0.0123264,-0.0020411	0.00449401,0.0167056	2.21531,0.0444294	0.000811779	0.000845178
3	rs11860979	14071253	A,A	G,G	0.264414,0.069444	-0.012249,-0.000670242	0.00448312,0.0168157	2.20132,0.0140321	0.000808093	0.00084276
3	rs8054626	14075586	A,A	G,G	0.263419,0.069444	-0.0122638,-0.00172146	0.00448855,0.0168157	2.20132,0.0369391	0.000798707	0.000832458
3	rs9933712	14086445	A,NA	G,NA	0.971173,NA	0.0270049,NA	0.0118166,NA	1.65184,NA	0.000775211	0.000899171
3	rs1651195	14071841	T,T	C,C	0.263419,0.069444	-0.0122206,-0.000765914	0.00448855,0.0168157	2.18865,0.0160713	0.000767991	0.000800938
3	rs9302510	13986153	C,C	A,A	0.637177,0.772817	0.0113756,-0.00171926	0.00411209,0.0102018	2.24655,0.0623966	0.000760689	0.000942977
3	rs187613	14074596	C,C	T,T	0.263419,0.069444	-0.0121774,-9.608e-05	0.00448855,0.0168157	2.176,0.00198441	0.00074204	0.000774293
3	rs12448995	14076222	A,A	G,G	0.262425,0.070437	-0.0121922,-0.00203532	0.00449401,0.0167056	2.176,0.0442976	0.00074125	0.000772551
3	rs9302511	13986154	C,C	T,T	0.637177,0.772817	0.0113334,-0.00172781	0.00411209,0.0102018	2.23291,0.0627274	0.000737463	0.000914547
3	rs4780548	14006206	A,NA	G,NA	0.980119,NA	0.0353382,NA	0.0141639,NA	1.8997,NA	0.000723788	0.000829702
3	rs7195579	14087401	G,NA	A,NA	0.971173,NA	0.0266717,NA	0.0118166,NA	1.61981,NA	0.00072141	0.000838114
3	rs1651196	14070393	G,G	T,T	0.264414,0.069444	-0.0120719,-0.000428536	0.00448312,0.0168157	2.14957,0.00892077	0.000715261	0.000747054
3	rs7184192	13988639	C,C	A,A	0.634195,0.774802	0.0112517,-0.000759346	0.00410491,0.0102335	2.21291,0.0264797	0.000713548	0.000884413
3	rs9927170	13986055	C,C	T,T	0.636183,0.771825	0.0113689,-0.00186736	0.00410967,0.0101861	2.24655,0.0682655	0.000710378	0.000885179
3	rs2276465	14043014	A,A	G,G	0.648111,0.753968	0.0126913,0.00512999	0.00414011,0.00992501	2.66284,0.21807	0.000708427	0.000773329
3	rs8060706	14075411	C,C	T,T	0.263419,0.069444	-0.0120865,-0.00047884	0.00448855,0.0168157	2.14957,0.0099798	0.000699913	0.000730784
3	rs1799799	14038545	C,C	T,T	0.647117,0.739087	0.0126831,0.0046271	0.00413745,0.00973436	2.66284,0.197536	0.000698283	0.000764715
3	rs12921682	13355916	A,NA	T,NA	0.84493,NA	-0.0152204,NA	0.00546217,NA	2.27346,NA	0.000697584	0.00168331
3	rs113107907	13630123	A,NA	G,NA	0.861829,NA	-0.0208378,NA	0.00572955,NA	3.5592,NA	0.00069622	0.00081939
3	rs72773546	13631891	G,NA	A,NA	0.861829,NA	-0.0208378,NA	0.00572955,NA	3.5592,NA	0.00069622	0.00081939
3	rs857048	14075537	C,C	T,T	0.263419,0.078373	-0.0120865,0.000318218	0.00448855,0.0159053	2.14957,0.00698822	0.000694556	0.000725667
3	rs3136168	14032454	G,G	T,T	0.642147,0.736111	0.0129677,0.00489835	0.00412449,0.00969886	2.77828,0.212166	0.000690914	0.000766731
3	rs17191399	13637870	A,NA	T,NA	0.849901,NA	-0.019765,NA	0.00553562,NA	3.4482,NA	0.000681799	0.000843211
3	rs3136166	14032093	G,G	T,T	0.642147,0.738095	0.0129677,0.0042414	0.00412449,0.00972244	2.77828,0.178712	0.000676394	0.000750672
3	rs72773554	13636724	C,NA	T,NA	0.858847,NA	-0.0199207,NA	0.00567854,NA	3.34546,NA	0.000667276	0.000799195
3	rs79886155	13378935	C,NA	T,NA	0.915507,NA	-0.0254002,NA	0.00710883,NA	3.4524,NA	0.000665929	0.000821135
3	rs74997581	13382909	A,NA	G,NA	0.916501,NA	-0.0256317,NA	0.00714714,NA	3.47441,NA	0.000663929	0.000812259
3	rs147351951	14173766	C,NA	T,NA	0.982107,NA	0.0366955,NA	0.014915,NA	1.85756,NA	0.000660172	0.0007647
3	rs3136112	14024407	T,T	C,C	0.663022,0.74504	0.0133192,0.00568658	0.00418287,0.00980793	2.83822,0.250222	0.000659511	0.000743472
3	rs3136155	14030360	T,T	C,C	0.659046,0.747024	0.0128329,0.00536963	0.00417094,0.00983323	2.67927,0.232831	0.000658715	0.000722272
3	rs11075223	14044717	A,A	C,C	0.648111,0.750992	0.0126492,0.00414538	0.00414011,0.00988505	2.64809,0.170726	0.000650141	0.000710676
3	rs72773555	13637673	T,NA	C,NA	0.858847,NA	-0.0198286,NA	0.00567854,NA	3.31904,NA	0.000640778	0.00076813
3	rs836873	14075379	T,T	G,G	0.263419,0.078373	-0.0119568,0.000547216	0.00448855,0.0159053	2.11208,0.012086	0.000637394	0.000666692
3	rs12448998	14076257	A,A	G,G	0.263419,0.070437	-0.0120433,-0.00236505	0.00448855,0.0167056	2.13704,0.0518717	0.000631481	0.000660285
3	rs254933	14072323	G,G	T,T	0.263419,0.069444	-0.0119092,-0.00167862	0.00448855,0.0168157	2.09841,0.0359841	0.000629136	0.000657598
3	rs4781423	13275861	T,T	C,C	0.591451,0.550595	-0.0109458,0.000494124	0.00402215,0.00859346	2.18704,0.0203848	0.000627978	0.000957285
3	rs254932	14072428	T,T	C,C	0.263419,0.070437	-0.0119092,-0.00147735	0.00448855,0.0167056	2.09841,0.0317359	0.000627506	0.000655956
3	rs113071006	13317699	G,NA	T,NA	0.968191,NA	0.0278985,NA	0.0112664,NA	1.87692,NA	0.000622909	0.000865593
3	rs9933278	14076270	C,C	T,T	0.263419,0.070437	-0.012,-0.00217666	0.00448855,0.0167056	2.12454,0.0475305	0.000612018	0.000640203
3	rs3136130	14026951	T,T	G,G	0.662028,0.741071	0.0127706,0.00608274	0.00417985,0.0097585	2.64809,0.273216	0.00060277	0.000665831
3	rs17273402	13561674	T,NA	A,NA	0.981113,NA	-0.0376447,NA	0.0145245,NA	2.02011,NA	0.000593048	0.00067328
3	rs11649112	13361411	A,A	G,G	0.760437,0.774802	0.0157853,-0.0124631	0.00463231,0.0102335	3.1836,0.651161	0.000583503	0.000913634
3	rs117431566	14076139	T,NA	G,NA	0.986084,NA	0.0378848,NA	0.0168779,NA	1.60571,NA	0.000578635	0.000740317
3	rs12929613	13998564	A,A	T,T	0.662028,0.732143	0.0112944,0.00776915	0.00417985,0.00965281	2.16178,0.37582	0.000576273	0.00064433
3	rs150077	13268801	T,T	A,A	0.761431,0.962302	0.0122446,0.0419153	0.00463892,0.0224433	2.08081,1.2089	0.000572416	0.000823816
3	rs836876	14067003	G,G	A,A	0.203777,0.074405	-0.0124484,0.000410829	0.00490845,0.0162889	1.95043,0.00882784	0.000563686	0.000590269
3	rs756985	13532854	T,T	C,C	0.270378,0.196429	0.0105436,0.0216626	0.00445148,0.0107594	1.74817,1.3558	0.00055556	0.000589951
3	rs756986	13532803	T,T	C,C	0.270378,0.196429	0.0104957,0.0217644	0.00445148,0.0107594	1.73556,1.36562	0.000551141	0.000585385
3	rs6498504	14225858	G,NA	A,NA	0.954274,NA	0.0215473,NA	0.00946506,NA	1.64177,NA	0.000549579	0.00067924
3	rs153094	13262039	A,A	G,G	0.787276,0.579365	-0.00810015,-0.0187545	0.00483134,0.00865913	1.02861,1.51824	0.000547856	0.000716809
3	rs11640195	13419890	A,A	G,G	0.66501,0.499008	0.0163859,0.000146583	0.00418899,0.00854937	4.0378,0.0059819	0.000544701	0.000955392
3	rs3974346	14064111	T,T	G,G	0.264414,0.077381	-0.0116743,-0.000311836	0.00448312,0.0159983	2.03562,0.00680687	0.000544638	0.00057108
3	rs6498503	14225842	T,NA	C,NA	0.954274,NA	0.0215015,NA	0.00946506,NA	1.63627,NA	0.000543158	0.000671463
3	rs1646333	14071946	C,C	T,T	0.201789,0.068452	-0.0126725,-0.00151967	0.00492643,0.0169281	1.99563,0.0322329	0.00053691	0.00056386
3	rs60833838	13492632	G,NA	A,NA	0.82505,NA	-0.0177144,NA	0.00520406,NA	3.17771,NA	0.000533752	0.000650065
3	rs4781576	14215408	C,NA	T,NA	0.954274,NA	0.0214262,NA	0.00946506,NA	1.62724,NA	0.000532789	0.000658902
3	rs6498483	13998971	C,C	T,T	0.662028,0.715278	0.01134,0.006268	0.00417985,0.00947229	2.17606,0.294007	0.000529168	0.000592706
```
