## Supplementary material for "Characterization of shared and ancestry-specific signals driving complex traits using multi-ancestry fine-mapping": susiex_nc3.cs80.snp

```
BP	SNP	PIP(CS1)	LogBF(CS1,Pop1)	LogBF(CS1,Pop2)	PIP(CS2)	LogBF(CS2,Pop1)	LogBF(CS2,Pop2)	PIP(CS3)	LogBF(CS3,Pop1)	LogBF(CS3,Pop2)
13253526	rs6498382	6.45658e-12	-1.49749	-1.36472	4.92463e-06	-1.41378	-1.33559	1.27958e-05	-1.30155	-1.33637
13253585	rs138466611	1.70394e-11	-1.89178	-2.78242e-10	1.22242e-05	-1.84019	-2.78242e-10	2.70351e-05	-1.8899	-2.78242e-10
13253878	rs153092	1.64565e-10	-0.290427	0.66642	8.72969e-05	-0.314516	0.440219	0.000231431	-0.331471	0.588714
13253956	rs153091	1.81808e-10	-1.24205	1.7177	6.12576e-05	-1.47041	1.24189	0.00019295	-1.48946	1.56485
13254095	rs79169780	3.30616e-11	-1.69481e-10	-1.22894	2.00893e-05	-1.69481e-10	-1.34342	4.84766e-05	-1.69481e-10	-1.30596
13254141	rs118134072	2.84603e-11	-1.69481e-10	-1.3788	1.93538e-05	-1.69481e-10	-1.38073	4.53127e-05	-1.69481e-10	-1.37345
13254198	rs142279907	3.65333e-11	-1.12909	-2.78242e-10	2.95016e-05	-0.95917	-2.78242e-10	7.51667e-05	-0.867332	-2.78242e-10
13254855	rs153090	2.60664e-10	0.18157	0.65435	0.000141248	0.178074	0.428832	0.000392434	0.208455	0.576874
13255107	rs1149419	1.88051e-10	-1.19478	1.70419	5.96037e-05	-1.50402	1.24813	0.000189929	-1.48174	1.54135
13255291	rs112295872	2.28105e-11	-1.60009	-2.78242e-10	1.36254e-05	-1.73168	-2.78242e-10	3.2655e-05	-1.70104	-2.78242e-10
13255874	rs153089	1.31619e-10	-1.49127	1.64387	4.32487e-05	-1.7691	1.19245	0.000140629	-1.72356	1.48265
13256727	rs153088	4.23881e-11	-1.04632	0.0658783	2.0414e-05	-0.99546	-0.331932	4.73134e-05	-0.971244	-0.359002
13257674	rs2819632	1.6591e-10	-1.2916	1.67573	5.63846e-05	-1.54186	1.23044	0.000181984	-1.51251	1.52939
13257970	rs2819631	1.0636e-10	-1.50466	1.44418	3.70824e-05	-1.74716	1.01669	0.000121398	-1.6915	1.30354
13258126	rs1149418	6.38649e-11	-1.69481e-10	-0.570541	5.50955e-05	-1.69481e-10	-0.334544	0.000142885	-1.69481e-10	-0.225003
13259668	rs68024431	1.74131e-11	-1.87009	-2.78242e-10	1.28257e-05	-1.79217	-2.78242e-10	2.83108e-05	-1.8438	-2.78242e-10
13259887	rs6498385	7.70855e-12	-1.46307	-1.22191	6.36011e-06	-1.26771	-1.22585	1.64208e-05	-1.15992	-1.22857
13260055	rs185192	1.11626e-10	-0.716507	0.704348	6.01551e-05	-0.725807	0.479121	0.000161728	-0.733754	0.632632
13260589	rs11648487	6.55719e-12	-1.65778	-1.18897	4.95425e-06	-1.55247	-1.1909	1.23512e-05	-1.48184	-1.19145
13261090	rs28607043	6.3552e-12	-1.61594	-1.26209	5.09968e-06	-1.49929	-1.21515	1.34391e-05	-1.37645	-1.21242
13261201	rs113808049	2.23589e-11	-1.62009	-2.78242e-10	1.73482e-05	-1.49013	-2.78242e-10	4.52535e-05	-1.37476	-2.78242e-10
13261297	rs79026167	3.25696e-11	-1.69481e-10	-1.24393	1.93861e-05	-1.69481e-10	-1.37906	4.49399e-05	-1.69481e-10	-1.38171
13261394	rs139107279	3.31763e-11	-1.22548	-2.78242e-10	2.65113e-05	-1.06604	-2.78242e-10	6.71931e-05	-0.97947	-2.78242e-10
13261530	rs146454139	3.09749e-11	-1.29413	-2.78242e-10	2.45567e-05	-1.14263	-2.78242e-10	6.19912e-05	-1.06005	-2.78242e-10
13261569	rs153095	2.55515e-11	-1.52729	0.040679	2.0254e-05	-1.26291	-0.0723531	4.45102e-05	-1.3377	-0.0536264
13261676	rs12918496	6.53926e-12	-1.6174	-1.23208	5.40645e-06	-1.47558	-1.18044	1.41632e-05	-1.35894	-1.17746
13262039	rs153094	3.75423e-10	0.0931585	1.10759	0.000169045	-0.0747081	0.861261	0.000547856	0.0898572	1.02912
13262651	rs743657	5.01612e-12	-1.85335	-1.2613	3.58128e-06	-1.8057	-1.26219	8.58658e-06	-1.77584	-1.261
13262981	rs28691684	5.52903e-12	-1.78782	-1.22948	4.23682e-06	-1.72235	-1.17745	1.08235e-05	-1.63087	-1.17445
13263131	rs143002727	1.78949e-11	-1.8428	-2.78242e-10	1.38199e-05	-1.7175	-2.78242e-10	2.95074e-05	-1.8024	-2.78242e-10
13263140	rs80070403	2.86105e-11	-1.69481e-10	-1.37354	1.91284e-05	-1.69481e-10	-1.39244	4.48994e-05	-1.69481e-10	-1.38262
13263166	rs129123	2.86806e-10	1.13061	-0.199112	7.91605e-05	0.478401	-0.450537	0.000225558	0.458953	-0.227415
13263406	rs116869663	2.9884e-11	-1.32999	-2.78242e-10	2.35896e-05	-1.18281	-2.78242e-10	5.94207e-05	-1.1024	-2.78242e-10
13263581	rs17832654	6.43203e-12	-1.73924	-1.12678	3.76504e-06	-1.70036	-1.3175	8.06295e-06	-1.76738	-1.33238
13263926	rs75604948	3.63312e-11	-1.69481e-10	-1.13463	2.38397e-05	-1.69481e-10	-1.17226	5.63462e-05	-1.69481e-10	-1.15552
13264096	rs76197753	5.15369e-11	-1.69481e-10	-0.785013	2.48713e-05	-1.69481e-10	-1.1299	6.52281e-05	-1.69481e-10	-1.00915
13264185	rs9940177	1.03017e-11	-1.29387	-1.10114	9.0241e-06	-1.11085	-1.03286	2.50103e-05	-0.93876	-1.02899
13264349	rs150080	1.87116e-10	0.733963	-0.229546	0.000148494	1.01153	-0.354598	0.00045922	1.19007	-0.247584
13265441	rs80244917	3.26708e-11	-1.69481e-10	-1.24083	2.17116e-05	-1.69481e-10	-1.26576	5.12653e-05	-1.69481e-10	-1.25003
13265483	rs150079	1.25748e-11	-1.4655	-0.730113	7.65166e-06	-1.62026	-0.688427	2.29501e-05	-1.43456	-0.619154
13265687	rs62027561	2.24757e-11	-1.61488	-2.78242e-10	1.44907e-05	-1.6701	-2.78242e-10	3.3526e-05	-1.67472	-2.78242e-10
13265923	rs117409403	4.55595e-11	-0.908291	-2.78242e-10	2.27212e-05	-1.22032	-2.78242e-10	3.7614e-05	-1.55966	-2.78242e-10
13266122	rs17243899	8.60876e-12	-1.20682	-1.36771	6.84432e-06	-1.03234	-1.38785	1.69265e-05	-0.965392	-1.39277
13266144	rs16961259	8.61434e-12	-1.32676	-1.24712	8.96272e-06	-0.841379	-1.30916	1.83329e-05	-0.955347	-1.323
13266309	rs1438701	1.20627e-11	-0.855302	-1.38189	1.65321e-05	-0.182926	-1.35538	3.46403e-05	-0.303191	-1.33883
13266864	rs117633069	3.17419e-11	-1.69481e-10	-1.26967	2.4558e-05	-1.69481e-10	-1.14258	5.7365e-05	-1.69481e-10	-1.13761
13266908	rs77553002	1.89553e-11	-1.78523	-2.78242e-10	1.21635e-05	-1.84517	-2.78242e-10	3.18544e-05	-1.72587	-2.78242e-10
13267266	rs71390326	7.38675e-12	-1.88671	-0.840917	4.9854e-06	-1.8171	-0.919996	1.1426e-05	-1.80778	-0.943366
13267393	rs2550566	3.81393e-11	-1.39652	0.310458	3.13854e-05	-1.51139	0.614117	8.40981e-05	-1.5366	0.781543
13267697	rs111850709	1.76408e-11	-1.85709	-2.78242e-10	1.15571e-05	-1.89632	-2.78242e-10	2.68856e-05	-1.89545	-2.78242e-10
13268061	rs76516894	1.89882e-11	-1.78349	-2.78242e-10	1.21779e-05	-1.84399	-2.78242e-10	3.19229e-05	-1.72372	-2.78242e-10
13268344	rs16961280	1.34506e-11	-0.736407	-1.39188	1.47442e-05	-0.259569	-1.39319	3.50072e-05	-0.239199	-1.39229
13268467	rs150078	2.22037e-10	1.0107	-0.335164	0.000145839	0.802614	-0.163724	0.00026106	0.620828	-0.243119
13268801	rs150077	4.95441e-10	1.09103	0.387111	0.000251543	0.829228	0.354773	0.000572416	0.633449	0.529378
13268840	rs17832881	1.93485e-11	-1.7647	-2.78242e-10	1.23377e-05	-1.83096	-2.78242e-10	3.2668e-05	-1.70064	-2.78242e-10
13269084	rs56150157	1.99797e-11	-1.73259	-2.78242e-10	1.26265e-05	-1.80781	-2.78242e-10	3.39589e-05	-1.66189	-2.78242e-10
13269179	rs147955727	2.82705e-11	-1.69481e-10	-1.38549	1.97508e-05	-1.69481e-10	-1.36042	4.51083e-05	-1.69481e-10	-1.37797
13269429	rs150076	6.99424e-11	0.150786	-0.630425	4.84276e-05	0.00989382	-0.473438	7.64666e-05	-0.300092	-0.550095
13269625	rs112212403	1.99379e-11	-1.73469	-2.78242e-10	1.26071e-05	-1.80935	-2.78242e-10	3.38739e-05	-1.6644	-2.78242e-10
13269909	rs150075	1.40531e-11	-1.02807	-1.0564	7.09756e-06	-1.46113	-0.92273	1.58179e-05	-1.47649	-0.94941
13269967	rs153093	4.23476e-12	-1.89618	-1.3878	2.9895e-06	-1.86876	-1.37974	7.09363e-06	-1.86059	-1.36726
13270039	rs187533	7.44864e-11	-1.69481e-10	-0.416693	5.74724e-05	-1.69481e-10	-0.292308	0.000145386	-1.69481e-10	-0.207651
13271194	rs7194732	1.70491e-11	-0.509102	-1.38211	2.75897e-05	0.366931	-1.3931	5.39699e-05	0.191122	-1.38974
13271303	rs7190058	4.70366e-12	-1.82784	-1.35113	3.56421e-06	-1.68138	-1.39129	8.35554e-06	-1.67147	-1.39265
13271583	rs12925052	8.06957e-12	-1.32456	-1.31465	7.8768e-06	-0.926134	-1.35356	1.65557e-05	-1.04222	-1.33809
13272513	rs9937797	2.1066e-11	-1.67965	-2.78242e-10	1.51613e-05	-1.62487	-2.78242e-10	3.12154e-05	-1.74613	-2.78242e-10
13272590	rs4781422	5.75554e-12	-1.59558	-1.38156	5.22052e-06	-1.29965	-1.39136	1.20527e-05	-1.31577	-1.38198
13272681	rs1898680	1.13149e-11	-0.918454	-1.38273	1.03235e-05	-0.618359	-1.39083	2.41178e-05	-0.623319	-1.38077
13272767	rs1898681	1.4645e-11	-0.659608	-1.38361	2.14537e-05	0.066246	-1.34396	4.86183e-05	0.00134592	-1.30439
13273020	rs12934335	8.21253e-12	-1.34804	-1.27361	7.39401e-06	-1.02763	-1.31531	1.5765e-05	-1.13577	-1.29348
13273066	rs1438706	2.1005e-11	-0.301764	-1.38079	3.3996e-05	0.527793	-1.34516	8.7027e-05	0.583418	-1.30424
13273137	rs149782367	2.03605e-11	-1.71371	-2.78242e-10	1.43651e-05	-1.67881	-2.78242e-10	3.22718e-05	-1.71285	-2.78242e-10
13273144	rs1438705	1.86957e-11	-0.410299	-1.38872	3.39447e-05	0.54706	-1.36594	7.93016e-05	0.519649	-1.33343
13273412	rs12934993	1.09464e-11	-1.07587	-1.25843	1.0726e-05	-0.667978	-1.30297	2.73537e-05	-0.598611	-1.27958
13273852	rs34059757	8.67197e-12	-1.27823	-1.28898	8.58051e-06	-0.850838	-1.34328	1.81923e-05	-0.951554	-1.33449
13273876	rs153098	3.69685e-11	-0.207632	-0.909611	4.00463e-05	0.256816	-0.910394	0.000110899	0.309151	-0.787574
13274284	rs7185907	1.69724e-11	-0.512576	-1.38315	2.88536e-05	0.360312	-1.34169	6.8257e-05	0.336687	-1.30045
13274296	rs153097	3.01271e-11	-1.69481e-10	-1.32188	2.29531e-05	-1.69481e-10	-1.21016	5.23714e-05	-1.69481e-10	-1.22868
13274341	rs141149683	2.48137e-11	-1.51591	-2.78242e-10	1.77679e-05	-1.46622	-2.78242e-10	3.93452e-05	-1.51467	-2.78242e-10
13275362	rs75958188	1.80848e-11	-1.83224	-2.78242e-10	1.18059e-05	-1.87501	-2.78242e-10	3.00066e-05	-1.78562	-2.78242e-10
13275480	rs137973228	2.28952e-11	-1.59638	-2.78242e-10	1.6306e-05	-1.55208	-2.78242e-10	3.62982e-05	-1.59527	-2.78242e-10
13275813	rs12930725	1.20212e-11	-0.94657	-1.29407	1.37159e-05	-0.378272	-1.34678	2.76303e-05	-0.529837	-1.33829
13275861	rs4781423	1.6985e-10	1.80101	-1.39341	0.000329515	2.83468	-1.38067	0.000627978	2.61442	-1.35896
13275991	rs117117654	1.78778e-11	-1.84375	-2.78242e-10	1.17305e-05	-1.88142	-2.78242e-10	2.95507e-05	-1.80093	-2.78242e-10
13276377	rs928971	1.0629e-10	1.30255	-1.36368	0.000179011	2.23712	-1.39329	0.000172171	1.34852	-1.38707
13276390	rs928972	6.53602e-11	0.830506	-1.3779	0.000110023	1.75013	-1.39305	0.000205238	1.52733	-1.3902
13277065	rs12918029	1.20908e-11	-0.980843	-1.25402	1.28528e-05	-0.472819	-1.31723	2.68237e-05	-0.590766	-1.30699
13277560	rs12918845	1.58274e-11	-0.74223	-1.22334	1.60171e-05	-0.274608	-1.29535	3.93916e-05	-0.230295	-1.28319
13277818	rs71390327	1.31503e-11	-0.905343	-1.24552	1.44721e-05	-0.379042	-1.29235	3.0522e-05	-0.500895	-1.2677
13277964	rs1438704	7.85942e-11	1.02751	-1.39053	0.000129686	1.90966	-1.38816	0.000205212	1.50954	-1.37254
13278009	rs59328999	2.05171e-11	-1.70605	-2.78242e-10	1.51085e-05	-1.62836	-2.78242e-10	3.09387e-05	-1.75503	-2.78242e-10
13278100	rs16961293	1.80182e-11	-1.83593	-2.78242e-10	1.20012e-05	-1.8586	-2.78242e-10	3.03117e-05	-1.77551	-2.78242e-10
13278107	rs916087	5.98291e-11	0.718324	-1.35414	8.81239e-05	1.52856	-1.39343	9.34438e-05	0.740028	-1.38971
13278517	rs12919355	1.71347e-11	-1.8862	-2.78242e-10	1.51885e-05	-1.62307	-2.78242e-10	2.96821e-05	-1.7965	-2.78242e-10
13278542	rs6498387	7.49186e-11	0.933068	-1.34398	0.000149438	2.02969	-1.36642	0.000219466	1.58834	-1.38418
13279251	rs75663473	1.82095e-11	-1.82537	-2.78242e-10	1.21081e-05	-1.84974	-2.78242e-10	3.19988e-05	-1.72134	-2.78242e-10
13279676	rs7206095	2.71514e-11	-1.42588	-2.78242e-10	2.0623e-05	-1.31721	-2.78242e-10	3.89821e-05	-1.52394	-2.78242e-10
13279736	rs445244	8.70705e-12	-1.55394	-1.00923	7.52101e-06	-1.17453	-1.15138	1.56606e-05	-1.28256	-1.15333
13279787	rs67162504	2.18151e-11	-1.64471	-2.78242e-10	1.61174e-05	-1.56371	-2.78242e-10	3.2206e-05	-1.71489	-2.78242e-10
13279795	rs67027573	2.67485e-11	-1.44083	-2.78242e-10	2.02835e-05	-1.33381	-2.78242e-10	3.84675e-05	-1.53723	-2.78242e-10
13279868	rs16961302	2.67485e-11	-1.44083	-2.78242e-10	2.02835e-05	-1.33381	-2.78242e-10	3.84675e-05	-1.53723	-2.78242e-10
13279871	rs143421815	2.00189e-11	-1.73063	-2.78242e-10	1.31008e-05	-1.77094	-2.78242e-10	2.97133e-05	-1.79544	-2.78242e-10
13279879	rs55685188	1.92991e-11	-1.76725	-2.78242e-10	1.40081e-05	-1.70398	-2.78242e-10	2.79795e-05	-1.85557	-2.78242e-10
13279890	rs16961304	2.93474e-11	-1.34811	-2.78242e-10	2.0874e-05	-1.30511	-2.78242e-10	4.10266e-05	-1.47282	-2.78242e-10
13279908	rs11075184	1.07064e-10	1.3291	-1.38298	0.000445254	3.09808	-1.34305	0.000504742	2.34245	-1.30544
13280270	rs60970642	2.77617e-11	-1.40365	-2.78242e-10	1.97028e-05	-1.36285	-2.78242e-10	3.90787e-05	-1.52146	-2.78242e-10
13280400	rs149423498	2.009e-11	-1.72709	-2.78242e-10	1.47032e-05	-1.65555	-2.78242e-10	2.86525e-05	-1.8318	-2.78242e-10
13280432	rs9937811	3.38639e-11	-1.20496	-2.78242e-10	2.55586e-05	-1.10264	-2.78242e-10	4.28116e-05	-1.43023	-2.78242e-10
13280486	rs9925159	2.88933e-11	-1.3637	-2.78242e-10	2.05386e-05	-1.32131	-2.78242e-10	4.04686e-05	-1.48651	-2.78242e-10
13280841	rs66479481	2.82036e-11	-1.38786	-2.78242e-10	2.00292e-05	-1.34642	-2.78242e-10	3.96213e-05	-1.50767	-2.78242e-10
13280897	rs9938045	2.82036e-11	-1.38786	-2.78242e-10	2.00292e-05	-1.34642	-2.78242e-10	3.96213e-05	-1.50767	-2.78242e-10
13280916	rs9938051	3.25429e-11	-1.24475	-2.78242e-10	2.44908e-05	-1.14531	-2.78242e-10	4.14399e-05	-1.4628	-2.78242e-10
13280942	rs422852	2.54689e-11	-0.453603	-1.03625	3.64861e-05	0.285682	-1.03237	8.44412e-05	0.183054	-0.934039
13280960	rs9927503	2.71514e-11	-1.42588	-2.78242e-10	2.0623e-05	-1.31721	-2.78242e-10	3.89821e-05	-1.52394	-2.78242e-10
13281046	rs67685787	2.86597e-11	-1.37182	-2.78242e-10	2.03661e-05	-1.32974	-2.78242e-10	4.01816e-05	-1.49363	-2.78242e-10
13281138	rs16961316	2.88933e-11	-1.3637	-2.78242e-10	2.05386e-05	-1.32131	-2.78242e-10	4.04686e-05	-1.48651	-2.78242e-10
13281237	rs12928835	1.26779e-11	-0.936655	-1.2508	1.40613e-05	-0.404805	-1.29538	3.05768e-05	-0.49738	-1.26942
13281337	rs6498388	2.61863e-11	-1.46208	-2.78242e-10	1.98097e-05	-1.35744	-2.78242e-10	3.77498e-05	-1.55606	-2.78242e-10
13281338	rs7202518	2.61863e-11	-1.46208	-2.78242e-10	1.98097e-05	-1.35744	-2.78242e-10	3.77498e-05	-1.55606	-2.78242e-10
13281445	rs112276747	2.14299e-11	-1.66252	-2.78242e-10	2.59308e-05	-1.08818	-2.78242e-10	8.21382e-05	-0.778637	-2.78242e-10
13281500	rs138560494	3.61612e-11	-1.13932	-2.78242e-10	3.70277e-05	-0.731948	-2.78242e-10	0.000126218	-0.349027	-2.78242e-10
13281535	rs6498389	2.61261e-11	-1.46438	-2.78242e-10	1.95661e-05	-1.36981	-2.78242e-10	3.69743e-05	-1.57682	-2.78242e-10
13281733	rs6498390	2.91306e-11	-1.35552	-2.78242e-10	2.07138e-05	-1.31281	-2.78242e-10	4.07602e-05	-1.47934	-2.78242e-10
13281853	rs6498391	2.91306e-11	-1.35552	-2.78242e-10	2.07138e-05	-1.31281	-2.78242e-10	4.07602e-05	-1.47934	-2.78242e-10
13281959	rs6498392	2.84298e-11	-1.37987	-2.78242e-10	2.01963e-05	-1.33811	-2.78242e-10	3.98992e-05	-1.50068	-2.78242e-10
13282014	rs8060614	2.93474e-11	-1.34811	-2.78242e-10	2.0874e-05	-1.30511	-2.78242e-10	4.10266e-05	-1.47282	-2.78242e-10
13282108	rs75147747	2.01836e-11	-1.72244	-2.78242e-10	1.47848e-05	-1.65001	-2.78242e-10	2.87352e-05	-1.82892	-2.78242e-10
13282158	rs8059579	8.86052e-10	3.43316	-1.37369	0.00446741	5.38601	-1.32506	0.00298496	4.09671	-1.28241
13282232	rs16961344	2.91306e-11	-1.35552	-2.78242e-10	2.07138e-05	-1.31281	-2.78242e-10	4.07602e-05	-1.47934	-2.78242e-10
13282309	rs56698258	2.91306e-11	-1.35552	-2.78242e-10	2.07138e-05	-1.31281	-2.78242e-10	4.07602e-05	-1.47934	-2.78242e-10
13282351	rs59938446	2.91306e-11	-1.35552	-2.78242e-10	2.07138e-05	-1.31281	-2.78242e-10	4.07602e-05	-1.47934	-2.78242e-10
13282489	rs57861850	2.91306e-11	-1.35552	-2.78242e-10	2.07138e-05	-1.31281	-2.78242e-10	4.07602e-05	-1.47934	-2.78242e-10
13282611	rs60750855	2.91306e-11	-1.35552	-2.78242e-10	2.07138e-05	-1.31281	-2.78242e-10	4.07602e-05	-1.47934	-2.78242e-10
13282843	rs67775089	2.91306e-11	-1.35552	-2.78242e-10	2.07138e-05	-1.31281	-2.78242e-10	4.07602e-05	-1.47934	-2.78242e-10
13282923	rs67738272	2.78972e-11	-1.39878	-2.78242e-10	2.05372e-05	-1.32137	-2.78242e-10	4.00419e-05	-1.49711	-2.78242e-10
13282977	rs66467356	2.91306e-11	-1.35552	-2.78242e-10	2.07138e-05	-1.31281	-2.78242e-10	4.07602e-05	-1.47934	-2.78242e-10
13283012	rs67006739	2.88933e-11	-1.3637	-2.78242e-10	2.05386e-05	-1.32131	-2.78242e-10	4.04686e-05	-1.48651	-2.78242e-10
13283338	rs7187047	2.66207e-11	-1.44562	-2.78242e-10	2.09761e-05	-1.30023	-2.78242e-10	3.90802e-05	-1.52142	-2.78242e-10
13283861	rs7191106	2.77469e-11	-1.40419	-2.78242e-10	2.02627e-05	-1.33483	-2.78242e-10	3.90997e-05	-1.52093	-2.78242e-10
13284071	rs28522364	2.81884e-11	-1.3884	-2.78242e-10	2.06071e-05	-1.31798	-2.78242e-10	3.96432e-05	-1.50712	-2.78242e-10
13284914	rs4781424	2.90714e-11	-0.0344087	-1.32315	3.97903e-05	0.726759	-1.38675	3.94023e-05	-0.120273	-1.39294
13286011	rs4781425	2.12419e-11	-0.311187	-1.36015	2.77031e-05	0.371266	-1.39333	3.50195e-05	-0.242641	-1.38849
13286607	rs112371857	1.70096e-11	-1.89353	-2.78242e-10	1.17768e-05	-1.87748	-2.78242e-10	2.72153e-05	-1.88326	-2.78242e-10
13286788	rs7187632	2.12657e-11	-0.285627	-1.38459	3.76207e-05	0.642387	-1.35844	6.87812e-05	0.366777	-1.32289
13286821	rs35924714	2.04494e-11	-0.325525	-1.38383	3.58337e-05	0.592233	-1.35696	6.57392e-05	0.319437	-1.32078
13286959	rs72786645	3.12878e-11	0.106835	-1.39092	4.09018e-05	0.751572	-1.38401	5.83002e-05	0.247909	-1.36934
13287021	rs8049091	1.44588e-11	-0.664413	-1.39159	2.24917e-05	0.144497	-1.37496	4.22028e-05	-0.0971127	-1.34744
13287055	rs8049110	2.17585e-11	-0.263473	-1.38383	3.87386e-05	0.670181	-1.35696	7.07591e-05	0.393023	-1.32078
13287125	rs6498393	2.17784e-11	-0.263473	-1.38292	3.88309e-05	0.670181	-1.35458	7.10531e-05	0.393023	-1.31664
13287150	rs6498394	2.18146e-11	-0.261814	-1.38292	3.89117e-05	0.672261	-1.35458	7.11928e-05	0.394987	-1.31664
13287492	rs8049342	3.89135e-11	0.323058	-1.38903	6.60402e-05	1.21468	-1.36803	9.93303e-05	0.748228	-1.33682
13287529	rs8054294	2.12985e-11	-0.285627	-1.38305	3.77339e-05	0.642387	-1.35544	6.90734e-05	0.366777	-1.31865
13287782	rs117746390	3.75945e-11	-1.10045	-2.78242e-10	1.4739e-05	-1.65311	-2.78242e-10	3.26259e-05	-1.70193	-2.78242e-10
13287954	rs75429859	2.26444e-11	-1.6074	-2.78242e-10	1.69075e-05	-1.51586	-2.78242e-10	3.10389e-05	-1.7518	-2.78242e-10
13288042	rs12708766	2.07133e-11	-0.311946	-1.38459	3.60681e-05	0.600241	-1.35844	6.40675e-05	0.295783	-1.32289
13288111	rs13334670	2.60948e-11	-1.46557	-2.78242e-10	1.77609e-05	-1.46661	-2.78242e-10	3.87758e-05	-1.52924	-2.78242e-10
13288383	rs4781426	2.00876e-11	-0.342738	-1.38447	3.50422e-05	0.570555	-1.35762	6.43986e-05	0.298984	-1.32093
13288602	rs4780510	1.83302e-11	-0.438787	-1.37997	3.47919e-05	0.553641	-1.34787	6.3052e-05	0.26287	-1.30595
13288993	rs7187511	1.75915e-11	-0.478024	-1.38187	3.25001e-05	0.48969	-1.35206	5.69295e-05	0.167393	-1.31262
13289038	rs7187533	1.75915e-11	-0.478024	-1.38187	3.25001e-05	0.48969	-1.35206	5.69295e-05	0.167393	-1.31262
13289299	rs145973213	2.44297e-11	-1.53151	-2.78242e-10	2.07913e-05	-1.30908	-2.78242e-10	5.88532e-05	-1.11199	-2.78242e-10
13289386	rs2550565	1.69748e-11	-0.512146	-1.38344	3.19488e-05	0.475593	-1.35507	5.43497e-05	0.125251	-1.31685
13289537	rs2819692	3.76626e-11	0.287706	-1.38635	5.99193e-05	1.13884	-1.38946	6.85568e-05	0.419367	-1.37875
13289703	rs35818265	1.91623e-11	-0.390153	-1.38421	3.53634e-05	0.578669	-1.3566	6.13223e-05	0.248128	-1.31902
13290034	rs35306247	1.91344e-11	-0.390153	-1.38567	3.52584e-05	0.578669	-1.35958	6.1062e-05	0.248128	-1.32328
13290299	rs2819688	1.85027e-11	-0.428738	-1.38066	3.39013e-05	0.529137	-1.3493	5.91651e-05	0.202039	-1.30875
13290366	rs2578579	1.88296e-11	-0.409507	-1.38237	3.46368e-05	0.553842	-1.35254	6.0268e-05	0.225022	-1.31326
13290706	rs2578580	1.95917e-11	-0.370676	-1.38153	3.6463e-05	0.603619	-1.35093	6.32679e-05	0.271356	-1.31102
13290724	rs2819687	2.06315e-11	-0.316524	-1.38397	3.79999e-05	0.649626	-1.35566	6.8828e-05	0.362222	-1.31765
13291654	rs10438542	4.55677e-11	0.46973	-1.37784	7.16034e-05	1.32052	-1.39299	7.58051e-05	0.527761	-1.38664
13291950	rs203322	1.40933e-11	-1.43232	-0.64929	2.0914e-05	-0.489934	-0.813259	3.47419e-05	-0.795356	-0.843737
13292049	rs9674386	4.80625e-12	-1.84879	-1.3086	3.61029e-06	-1.7136	-1.34623	8.73476e-06	-1.69398	-1.32575
13292521	rs75584858	2.25089e-11	-1.6134	-2.78242e-10	1.67913e-05	-1.52275	-2.78242e-10	3.09077e-05	-1.75603	-2.78242e-10
13292850	rs77735973	4.87855e-12	-1.86818	-1.27428	3.53043e-06	-1.75965	-1.32255	8.37845e-06	-1.76045	-1.30093
13292905	rs10438543	5.68818e-11	0.685622	-1.37196	9.39214e-05	1.59225	-1.39341	0.000101885	0.826101	-1.3893
13292949	rs75916145	1.16235e-10	0.0283001	-2.78242e-10	4.52602e-05	-0.531186	-2.78242e-10	8.68012e-05	-0.72342	-2.78242e-10
13292985	rs75033753	1.18828e-11	-1.05939	-1.19282	1.21032e-05	-0.592829	-1.25731	2.90684e-05	-0.589486	-1.2279
13293647	rs71390329	1.70228e-11	-1.89275	-2.78242e-10	1.1707e-05	-1.88342	-2.78242e-10	2.73364e-05	-1.87882	-2.78242e-10
13293754	rs77608659	1.70619e-11	-1.89046	-2.78242e-10	1.18859e-05	-1.86826	-2.78242e-10	2.83007e-05	-1.84415	-2.78242e-10
13294127	rs762780	1.61566e-11	-0.564737	-1.38025	2.24338e-05	0.115512	-1.34856	5.5043e-05	0.124468	-1.30339
13294577	rs58765988	2.82258e-11	-1.69481e-10	-1.38707	1.96313e-05	-1.69481e-10	-1.36649	4.5791e-05	-1.69481e-10	-1.36295
13294610	rs984811	8.01866e-12	-1.50868	-1.13686	5.28747e-06	-1.54993	-1.12834	1.19184e-05	-1.6583	-1.05065
13297096	rs4781429	2.92654e-11	0.0423608	-1.39326	4.41966e-05	0.826983	-1.38195	8.85532e-05	0.65548	-1.35892
13297242	rs13331224	4.78578e-12	-1.88263	-1.27903	3.18283e-06	-1.85861	-1.32723	8.00474e-06	-1.80142	-1.30559
13297254	rs112510263	2.04488e-11	-1.70939	-2.78242e-10	1.24825e-05	-1.81929	-2.78242e-10	2.7232e-05	-1.88265	-2.78242e-10
13297348	rs12444395	1.69868e-11	-1.89487	-2.78242e-10	1.17696e-05	-1.87809	-2.78242e-10	2.75046e-05	-1.87269	-2.78242e-10
13297688	rs13331427	4.78663e-12	-1.88071	-1.28078	3.19393e-06	-1.8538	-1.32856	8.08685e-06	-1.78969	-1.30711
13298863	rs9926866	4.77911e-12	-1.88071	-1.28235	3.19012e-06	-1.8538	-1.32975	8.07573e-06	-1.78969	-1.30849
13299853	rs420619	1.72017e-11	-0.873479	-1.00882	1.16956e-05	-0.877581	-1.00682	3.55829e-05	-0.707337	-0.907838
13300207	rs372941	7.86595e-12	-1.61626	-1.04851	9.49913e-06	-0.945386	-1.14703	1.77816e-05	-1.1395	-1.16937
13300401	rs395137	1.77516e-11	-0.847976	-1.00286	1.22297e-05	-0.85937	-0.980378	3.63607e-05	-0.706584	-0.886967
13300423	rs366242	1.76787e-11	-0.847976	-1.00698	1.2178e-05	-0.85937	-0.984613	3.61906e-05	-0.706584	-0.891657
13300886	rs2550563	2.87916e-11	-0.0432139	-1.32401	3.43852e-05	0.577951	-1.38394	5.58552e-05	0.227455	-1.39173
13300982	rs149227	8.22629e-12	-1.61626	-1.00371	9.70614e-06	-0.945386	-1.12547	1.81835e-05	-1.1395	-1.14702
13301699	rs2550562	2.69965e-11	-0.111628	-1.31997	3.539e-05	0.605225	-1.38241	5.10433e-05	0.136688	-1.39105
13301720	rs74854989	2.15858e-11	-1.65528	-2.78242e-10	1.59985e-05	-1.57112	-2.78242e-10	3.00244e-05	-1.78503	-2.78242e-10
13301767	rs2819643	2.69965e-11	-0.111628	-1.31997	3.539e-05	0.605225	-1.38241	5.10433e-05	0.136688	-1.39105
13301769	rs2550561	7.1817e-11	0.889114	-1.3423	0.000136007	1.95892	-1.38982	0.00011941	0.988938	-1.39342
13301969	rs117389561	2.13008e-11	-1.66857	-2.78242e-10	1.57529e-05	-1.58659	-2.78242e-10	2.97562e-05	-1.794	-2.78242e-10
13302108	rs1438707	2.74505e-11	-0.0949524	-1.31997	3.60954e-05	0.62496	-1.38241	5.19597e-05	0.154483	-1.39105
13302210	rs12922227	4.64549e-12	-1.88567	-1.30574	3.12722e-06	-1.85817	-1.3453	7.986e-06	-1.78532	-1.32403
13302359	rs1438708	2.65082e-11	-0.129883	-1.31997	3.4633e-05	0.583604	-1.38241	5.00582e-05	0.117201	-1.39105
13302832	rs55878502	2.0719e-11	-0.374254	-1.32201	2.58627e-05	0.292376	-1.38319	3.85253e-05	-0.144317	-1.39141
13303763	rs148645610	2.13008e-11	-1.66857	-2.78242e-10	1.57529e-05	-1.58659	-2.78242e-10	2.97562e-05	-1.794	-2.78242e-10
13303785	rs60829232	3.17601e-11	-1.2691	-2.78242e-10	2.7403e-05	-1.03296	-2.78242e-10	4.64215e-05	-1.34928	-2.78242e-10
13304020	rs4781430	2.80717e-11	-0.0782012	-1.31435	3.69156e-05	0.64477	-1.37975	5.29299e-05	0.172353	-1.39043
13304378	rs78265371	2.96558e-11	-1.69481e-10	-1.33765	2.6906e-05	-1.69481e-10	-1.05127	6.08854e-05	-1.69481e-10	-1.07805
13304379	rs149928571	3.40187e-11	-1.2004	-2.78242e-10	2.31756e-05	-1.20051	-2.78242e-10	4.6552e-05	-1.34647	-2.78242e-10
13304387	rs77997550	1.16173e-10	0.0277707	-2.78242e-10	7.74652e-05	0.00621584	-2.78242e-10	9.08216e-05	-0.678143	-2.78242e-10
13304389	rs4781431	2.06232e-11	-0.374254	-1.32664	2.58246e-05	0.292376	-1.38466	3.84995e-05	-0.144317	-1.39208
13304474	rs149228	8.36845e-12	-1.75254	-0.850299	4.50375e-06	-1.79063	-1.04807	1.11543e-05	-1.75568	-1.01953
13304591	rs153077	1.13996e-11	-1.13453	-1.15921	7.89872e-06	-1.11497	-1.16194	2.23055e-05	-1.00414	-1.07807
13304674	rs4781432	2.06367e-11	-0.374254	-1.32599	2.58247e-05	0.292376	-1.38466	3.85013e-05	-0.144317	-1.39203
13304914	rs145234572	2.11377e-11	-1.67625	-2.78242e-10	1.56122e-05	-1.59556	-2.78242e-10	2.9604e-05	-1.79913	-2.78242e-10
13304975	rs4781433	2.21486e-11	-0.297983	-1.33155	2.64399e-05	0.317852	-1.38659	4.0071e-05	-0.103658	-1.39273
13305319	rs4781436	1.70147e-11	-1.89323	-2.78242e-10	1.15712e-05	-1.89509	-2.78242e-10	2.7088e-05	-1.88795	-2.78242e-10
13305338	rs72786655	3.32736e-11	-1.22255	-2.78242e-10	2.75908e-05	-1.02613	-2.78242e-10	4.72444e-05	-1.33171	-2.78242e-10
13305559	rs117273146	2.9466e-11	-1.34407	-2.78242e-10	1.15655e-05	-1.89558	-2.78242e-10	2.83402e-05	-1.84276	-2.78242e-10
13305664	rs6498397	4.4401e-11	0.430918	-1.36497	7.24354e-05	1.33246	-1.39338	7.14586e-05	0.471817	-1.38974
13305841	rs6498398	2.13019e-11	-0.313711	-1.35481	2.58092e-05	0.299335	-1.39222	3.94241e-05	-0.120316	-1.39235
13305904	rs55964705	2.05083e-11	-1.70648	-2.78242e-10	2.12168e-05	-1.28882	-2.78242e-10	4.34343e-05	-1.41579	-2.78242e-10
13305907	rs117448947	3.4419e-11	-1.1887	-2.78242e-10	1.78819e-05	-1.45982	-2.78242e-10	3.19643e-05	-1.72242	-2.78242e-10
13306167	rs8047055	2.16688e-11	-0.297983	-1.35345	2.62982e-05	0.317852	-1.39197	4.00778e-05	-0.103658	-1.39256
13306495	rs59426483	5.05639e-11	0.560504	-1.36458	8.4353e-05	1.48479	-1.39339	8.13865e-05	0.602521	-1.39035
13306573	rs60256156	5.12911e-11	0.578772	-1.36856	8.62078e-05	1.50621	-1.39307	8.33111e-05	0.620945	-1.3854
13307302	rs7195991	1.97807e-11	-0.398208	-1.3444	2.49489e-05	0.261554	-1.38834	3.78837e-05	-0.159094	-1.39342
13307505	rs59469891	3.06369e-11	-1.69481e-10	-1.30511	2.05219e-05	-1.69481e-10	-1.32212	4.97917e-05	-1.69481e-10	-1.27919
13307517	rs7197051	3.9032e-11	0.29501	-1.35794	6.6827e-05	1.25103	-1.39253	6.61533e-05	0.397004	-1.39207
13307606	rs111864053	1.87334e-11	-1.797	-2.78242e-10	1.49279e-05	-1.64038	-2.78242e-10	3.39189e-05	-1.66307	-2.78242e-10
13307675	rs147380101	2.08473e-10	-1.69481e-10	0.612501	0.00016135	-1.69481e-10	0.739966	0.000292262	-1.69481e-10	0.490612
13307800	rs2098745	5.3595e-11	0.60503	-1.35088	9.69186e-05	1.62053	-1.39027	9.07271e-05	0.713921	-1.3931
13308030	rs79714868	2.82218e-11	-1.69481e-10	-1.38722	1.91175e-05	-1.69481e-10	-1.39301	4.45691e-05	-1.69481e-10	-1.39
13308248	rs114741543	3.58387e-11	-1.69481e-10	-1.14828	2.30449e-05	-1.69481e-10	-1.20617	5.54166e-05	-1.69481e-10	-1.17216
13308384	rs151027079	3.23918e-11	-1.69481e-10	-1.2494	2.18942e-05	-1.69481e-10	-1.25739	5.06592e-05	-1.69481e-10	-1.26192
13308412	rs16961369	2.68479e-11	-0.188387	-1.24874	3.73339e-05	0.511997	-1.23571	5.22007e-05	0.0663232	-1.29827
13308607	rs72786663	2.22114e-11	-1.62671	-2.78242e-10	1.2626e-05	-1.80786	-2.78242e-10	3.13138e-05	-1.74298	-2.78242e-10
13309006	rs35818065	1.02566e-11	-1.25393	-1.14546	1.38615e-05	-0.790703	-0.923791	3.17117e-05	-0.821615	-0.908738
13309009	rs7195597	2.55272e-11	-1.48757	-2.78242e-10	1.85311e-05	-1.42416	-2.78242e-10	3.76681e-05	-1.55823	-2.78242e-10
13309018	rs34522947	1.04893e-11	-1.2916	-1.08536	1.50353e-05	-0.780427	-0.852788	3.44536e-05	-0.81574	-0.831687
13309269	rs17246453	1.69683e-11	-1.89596	-2.78242e-10	1.16966e-05	-1.88432	-2.78242e-10	2.71252e-05	-1.88658	-2.78242e-10
13309371	rs75820139	1.95727e-11	-1.75317	-2.78242e-10	1.3572e-05	-1.7356	-2.78242e-10	2.7917e-05	-1.8578	-2.78242e-10
13309375	rs403898	1.41607e-11	-0.769255	-1.30759	1.09855e-05	-0.634303	-1.31273	2.64293e-05	-0.63947	-1.2731
13309399	rs117928327	2.04056e-11	-1.7115	-2.78242e-10	1.41825e-05	-1.6916	-2.78242e-10	2.85639e-05	-1.8349	-2.78242e-10
13309859	rs386013	4.37948e-11	0.325561	-1.27336	4.98574e-05	0.853545	-1.28799	8.84127e-05	0.532904	-1.23793
13310022	rs28561966	1.91947e-11	-1.77268	-2.78242e-10	1.42578e-05	-1.68631	-2.78242e-10	2.98518e-05	-1.79079	-2.78242e-10
13310075	rs369978	2.79488e-11	-0.0626337	-1.3343	3.23605e-05	0.47326	-1.33993	6.52059e-05	0.295272	-1.30476
13310168	rs377027	3.29535e-11	0.0988464	-1.33106	3.94218e-05	0.666717	-1.33601	7.929e-05	0.485035	-1.29896
13310377	rs56196016	1.99938e-11	-1.73189	-2.78242e-10	1.3881e-05	-1.71309	-2.78242e-10	2.82371e-05	-1.8464	-2.78242e-10
13310535	rs410055	3.17023e-11	0.0347772	-1.3057	3.80299e-05	0.606462	-1.3117	7.08447e-05	0.343012	-1.26956
13310776	rs56396226	1.9949e-11	-1.73413	-2.78242e-10	1.38482e-05	-1.71546	-2.78242e-10	2.82024e-05	-1.84763	-2.78242e-10
13311010	rs1149413	3.04048e-11	-0.0237487	-1.28896	3.57057e-05	0.527221	-1.29552	6.55818e-05	0.246072	-1.24981
13311152	rs636844	1.84832e-11	-0.625771	-1.18468	8.22459e-06	-0.994257	-1.24223	2.52196e-05	-0.721556	-1.23786
13311257	rs78075544	1.94993e-11	-1.75693	-2.78242e-10	1.35181e-05	-1.73958	-2.78242e-10	2.7863e-05	-1.85974	-2.78242e-10
13311526	rs436065	2.96975e-11	-0.0486839	-1.28756	3.66212e-05	0.551184	-1.29417	6.63409e-05	0.255943	-1.24818
13311608	rs74735020	1.95397e-11	-1.75486	-2.78242e-10	1.35478e-05	-1.73739	-2.78242e-10	2.78926e-05	-1.85868	-2.78242e-10
13311860	rs113877699	1.99556e-11	-1.7338	-2.78242e-10	1.64444e-05	-1.54363	-2.78242e-10	3.72143e-05	-1.57035	-2.78242e-10
13312029	rs396357	3.63478e-11	0.179797	-1.31397	4.62324e-05	0.80975	-1.31968	8.12601e-05	0.490051	-1.27944
13312107	rs188519044	1.94993e-11	-1.75693	-2.78242e-10	1.35181e-05	-1.73958	-2.78242e-10	2.7863e-05	-1.85974	-2.78242e-10
13312117	rs149735375	1.41995e-10	0.228481	-2.78242e-10	7.30264e-05	-0.0527921	-2.78242e-10	0.000132532	-0.300214	-2.78242e-10
13312530	rs56406505	1.91759e-11	-1.77366	-2.78242e-10	1.87066e-05	-1.41474	-2.78242e-10	3.8864e-05	-1.52697	-2.78242e-10
13312905	rs436812	4.25849e-12	-1.88654	-1.39185	4.82893e-06	-1.38971	-1.37927	9.21537e-06	-1.595	-1.37117
13313229	rs384061	4.25873e-12	-1.888	-1.39034	4.76498e-06	-1.40054	-1.38178	9.09989e-06	-1.60334	-1.37544
13313547	rs146292543	1.94237e-11	-1.76082	-2.78242e-10	1.34625e-05	-1.74371	-2.78242e-10	2.78079e-05	-1.86172	-2.78242e-10
13313634	rs1149412	4.25564e-12	-1.888	-1.39106	4.77236e-06	-1.40054	-1.38023	9.1173e-06	-1.60334	-1.37352
13313806	rs1149411	4.02915e-11	0.148102	-1.17927	5.05375e-05	0.762366	-1.18326	7.52269e-05	0.25604	-1.12257
13313853	rs118002447	1.93844e-11	-1.76284	-2.78242e-10	1.34336e-05	-1.74585	-2.78242e-10	2.77796e-05	-1.86274	-2.78242e-10
13313877	rs117816262	6.25656e-11	-1.69481e-10	-0.591095	3.68553e-05	-1.69481e-10	-0.736614	9.99307e-05	-1.69481e-10	-0.582564
13314377	rs2856620	2.06518e-11	-0.340462	-1.35905	5.42579e-05	0.936642	-1.28651	5.51065e-05	0.056996	-1.23477
13314698	rs79836685	2.72014e-11	-1.42404	-2.78242e-10	4.86871e-05	-0.458199	-2.78242e-10	0.000119226	-0.406016	-2.78242e-10
13314864	rs1149410	2.65568e-11	-0.25431	-1.19371	3.12929e-05	0.302606	-1.20283	5.64911e-05	-0.0121813	-1.14078
13315515	rs117037815	1.80096e-11	-1.83641	-2.78242e-10	1.41446e-05	-1.69428	-2.78242e-10	3.05191e-05	-1.76869	-2.78242e-10
13315655	rs407146	2.54096e-11	-0.310581	-1.1816	2.82458e-05	0.188323	-1.19099	5.21233e-05	-0.106254	-1.12717
13315776	rs1149409	2.50432e-11	-0.329778	-1.17693	2.74796e-05	0.166304	-1.19647	5.07402e-05	-0.126654	-1.13367
13315855	rs1149408	2.59617e-11	-0.310581	-1.16011	2.88459e-05	0.188323	-1.16997	5.33911e-05	-0.106254	-1.10314
13315880	rs1149407	2.7574e-11	-0.269893	-1.14054	3.08068e-05	0.234936	-1.15081	5.69762e-05	-0.063041	-1.08137
13315970	rs1149406	2.63031e-11	-0.291269	-1.16635	2.93118e-05	0.210457	-1.17608	5.41192e-05	-0.0857396	-1.11011
13315986	rs1149405	2.58805e-11	-0.310581	-1.16324	2.87576e-05	0.188323	-1.17303	5.32048e-05	-0.106254	-1.10664
13316068	rs56289035	2.68386e-11	-0.266642	-1.17083	2.94586e-05	0.234702	-1.19533	5.36576e-05	-0.0685701	-1.13585
13316118	rs387090	2.67454e-11	-0.271502	-1.16944	2.68483e-05	0.125691	-1.1791	5.05083e-05	-0.151336	-1.11357
13316124	rs8055051	2.12034e-11	-1.67315	-2.78242e-10	1.65274e-05	-1.53859	-2.78242e-10	3.28144e-05	-1.69617	-2.78242e-10
13316192	rs447922	4.2873e-11	0.192876	-1.16195	4.56884e-05	0.649997	-1.17177	8.54977e-05	0.366641	-1.10519
13316313	rs395879	1.12764e-11	-0.955212	-1.34939	8.02486e-06	-0.906877	-1.35419	1.61914e-05	-1.06874	-1.33382
13316396	rs436339	9.36579e-12	-1.10271	-1.38754	6.05099e-06	-1.15484	-1.38856	1.2826e-05	-1.25625	-1.37932
13316427	rs415232	1.12958e-11	-0.955212	-1.34767	8.05529e-06	-0.906877	-1.35041	1.6244e-05	-1.06874	-1.33058
13316631	rs12930638	6.38939e-12	-1.59992	-1.27275	6.01256e-06	-1.28631	-1.26345	1.31696e-05	-1.3565	-1.25263
13316783	rs643670	1.60973e-11	-0.626817	-1.32184	1.1487e-05	-0.570776	-1.33162	2.28171e-05	-0.759258	-1.30027
13316788	rs591066	1.92084e-11	-0.645781	-1.12618	1.53058e-05	-0.471103	-1.14428	4.06166e-05	-0.415586	-1.06728
13317042	rs2819681	2.89607e-11	-0.0932237	-1.26815	9.32566e-05	1.34597	-1.15423	8.79972e-05	0.362604	-1.07234
13317146	rs385140	1.72345e-11	-0.748226	-1.13217	1.19842e-05	-0.694902	-1.16512	2.47157e-05	-0.873996	-1.10561
13317154	rs431176	2.85165e-11	-0.645781	-0.731047	2.18547e-05	-0.471103	-0.788091	6.11631e-05	-0.415586	-0.657911
13317459	rs407593	4.41845e-12	-1.85484	-1.38668	5.60255e-06	-1.22979	-1.3906	1.03087e-05	-1.46916	-1.38489
13317570	rs400844	4.67572e-12	-1.80675	-1.37818	5.38082e-06	-1.26766	-1.39311	9.25856e-06	-1.57023	-1.39126
13317649	rs75577177	1.86033e-11	-1.80397	-2.78242e-10	1.28566e-05	-1.78975	-2.78242e-10	2.72633e-05	-1.8815	-2.78242e-10
13317699	rs113071006	1.04488e-10	-0.078234	-2.78242e-10	0.000242835	1.14877	-2.78242e-10	0.000622909	1.24736	-2.78242e-10
13317710	rs384971	1.95354e-11	-0.363236	-1.39184	5.06616e-06	-1.33183	-1.3892	1.69051e-05	-0.968553	-1.39087
13318059	rs114234317	1.82199e-11	-1.8248	-2.78242e-10	1.21876e-05	-1.84319	-2.78242e-10	2.68784e-05	-1.89572	-2.78242e-10
13318321	rs204022	1.28545e-11	-1.22573	-0.94789	1.099e-05	-1.17421	-0.772418	3.08054e-05	-0.993295	-0.766055
13318343	rs77237397	4.26e-11	-1.69481e-10	-0.975457	3.06481e-05	-1.69481e-10	-0.921043	7.76949e-05	-1.69481e-10	-0.834251
13318443	rs204023	4.61433e-12	-1.86938	-1.32876	3.08237e-06	-1.88994	-1.32797	7.1961e-06	-1.84864	-1.36486
13318479	rs12932100	5.40227e-12	-1.68069	-1.3598	3.31821e-06	-1.84481	-1.29938	7.96556e-06	-1.87117	-1.24075
13318551	rs204024	6.38871e-12	-1.88984	-0.982936	5.48948e-06	-1.89589	-0.744891	1.28082e-05	-1.87476	-0.762188
13319055	rs76403603	6.11809e-12	-1.74189	-1.17417	4.30048e-06	-1.66251	-1.22238	9.18769e-06	-1.72992	-1.23925
13319059	rs78313985	5.93026e-12	-1.72661	-1.22064	4.20691e-06	-1.64379	-1.2631	8.98175e-06	-1.71408	-1.27777
13319073	rs139622175	1.83535e-11	-1.81749	-2.78242e-10	1.16675e-05	-1.8868	-2.78242e-10	2.86816e-05	-1.83078	-2.78242e-10
13319101	rs4635326	2.12499e-11	-0.279857	-1.3911	9.42273e-05	1.58962	-1.38752	0.000188527	1.43638	-1.38418
13319105	rs74014611	1.71921e-11	-1.88286	-2.78242e-10	1.20413e-05	-1.85527	-2.78242e-10	2.83049e-05	-1.844	-2.78242e-10
13319124	rs74014612	1.73104e-11	-1.876	-2.78242e-10	1.21798e-05	-1.84383	-2.78242e-10	2.86701e-05	-1.83119	-2.78242e-10
13319168	rs204025	4.88988e-12	-1.77127	-1.36888	3.56944e-06	-1.67798	-1.39322	9.84202e-06	-1.50695	-1.39343
13319314	rs111283035	1.82351e-11	-1.82396	-2.78242e-10	1.16961e-05	-1.88436	-2.78242e-10	2.88591e-05	-1.82462	-2.78242e-10
13319729	rs7204584	1.83588e-11	-0.426862	-1.39034	8.17959e-05	1.44951	-1.3889	0.000163684	1.29965	-1.38875
13319738	rs204026	5.62535e-12	-1.63188	-1.36815	4.76391e-06	-1.38934	-1.39321	1.35458e-05	-1.18755	-1.39342
13319770	rs140664189	1.74183e-11	-1.86979	-2.78242e-10	1.19875e-05	-1.85974	-2.78242e-10	2.84736e-05	-1.83806	-2.78242e-10
13319858	rs204027	5.43261e-12	-1.66372	-1.37118	4.55737e-06	-1.43381	-1.39306	1.28511e-05	-1.24031	-1.3933
13319871	rs204028	6.21892e-12	-1.53923	-1.36048	5.40089e-06	-1.26373	-1.39332	1.57042e-05	-1.0403	-1.39281
13320154	rs204029	5.52288e-12	-1.67133	-1.34708	4.4201e-06	-1.4662	-1.39125	1.24904e-05	-1.27163	-1.39045
13320228	rs10521100	8.75462e-11	-0.255143	-2.78242e-10	2.42364e-05	-1.15576	-2.78242e-10	7.23599e-05	-0.905388	-2.78242e-10
13320781	rs204030	6.12285e-12	-1.84293	-1.07235	4.67518e-06	-1.65338	-1.14797	9.2728e-06	-1.83046	-1.12949
13321014	rs204031	5.53868e-12	-1.63783	-1.37772	4.87042e-06	-1.36887	-1.39156	1.37075e-05	-1.17691	-1.39218
13321026	rs204032	5.58544e-12	-1.63116	-1.37599	4.91162e-06	-1.35935	-1.39265	1.38495e-05	-1.16581	-1.39298
13321172	rs8053943	1.59373e-11	-0.5654	-1.39325	6.14829e-05	1.16417	-1.38903	0.00012683	1.03907	-1.38326
13321338	rs1898685	9.55672e-12	-1.12066	-1.34941	5.50917e-06	-1.38313	-1.25407	1.24445e-05	-1.3927	-1.27306
13321621	rs2014956	5.86e-12	-1.56594	-1.39322	3.61778e-06	-1.69937	-1.35838	9.14817e-06	-1.61114	-1.36235
13321734	rs1961448	1.08479e-11	-0.99332	-1.35002	6.11925e-06	-1.27864	-1.25353	1.37412e-05	-1.28915	-1.27749
13322176	rs169443	5.66181e-12	-1.81965	-1.17391	4.60403e-06	-1.62527	-1.19141	8.85162e-06	-1.80513	-1.20131
13322222	rs79466768	5.38953e-12	-1.7713	-1.27155	3.96452e-06	-1.66102	-1.30521	8.39756e-06	-1.74337	-1.31572
13322280	rs2819641	5.7988e-12	-1.57651	-1.39315	3.66136e-06	-1.6879	-1.35788	9.2004e-06	-1.60283	-1.36496
13322306	rs2550560	6.8004e-12	-1.4169	-1.39343	3.71234e-06	-1.66769	-1.36426	8.96273e-06	-1.62332	-1.37064
13322452	rs2856621	7.1913e-12	-1.42683	-1.3276	5.03755e-06	-1.50716	-1.21953	1.09157e-05	-1.55985	-1.23699
13322876	rs138311010	3.03642e-11	-1.31404	-2.78242e-10	1.58016e-05	-1.5835	-2.78242e-10	4.07419e-05	-1.47978	-2.78242e-10
13322891	rs58502776	5.28783e-12	-1.76196	-1.29994	3.92067e-06	-1.64826	-1.32909	8.2976e-06	-1.73306	-1.33802
13323157	rs204033	5.66987e-12	-1.8364	-1.15574	4.21297e-06	-1.70593	-1.19952	8.57923e-06	-1.8431	-1.1946
13323264	rs55734996	1.0937e-11	-0.97467	-1.36049	6.12152e-06	-1.2632	-1.2686	1.37314e-05	-1.27384	-1.29351
13323316	rs16961449	6.69215e-12	-1.43327	-1.39311	3.65683e-06	-1.67895	-1.36807	8.81554e-06	-1.63564	-1.37488
13323341	rs204034	1.66621e-11	-0.889098	-1.02508	4.61693e-06	-1.87241	-0.941471	1.02841e-05	-1.79626	-1.06018
13323509	rs112185461	1.88853e-11	-1.78892	-2.78242e-10	1.15864e-05	-1.89378	-2.78242e-10	2.80621e-05	-1.85262	-2.78242e-10
13323560	rs16961453	6.98692e-12	-1.39593	-1.38734	3.67567e-06	-1.65829	-1.38359	8.79556e-06	-1.62516	-1.38763
13323620	rs16961456	5.35674e-12	-1.71738	-1.33158	4.05519e-06	-1.58884	-1.35477	8.50942e-06	-1.68425	-1.36162
13323930	rs16961458	6.4913e-12	-1.46367	-1.39318	3.63048e-06	-1.69962	-1.35463	8.73149e-06	-1.65832	-1.36178
13324116	rs113153731	1.82989e-11	-1.82047	-2.78242e-10	1.16801e-05	-1.88573	-2.78242e-10	2.87612e-05	-1.82801	-2.78242e-10
13324133	rs4781437	4.74149e-12	-1.78267	-1.38829	3.32937e-06	-1.81001	-1.33082	7.96066e-06	-1.7745	-1.33803
13324203	rs4780511	5.67667e-12	-1.59772	-1.39323	3.43042e-06	-1.75466	-1.35627	8.24743e-06	-1.71537	-1.36177
13324276	rs4781438	4.7611e-12	-1.77855	-1.38829	3.34138e-06	-1.80641	-1.33082	7.99472e-06	-1.77023	-1.33803
13324508	rs112979971	1.82351e-11	-1.82396	-2.78242e-10	1.16961e-05	-1.88436	-2.78242e-10	2.88591e-05	-1.82462	-2.78242e-10
13324591	rs112490622	4.73337e-12	-1.78267	-1.39	3.3167e-06	-1.81001	-1.33463	7.91902e-06	-1.7745	-1.34327
13324690	rs11864853	4.70414e-12	-1.78672	-1.39214	3.26288e-06	-1.81354	-1.34746	7.80475e-06	-1.7787	-1.35361
13324789	rs153083	1.19177e-11	-1.32651	-0.922783	5.00188e-06	-1.89637	-0.837427	1.04692e-05	-1.88036	-0.958248
13324941	rs11865718	4.67624e-12	-1.79461	-1.3902	3.26304e-06	-1.82037	-1.34058	7.80053e-06	-1.78687	-1.34597
13325029	rs11862050	4.6603e-12	-1.79844	-1.38979	3.25764e-06	-1.82368	-1.33893	7.78172e-06	-1.79085	-1.34441
13325076	rs4386121	4.69271e-12	-1.7907	-1.3906	3.26878e-06	-1.81699	-1.3422	7.82015e-06	-1.78282	-1.34751
13325496	rs17247219	1.69615e-10	0.406221	-2.78242e-10	7.56674e-05	-0.0172661	-2.78242e-10	0.000246032	0.318422	-2.78242e-10
13325541	rs111393193	1.86524e-11	-1.80134	-2.78242e-10	1.16138e-05	-1.89142	-2.78242e-10	2.83029e-05	-1.84408	-2.78242e-10
13325648	rs112171760	1.86524e-11	-1.80134	-2.78242e-10	1.16138e-05	-1.89142	-2.78242e-10	2.83029e-05	-1.84408	-2.78242e-10
13325841	rs112845211	1.8627e-11	-1.8027	-2.78242e-10	1.16175e-05	-1.8911	-2.78242e-10	2.83317e-05	-1.84306	-2.78242e-10
13326067	rs2578582	5.07587e-12	-1.70938	-1.39343	3.20699e-06	-1.81403	-1.36425	7.47725e-06	-1.80571	-1.36947
13326086	rs16961472	1.83668e-11	-1.81677	-2.78242e-10	1.16646e-05	-1.88705	-2.78242e-10	2.86628e-05	-1.83144	-2.78242e-10
13326516	rs153084	1.37298e-11	-1.15065	-0.957086	4.94809e-06	-1.88698	-0.857629	1.06249e-05	-1.83961	-0.984229
13326535	rs57933157	7.08195e-12	-1.40849	-1.36127	4.70433e-06	-1.52134	-1.27379	1.02601e-05	-1.56864	-1.29014
13326578	rs2819682	5.15833e-12	-1.69666	-1.39004	3.10788e-06	-1.8287	-1.38097	7.35834e-06	-1.80858	-1.38263
13326607	rs141572982	1.86524e-11	-1.80134	-2.78242e-10	1.16138e-05	-1.89142	-2.78242e-10	2.83029e-05	-1.84408	-2.78242e-10
13326647	rs2856624	5.27202e-12	-1.67199	-1.39291	3.22202e-06	-1.8018	-1.3718	7.58376e-06	-1.78701	-1.37402
13327056	rs183465299	1.88923e-11	-1.78855	-2.78242e-10	1.15857e-05	-1.89384	-2.78242e-10	2.80555e-05	-1.85286	-2.78242e-10
13327210	rs16961473	1.83668e-11	-1.81677	-2.78242e-10	1.16646e-05	-1.88705	-2.78242e-10	2.86628e-05	-1.83144	-2.78242e-10
13327376	rs140087192	1.88677e-11	-1.78986	-2.78242e-10	1.15881e-05	-1.89364	-2.78242e-10	2.80789e-05	-1.85202	-2.78242e-10
13327407	rs2578583	4.74171e-12	-1.77748	-1.39343	3.2354e-06	-1.80548	-1.36398	7.77022e-06	-1.76913	-1.36761
13327459	rs192361944	1.88923e-11	-1.78855	-2.78242e-10	1.15857e-05	-1.89384	-2.78242e-10	2.80555e-05	-1.85286	-2.78242e-10
13327594	rs7188910	2.20225e-11	-0.241848	-1.3934	0.000103543	1.67677	-1.3804	0.000184464	1.40831	-1.37789
13327757	rs181718721	1.8711e-11	-1.7982	-2.78242e-10	1.16059e-05	-1.8921	-2.78242e-10	2.82384e-05	-1.84636	-2.78242e-10
13327970	rs2578584	5.54514e-12	-1.62342	-1.39097	3.44323e-06	-1.72966	-1.37754	8.54673e-06	-1.66036	-1.38113
13328520	rs16961475	5.27245e-12	-1.78489	-1.27992	3.72513e-06	-1.71763	-1.31088	8.07359e-06	-1.77768	-1.32076
13328597	rs2578585	6.92642e-12	-1.43107	-1.3609	4.43185e-06	-1.58172	-1.27307	1.01099e-05	-1.58406	-1.28947
13328615	rs2819684	4.76388e-12	-1.77282	-1.39343	3.22974e-06	-1.80723	-1.36398	7.90388e-06	-1.75208	-1.36761
13329469	rs12598852	3.08945e-11	0.0252335	-1.32197	2.38468e-05	0.189637	-1.3616	5.21354e-05	0.135691	-1.36889
13329719	rs78747450	2.27645e-11	-0.214718	-1.38739	8.80182e-05	1.52702	-1.39309	0.00014695	1.19449	-1.39144
13330145	rs16961478	2.9189e-11	-1.69481e-10	-1.35352	1.95771e-05	-1.69481e-10	-1.36925	4.58877e-05	-1.69481e-10	-1.36084
13330774	rs11647787	3.41974e-11	0.107315	-1.30247	2.52281e-05	0.227792	-1.34344	5.10238e-05	0.100026	-1.35477
13330903	rs16961480	1.85619e-11	-1.8062	-2.78242e-10	1.16277e-05	-1.89023	-2.78242e-10	2.84083e-05	-1.84036	-2.78242e-10
13331026	rs4781439	4.54702e-12	-1.83738	-1.37546	3.09498e-06	-1.89609	-1.31774	7.27576e-06	-1.88429	-1.3182
13331096	rs80201559	3.45785e-11	-1.69481e-10	-1.18408	2.30098e-05	-1.69481e-10	-1.20769	5.23243e-05	-1.69481e-10	-1.22958
13331148	rs4780513	5.15046e-12	-1.70118	-1.38705	3.10023e-06	-1.8689	-1.34324	7.55516e-06	-1.81903	-1.34578
13331470	rs147320588	1.84817e-11	-1.81053	-2.78242e-10	1.16416e-05	-1.88903	-2.78242e-10	2.85081e-05	-1.83685	-2.78242e-10
13332386	rs139254325	1.82445e-11	-1.82345	-2.78242e-10	1.16936e-05	-1.88457	-2.78242e-10	2.88442e-05	-1.82513	-2.78242e-10
13332398	rs149998448	1.80792e-11	-1.83255	-2.78242e-10	1.17415e-05	-1.88048	-2.78242e-10	2.91225e-05	-1.81553	-2.78242e-10
13333811	rs10521099	6.69406e-12	-1.4473	-1.37879	4.85755e-06	-1.41823	-1.34485	9.78053e-06	-1.55014	-1.35651
13334138	rs16961496	1.83971e-11	-1.81512	-2.78242e-10	1.16582e-05	-1.88761	-2.78242e-10	2.86206e-05	-1.83291	-2.78242e-10
13334571	rs16961497	1.84204e-11	-1.81385	-2.78242e-10	1.16534e-05	-1.88801	-2.78242e-10	2.85889e-05	-1.83402	-2.78242e-10
13334955	rs143974720	1.84914e-11	-1.81	-2.78242e-10	1.16398e-05	-1.88918	-2.78242e-10	2.84958e-05	-1.83728	-2.78242e-10
13334971	rs2042416	4.57039e-12	-1.8191	-1.38861	3.00959e-06	-1.89438	-1.34743	7.11085e-06	-1.87958	-1.34583
13334982	rs75941707	2.19116e-11	-1.6403	-2.78242e-10	1.38674e-05	-1.71407	-2.78242e-10	3.61519e-05	-1.59931	-2.78242e-10
13335094	rs149419033	1.85583e-11	-0.57089	-1.2355	1.30066e-05	-0.514646	-1.26351	2.28707e-05	-0.7788	-1.27839
13335304	rs62027602	4.06066e-11	0.366379	-1.38976	0.000240401	2.5218	-1.38311	0.000290197	1.8639	-1.38038
13335326	rs34342328	4.7998e-11	-0.856151	-2.78242e-10	8.45808e-05	0.0940949	-2.78242e-10	0.000177167	-0.0099482	-2.78242e-10
13335735	rs115775297	1.84438e-11	-1.81258	-2.78242e-10	1.16488e-05	-1.88841	-2.78242e-10	2.85576e-05	-1.83512	-2.78242e-10
13336444	rs8048671	4.91813e-11	0.550083	-1.38188	0.000269821	2.6286	-1.37445	0.000406491	2.18988	-1.36936
13336485	rs16961502	2.18393e-11	-1.6436	-2.78242e-10	1.23972e-05	-1.82614	-2.78242e-10	3.14875e-05	-1.73745	-2.78242e-10
13336497	rs204036	5.14834e-12	-1.8455	-1.24313	3.27194e-06	-1.89148	-1.26675	8.04498e-06	-1.80455	-1.29745
13336550	rs79214353	4.26687e-10	1.32874	-2.78242e-10	0.000218132	1.04149	-2.78242e-10	0.000276771	0.436151	-2.78242e-10
13336934	rs204037	4.55262e-12	-1.86552	-1.34609	3.15623e-06	-1.8255	-1.36874	6.8357e-06	-1.88005	-1.38483
13337045	rs180908337	1.89296e-11	-1.78658	-2.78242e-10	1.15823e-05	-1.89413	-2.78242e-10	2.80208e-05	-1.85409	-2.78242e-10
13337072	rs431089	9.07083e-12	-1.36986	-1.15239	4.1414e-06	-1.88726	-1.03532	8.93835e-06	-1.84093	-1.15576
13337288	rs115473149	1.87918e-11	-1.79389	-2.78242e-10	1.22478e-05	-1.83827	-2.78242e-10	3.05583e-05	-1.7674	-2.78242e-10
13337594	rs12928591	6.16036e-09	3.99858	-2.78242e-10	0.00644229	4.42703	-2.78242e-10	0.00432832	3.18589	-2.78242e-10
13337887	rs146344623	3.3199e-11	-1.22479	-2.78242e-10	1.64173e-05	-1.54528	-2.78242e-10	3.2282e-05	-1.71253	-2.78242e-10
13338418	rs75443696	4.36041e-11	-0.95216	-2.78242e-10	2.01233e-05	-1.34174	-2.78242e-10	3.76449e-05	-1.55884	-2.78242e-10
13338487	rs2819685	4.49738e-12	-1.89041	-1.33341	3.30014e-06	-1.84923	-1.30042	8.03747e-06	-1.85778	-1.24514
13338546	rs67981434	1.86414e-11	-0.566847	-1.23508	5.52953e-06	-1.36767	-1.26584	1.69949e-05	-1.09682	-1.25731
13338871	rs75926039	2.83991e-11	-1.38095	-2.78242e-10	1.25082e-05	-1.81723	-2.78242e-10	2.96167e-05	-1.7987	-2.78242e-10
13338919	rs112785924	2.02737e-11	-1.71799	-2.78242e-10	1.28368e-05	-1.7913	-2.78242e-10	2.833e-05	-1.84312	-2.78242e-10
13339081	rs67525003	4.94376e-12	-1.81006	-1.31912	4.02989e-06	-1.63417	-1.3157	9.18963e-06	-1.71089	-1.25808
13339092	rs76951937	1.45715e-11	-1.38314	-0.665107	3.62853e-05	-0.122037	-0.630164	7.77532e-05	-0.262106	-0.571394
13339102	rs34522561	1.46554e-11	-0.709676	-1.33283	5.75314e-06	-1.27545	-1.31842	1.84559e-05	-1.00167	-1.26999
13339235	rs2214255	5.40368e-12	-1.85166	-1.18857	3.98224e-06	-1.764	-1.19777	9.70233e-06	-1.80874	-1.10594
13339987	rs2521804	6.73482e-12	-1.89634	-0.923677	4.56169e-06	-1.89004	-0.935877	1.06485e-05	-1.78557	-1.03604
13340018	rs11644359	5.81991e-12	-1.57575	-1.39028	4.79132e-06	-1.38791	-1.38889	1.04134e-05	-1.45051	-1.39343
13340216	rs8045753	4.07923e-11	0.295958	-1.31477	1.32157e-05	-0.544979	-1.21723	5.54541e-05	0.0604748	-1.23196
13340276	rs2521803	1.78048e-11	-1.84784	-2.78242e-10	1.52393e-05	-1.61974	-2.78242e-10	3.15854e-05	-1.73434	-2.78242e-10
13340291	rs76433307	4.07898e-11	-1.01888	-2.78242e-10	1.44959e-05	-1.66975	-2.78242e-10	3.85242e-05	-1.53575	-2.78242e-10
13340349	rs409575	1.72783e-11	-1.87786	-2.78242e-10	1.31442e-05	-1.76763	-2.78242e-10	2.84266e-05	-1.83971	-2.78242e-10
13340565	rs2856625	2.22785e-11	-1.67852	0.0548313	1.82927e-05	-1.52945	0.0923408	4.19636e-05	-1.67932	0.229082
13340973	rs112531655	6.32754e-12	-1.57319	-1.30921	3.59683e-06	-1.68366	-1.3799	9.3918e-06	-1.57646	-1.37075
13342045	rs12103085	4.64904e-12	-1.88764	-1.30301	3.0762e-06	-1.85655	-1.36336	7.31663e-06	-1.84229	-1.3546
13342175	rs7192217	5.1294e-12	-1.8963	-1.19602	3.28174e-06	-1.8623	-1.29294	7.78078e-06	-1.85801	-1.27738
13342414	rs116859518	1.68167e-10	0.397648	-2.78242e-10	9.57072e-05	0.217681	-2.78242e-10	0.000254982	0.354151	-2.78242e-10
13342829	rs6363	5.70902e-12	-1.69078	-1.29448	4.68798e-06	-1.50024	-1.29837	1.03367e-05	-1.54035	-1.311
13343272	rs9938966	5.06725e-12	-1.75018	-1.35433	3.92605e-06	-1.70301	-1.27297	1.07256e-05	-1.55392	-1.26049
13343332	rs61064919	7.05364e-12	-1.69453	-1.07924	6.97531e-06	-1.33906	-1.06218	1.49448e-05	-1.39761	-1.08507
13343837	rs36035351	4.05928e-11	0.349616	-1.37334	3.19859e-05	0.468969	-1.34729	5.11962e-05	0.110202	-1.36158
13344158	rs76784085	4.89681e-11	-1.69481e-10	-0.836141	3.24284e-05	-1.69481e-10	-0.864578	7.79736e-05	-1.69481e-10	-0.83067
13344572	rs9302495	7.09743e-12	-1.58158	-1.186	5.91218e-06	-1.5139	-1.0527	1.72531e-05	-1.31283	-1.02622
13344678	rs419008	4.47407e-10	2.76638	-1.39022	6.64754e-05	1.20922	-1.356	0.000103791	0.794771	-1.33944
13345450	rs2903251	6.42069e-12	-1.62554	-1.24225	5.0851e-06	-1.56253	-1.15477	1.47043e-05	-1.37328	-1.12563
13345908	rs16961532	4.50472e-12	-1.88553	-1.33665	3.05396e-06	-1.84606	-1.38112	7.14175e-06	-1.84578	-1.3753
13345984	rs8054644	4.69211e-12	-1.79514	-1.38629	3.02542e-06	-1.88297	-1.3536	7.11323e-06	-1.89468	-1.3304
13346479	rs28542731	7.51371e-12	-1.34448	-1.3661	6.24318e-06	-1.12199	-1.39014	1.69456e-05	-0.963606	-1.39343
13347071	rs4780514	4.48814e-12	-1.83292	-1.39295	3.0474e-06	-1.84504	-1.38429	6.85394e-06	-1.8957	-1.36652
13347288	rs117849623	6.03052e-11	-1.69481e-10	-0.627892	4.79807e-05	-1.69481e-10	-0.472814	0.000107505	-1.69481e-10	-0.509503
13347408	rs4780515	5.74682e-12	-1.7242	-1.25447	3.50452e-06	-1.78203	-1.30753	7.08126e-06	-1.89024	-1.33935
13347595	rs75238659	6.95145e-11	0.662579	-1.14835	1.00293e-05	-0.941528	-1.09658	3.04528e-05	-0.606079	-1.16478
13348581	rs150591576	3.53951e-11	-1.16074	-2.78242e-10	2.44175e-05	-1.14831	-2.78242e-10	5.49469e-05	-1.18067	-2.78242e-10
13348803	rs36080936	1.27132e-08	5.42979	-0.706709	0.00040428	2.2647	-0.606203	0.00202489	3.15537	-0.729144
13349094	rs11639570	1.95751e-09	4.1423	-1.29018	0.000183046	2.06887	-1.20275	0.000381767	1.95565	-1.19788
13349182	rs4781440	2.02694e-09	4.18086	-1.29389	0.000188537	2.10013	-1.20445	0.000392376	1.98646	-1.20128
13349559	rs12598319	3.78238e-11	-1.69481e-10	-1.09437	2.33845e-05	-1.69481e-10	-1.19154	5.82371e-05	-1.69481e-10	-1.12252
13349758	rs77624995	2.80496e-11	-1.69481e-10	-1.39334	1.91466e-05	-1.69481e-10	-1.39149	4.47626e-05	-1.69481e-10	-1.38567
13349918	rs78017196	1.69614e-11	-1.89637	-2.78242e-10	1.16101e-05	-1.89174	-2.78242e-10	2.70499e-05	-1.88936	-2.78242e-10
13350262	rs6498399	2.63191e-09	4.48797	-1.33982	0.000238737	2.3714	-1.23965	0.000459909	2.18923	-1.24524
13350329	rs6498400	2.70991e-09	4.52757	-1.35022	0.000242197	2.40378	-1.25764	0.000466408	2.22092	-1.2629
13350851	rs12928384	8.07023e-10	1.96604	-2.78242e-10	0.00139317	2.89573	-2.78242e-10	0.000908936	1.62523	-2.78242e-10
13350936	rs7194260	1.94737e-10	1.62466	-1.08032	6.94364e-05	0.751984	-0.855186	0.000103346	0.332835	-0.881791
13350944	rs76757421	9.91155e-11	-0.131025	-2.78242e-10	0.00028503	1.30898	-2.78242e-10	0.00019095	0.0649694	-2.78242e-10
13351132	rs116854524	1.99127e-11	-1.73595	-2.78242e-10	1.36466e-05	-1.73012	-2.78242e-10	3.12448e-05	-1.74519	-2.78242e-10
13351483	rs28583411	1.18772e-11	-1.19481	-1.05787	1.22607e-05	-1.01136	-0.825851	3.95435e-05	-0.667083	-0.842554
13351518	rs4781441	2.63744e-10	2.02534	-1.17767	0.000133848	1.48279	-0.929697	0.000182002	0.977172	-0.960192
13351607	rs4781442	1.69723e-11	-1.89573	-2.78242e-10	1.49836e-05	-1.63666	-2.78242e-10	4.01504e-05	-1.49441	-2.78242e-10
13351647	rs7194266	1.12269e-11	-1.24757	-1.06142	1.11445e-05	-1.10772	-0.824948	3.6031e-05	-0.757346	-0.845316
13351740	rs8059366	1.15331e-11	-1.21551	-1.06657	1.18437e-05	-1.03463	-0.837186	3.80456e-05	-0.694535	-0.85372
13351744	rs117924708	4.80506e-11	-0.855055	-2.78242e-10	1.61712e-05	-1.56038	-2.78242e-10	5.27383e-05	-1.2217	-2.78242e-10
13352182	rs17175665	2.55643e-11	-0.114333	-1.37178	7.55653e-06	-0.956308	-1.36489	3.14077e-05	-0.366305	-1.37368
13352328	rs13380455	9.06255e-10	2.08201	-2.78242e-10	0.001735	3.11515	-2.78242e-10	0.00103483	1.75495	-2.78242e-10
13352503	rs13380579	8.08406e-10	1.96775	-2.78242e-10	0.00152603	2.98681	-2.78242e-10	0.000927572	1.64553	-2.78242e-10
13353011	rs143174500	1.69157e-11	-0.608667	-1.2904	2.58487e-05	0.269661	-1.36101	3.82486e-05	-0.167504	-1.37543
13353033	rs55764394	1.78802e-11	-0.467971	-1.37564	5.54606e-06	-1.26117	-1.36936	2.20393e-05	-0.71685	-1.37736
13353578	rs142412307	2.09791e-11	-1.68378	-2.78242e-10	1.48287e-05	-1.64705	-2.78242e-10	4.70782e-05	-1.33523	-2.78242e-10
13354002	rs12445437	5.13943e-12	-1.7991	-1.29126	3.84275e-06	-1.6501	-1.34733	8.91019e-06	-1.65671	-1.34314
13354325	rs112901063	8.16706e-11	-0.324617	-2.78242e-10	0.000114525	0.397179	-2.78242e-10	8.98223e-05	-0.689207	-2.78242e-10
13354331	rs11861824	1.08938e-10	1.03459	-1.07111	4.64675e-05	0.325974	-0.830834	7.49219e-05	-0.0112593	-0.859335
13354786	rs6498401	1.07968e-10	1.02105	-1.06653	4.51876e-05	0.291991	-0.824781	7.67189e-05	0.00654536	-0.853437
13355119	rs28557183	1.17045e-10	1.11947	-1.08423	4.91748e-05	0.39997	-0.848202	7.88641e-05	0.0569389	-0.876254
13355189	rs2214254	1.06183e-10	1.02208	-1.08423	4.56427e-05	0.325432	-0.848202	7.50872e-05	0.00786329	-0.876254
13355706	rs16961540	9.79854e-12	-1.27788	-1.16719	9.65348e-06	-1.10387	-0.97242	3.0747e-05	-0.775156	-0.986092
13355749	rs10521098	3.91776e-10	1.24338	-2.78242e-10	0.000708925	2.22014	-2.78242e-10	0.000526284	1.0788	-2.78242e-10
13355916	rs12921682	5.23212e-10	1.53268	-2.78242e-10	0.000986418	2.55047	-2.78242e-10	0.000697584	1.36058	-2.78242e-10
13355924	rs78178451	1.11934e-10	-1.69481e-10	-0.00939865	0.000117262	-1.69481e-10	0.4208	0.000271121	-1.69481e-10	0.415523
13356021	rs116970234	2.81453e-11	-1.69481e-10	-1.38993	1.97254e-05	-1.69481e-10	-1.3617	4.5481e-05	-1.69481e-10	-1.36974
13356303	rs117295811	5.01564e-11	-1.69481e-10	-0.812164	2.75675e-05	-1.69481e-10	-1.02697	6.81473e-05	-1.69481e-10	-0.965369
13356317	rs190891795	3.22888e-11	-1.69481e-10	-1.25259	2.28851e-05	-1.69481e-10	-1.21313	5.55947e-05	-1.69481e-10	-1.16895
13356687	rs10492781	1.85047e-11	-0.445446	-1.36384	5.99118e-06	-1.19746	-1.35587	2.24913e-05	-0.707842	-1.36607
13356921	rs6498403	3.20547e-10	2.28425	-1.24154	0.000172003	1.84984	-1.04594	0.000211464	1.2441	-1.07709
13356985	rs4306495	2.80057e-10	2.12676	-1.21908	0.000150638	1.68364	-1.01237	0.000184251	1.07428	-1.04502
13357187	rs139886513	4.99962e-10	1.48722	-2.78242e-10	7.13885e-05	-0.0754758	-2.78242e-10	0.000304152	0.530488	-2.78242e-10
13357304	rs2866322	3.17737e-10	2.19202	-1.1581	0.000173088	1.74521	-0.93502	0.000212018	1.13039	-0.960759
13357328	rs2866323	2.08326e-10	1.74608	-1.13429	8.92944e-05	1.08114	-0.932818	0.000129813	0.639383	-0.96033
13357408	rs714718	3.0866e-10	2.22736	-1.22243	0.000154709	1.71527	-1.01734	0.000192827	1.12452	-1.04977
13357630	rs721664	1.32821e-10	1.26742	-1.10573	5.40666e-05	0.546519	-0.899915	7.70204e-05	0.0901638	-0.933134
13357806	rs721665	1.36066e-10	1.2954	-1.10958	5.24692e-05	0.521571	-0.904957	7.61665e-05	0.0838839	-0.938003
13357888	rs1468190	3.72632e-10	2.44982	-1.25654	0.000196652	2.00665	-1.06883	0.000238877	1.38781	-1.09891
13357889	rs11863059	3.12993e-11	0.106173	-1.38989	8.73667e-06	-0.789266	-1.38682	3.741e-05	-0.174471	-1.39063
13357933	rs72788319	1.28053e-11	-1.14437	-1.03308	1.37547e-05	-0.902023	-0.82021	4.44678e-05	-0.54908	-0.843194
13358159	rs2106779	1.20278e-10	1.18053	-1.11803	4.92928e-05	0.470233	-0.916068	7.07918e-05	0.0214308	-0.948728
13358305	rs11863466	1.79354e-11	-0.455372	-1.38516	5.85862e-06	-1.19497	-1.38072	2.23961e-05	-0.691831	-1.38632
13358425	rs2158070	1.22656e-10	1.20843	-1.12635	4.99627e-05	0.494712	-0.927048	7.16067e-05	0.0434728	-0.959324
13359183	rs111218241	1.77982e-11	-0.455372	-1.39284	5.79698e-06	-1.19497	-1.3913	2.22444e-05	-0.691831	-1.39312
13359272	rs11864580	1.63063e-10	1.58828	-1.22146	5.47767e-05	0.716686	-1.05703	7.72187e-05	0.253182	-1.09358
13359373	rs11861471	1.66358e-10	1.58828	-1.20145	5.63751e-05	0.716686	-1.02827	8.01146e-05	0.253182	-1.05676
13359847	rs2521802	1.6578e-10	1.58828	-1.20493	5.6105e-05	0.716686	-1.03307	7.97461e-05	0.253182	-1.06137
13360265	rs2819703	1.54583e-10	1.50099	-1.18758	5.16668e-05	0.610432	-1.00923	7.18057e-05	0.125394	-1.03847
13360445	rs1468189	2.68004e-10	2.07207	-1.20837	9.40347e-05	1.2379	-1.03784	0.000120607	0.671452	-1.06595
13360594	rs1468188	1.19867e-09	2.36165	-2.78242e-10	0.0023691	3.42665	-2.78242e-10	0.0013263	2.00311	-2.78242e-10
13361049	rs1859057	2.49984e-10	2.00926	-1.21517	8.8096e-05	1.1821	-1.04729	0.000113636	0.620977	-1.07502
13361411	rs11649112	3.92773e-10	1.93226	-0.68634	0.000330324	2.02799	-0.571532	0.000583503	1.8737	-0.691693
13361468	rs2214253	1.29548e-11	-0.883642	-1.2822	1.29654e-05	-0.637538	-1.14379	1.41967e-05	-1.36678	-1.16725
13361685	rs17261077	5.33422e-12	-1.75189	-1.30128	4.10384e-06	-1.57772	-1.35397	9.50398e-06	-1.58524	-1.35009
13362109	rs757054	2.27031e-10	1.93854	-1.24076	7.96368e-05	1.1172	-1.08334	0.000103627	0.563304	-1.10955
13362322	rs2010289	1.23072e-10	1.32931	-1.24386	4.51944e-05	0.555118	-1.08776	6.63369e-05	0.121484	-1.11378
13362713	rs886248	2.15145e-10	1.94907	-1.30506	8.27185e-05	1.21514	-1.14331	0.000109773	0.683715	-1.17234
13362724	rs886247	4.20076e-11	0.394075	-1.38354	1.252e-05	-0.429935	-1.38635	5.60536e-05	0.218133	-1.37887
13362736	rs886246	2.14139e-10	1.94907	-1.30975	8.20651e-05	1.21514	-1.15124	0.000108958	0.683715	-1.1798
13363603	rs4461059	1.2615e-11	-0.828	-1.36442	1.38991e-05	-0.489227	-1.22256	1.54226e-05	-1.20597	-1.24524
13364121	rs4781443	8.14977e-12	-1.2362	-1.39312	6.11693e-06	-1.16214	-1.37041	8.68445e-06	-1.65408	-1.37142
13364192	rs17176060	1.70115e-11	-1.89342	-2.78242e-10	1.17316e-05	-1.88132	-2.78242e-10	2.68836e-05	-1.89552	-2.78242e-10
13364215	rs188587785	2.98908e-11	-1.69481e-10	-1.32976	2.09301e-05	-1.69481e-10	-1.30243	5.02342e-05	-1.69481e-10	-1.27034
13364255	rs9302496	4.69806e-12	-1.79391	-1.38625	3.70309e-06	-1.64187	-1.39257	8.54228e-06	-1.64859	-1.39342
13365359	rs9931129	6.52933e-10	3.12135	-1.36719	0.000271583	2.6529	-1.39225	0.000324119	1.98698	-1.39291
13365793	rs7186876	5.62288e-10	2.97759	-1.37289	0.000292943	2.59034	-1.25398	0.000338538	1.90877	-1.27117
13366122	rs115871525	5.99894e-11	-1.69481e-10	-0.633142	4.51994e-05	-1.69481e-10	-0.53253	9.96103e-05	-1.69481e-10	-0.585774
13366696	rs185591500	2.96883e-11	-1.69481e-10	-1.33656	2.07599e-05	-1.69481e-10	-1.31059	4.97579e-05	-1.69481e-10	-1.27987
13366892	rs16961600	8.85948e-12	-1.16015	-1.38567	6.50562e-06	-1.08376	-1.38718	8.94685e-06	-1.60902	-1.38672
13366964	rs7195552	3.73057e-10	2.55801	-1.36359	0.000173737	2.04782	-1.23389	0.000219337	1.45697	-1.2534
13367049	rs12232403	4.13924e-10	2.65562	-1.35724	0.000196314	2.15643	-1.22032	0.000251431	1.5804	-1.24027
13367060	rs17176182	5.08428e-12	-1.74444	-1.35672	4.01278e-06	-1.5667	-1.38743	9.29927e-06	-1.57436	-1.38275
13367210	rs112316808	1.69621e-11	-1.89633	-2.78242e-10	1.16216e-05	-1.89075	-2.78242e-10	2.70198e-05	-1.89047	-2.78242e-10
13367789	rs2521801	2.88887e-11	-0.0257179	-1.33814	1.20302e-05	-0.478772	-1.37742	4.98509e-05	0.0874053	-1.36541
13367939	rs4780516	5.1213e-12	-1.73253	-1.36137	4.07606e-06	-1.54927	-1.38921	9.43788e-06	-1.55712	-1.38519
13368124	rs79565421	1.58326e-10	0.337345	-2.78242e-10	3.89947e-05	-0.680188	-2.78242e-10	0.000127627	-0.337929	-2.78242e-10
13369085	rs17261392	5.05488e-12	-1.74027	-1.36669	4.02311e-06	-1.56057	-1.39099	9.30901e-06	-1.56829	-1.38776
13369327	rs2819695	2.04433e-11	-0.352514	-1.35714	8.98413e-06	-0.761046	-1.38711	3.49462e-05	-0.253427	-1.3798
13369986	rs118067394	3.16707e-11	-1.69481e-10	-1.27192	2.30443e-05	-1.69481e-10	-1.20619	5.11371e-05	-1.69481e-10	-1.25253
13369999	rs116906403	5.4629e-11	-1.69481e-10	-0.726746	4.09062e-05	-1.69481e-10	-0.632332	9.04409e-05	-1.69481e-10	-0.682344
13370418	rs2521800	2.04696e-11	-0.352514	-1.35585	8.98902e-06	-0.761046	-1.38656	3.49739e-05	-0.253427	-1.37901
13370540	rs34621967	1.06847e-11	-0.965068	-1.39343	8.59379e-06	-0.825029	-1.36754	1.0801e-05	-1.43348	-1.37392
13370842	rs2866324	4.80761e-12	-1.78342	-1.37369	3.76366e-06	-1.62548	-1.39274	8.7052e-06	-1.63242	-1.3907
13371163	rs7187663	1.06882e-11	-1.12541	-1.23276	7.02137e-06	-1.07276	-1.3219	1.00081e-05	-1.54857	-1.33508
13371220	rs11860101	1.92389e-11	-0.408113	-1.36226	8.54913e-06	-0.808652	-1.38913	3.28968e-05	-0.310798	-1.38287
13371488	rs62027636	1.76414e-11	-0.480486	-1.37658	8.02494e-06	-0.867982	-1.39308	3.03892e-05	-0.382663	-1.39029
13371783	rs11646840	9.94457e-11	1.13884	-1.26654	3.97866e-05	0.443699	-1.10378	5.72226e-05	-0.000154909	-1.13994
13374217	rs2521799	5.68444e-11	-0.686992	-2.78242e-10	1.69348e-05	-1.51424	-2.78242e-10	6.75196e-05	-0.974623	-2.78242e-10
13374593	rs2106778	3.8275e-10	2.51906	-1.29899	0.000208601	2.11663	-1.11982	0.000264599	1.55588	-1.1647
13374762	rs2106777	4.27675e-10	2.42034	-1.08928	0.000259881	2.02254	-0.805926	0.000332706	1.46865	-0.848429
13375372	rs73509242	6.43885e-12	-1.89376	-0.971196	4.33078e-06	-1.87882	-0.999043	1.02609e-05	-1.89613	-0.962566
13375820	rs62027637	4.94873e-12	-1.74819	-1.37999	3.96677e-06	-1.57223	-1.39343	9.15732e-06	-1.57982	-1.39267
13375994	rs78896404	4.80997e-12	-1.7756	-1.38102	3.80661e-06	-1.61345	-1.39343	8.78994e-06	-1.62054	-1.3929
13376059	rs72788343	6.17493e-11	-0.604227	-2.78242e-10	1.72135e-05	-1.49792	-2.78242e-10	7.04846e-05	-0.931647	-2.78242e-10
13377353	rs72788344	7.34057e-11	-0.431308	-2.78242e-10	1.9843e-05	-1.35576	-2.78242e-10	8.82148e-05	-0.707265	-2.78242e-10
13377411	rs9930759	9.0954e-12	-1.12698	-1.39256	7.84726e-06	-0.905448	-1.378	1.06033e-05	-1.4478	-1.37808
13377542	rs142812579	2.4668e-11	-1.5218	-2.78242e-10	3.13954e-05	-0.896952	-2.78242e-10	7.35943e-05	-0.888473	-2.78242e-10
13377546	rs7186399	7.64158e-10	3.27627	-1.3648	0.000223336	2.314	-1.24894	0.000377892	2.01402	-1.26645
13378289	rs2819702	5.72391e-10	3.01421	-1.3917	0.000220431	2.38682	-1.33485	0.000358207	2.03731	-1.34324
13378546	rs140270903	1.56867e-10	0.32809	-2.78242e-10	4.11485e-05	-0.626425	-2.78242e-10	0.000126465	-0.347072	-2.78242e-10
13378602	rs12448390	4.33346e-11	-0.958359	-2.78242e-10	2.56713e-05	-1.09824	-2.78242e-10	5.04453e-05	-1.26615	-2.78242e-10
13378935	rs79886155	1.25476e-09	2.40739	-2.78242e-10	0.000155307	0.701794	-2.78242e-10	0.000665929	1.31414	-2.78242e-10
13379060	rs113633048	1.74608e-11	-1.86735	-2.78242e-10	1.24296e-05	-1.82353	-2.78242e-10	2.75178e-05	-1.87221	-2.78242e-10
13379533	rs117751214	1.07672e-10	-1.69481e-10	-0.0482231	6.68238e-05	-1.69481e-10	-0.141553	0.000170349	-1.69481e-10	-0.0491886
13380028	rs78409560	3.41273e-11	-1.69481e-10	-1.19721	2.18265e-05	-1.69481e-10	-1.26049	5.23946e-05	-1.69481e-10	-1.22824
13380593	rs2521798	1.5654e-11	-0.603874	-1.37271	4.81086e-06	-1.3982	-1.37453	1.81855e-05	-0.925493	-1.36092
13381075	rs117650272	1.77391e-11	-1.85154	-2.78242e-10	1.17186e-05	-1.88244	-2.78242e-10	2.74693e-05	-1.87397	-2.78242e-10
13381635	rs2521797	1.06521e-10	-0.0589727	-2.78242e-10	0.000347919	1.50836	-2.78242e-10	0.000961099	1.68104	-2.78242e-10
13382199	rs13333706	7.61993e-12	-1.30798	-1.38856	6.67268e-06	-1.06009	-1.3855	8.82879e-06	-1.62211	-1.38692
13382549	rs2819701	2.77403e-11	-0.117012	-1.28741	7.46223e-06	-1.04217	-1.29159	3.33276e-05	-0.418236	-1.26242
13382909	rs74997581	1.35251e-09	2.48241	-2.78242e-10	0.000148427	0.656479	-2.78242e-10	0.000663929	1.31114	-2.78242e-10
13383197	rs9932004	3.15102e-11	-1.69481e-10	-1.277	2.1609e-05	-1.69481e-10	-1.2705	4.92396e-05	-1.69481e-10	-1.29034
13383213	rs11641476	1.20603e-11	-0.937344	-1.30005	1.03256e-05	-0.629444	-1.37955	1.21574e-05	-1.31389	-1.37521
13383223	rs148406082	3.25562e-11	-1.69481e-10	-1.24434	2.05951e-05	-1.69481e-10	-1.31856	5.00271e-05	-1.69481e-10	-1.27448
13383435	rs144438451	2.80221e-11	-1.39432	-2.78242e-10	4.57368e-05	-0.52071	-2.78242e-10	5.60964e-05	-1.15997	-2.78242e-10
13383450	rs7185853	1.26866e-11	-1.01337	-1.1734	8.67517e-06	-0.915557	-1.26759	1.12724e-05	-1.47016	-1.29452
13383507	rs67735303	1.93621e-11	-0.41693	-1.34706	5.22489e-06	-1.34037	-1.34981	2.17054e-05	-0.779395	-1.33009
13383999	rs143696938	3.18228e-11	-1.69481e-10	-1.26713	1.9957e-05	-1.69481e-10	-1.35003	4.67769e-05	-1.69481e-10	-1.34165
13384578	rs112109816	9.00916e-11	-0.226484	-2.78242e-10	7.90056e-05	0.0259064	-2.78242e-10	0.000155161	-0.142575	-2.78242e-10
13384846	rs28703206	4.4003e-10	2.75296	-1.39342	0.00012397	1.82357	-1.34714	0.000221793	1.57223	-1.35753
13385105	rs118144863	3.05619e-11	-1.30755	-2.78242e-10	1.35917e-05	-1.73415	-2.78242e-10	3.19067e-05	-1.72422	-2.78242e-10
13386119	rs8045971	3.7118e-11	-1.69481e-10	-1.11321	2.73822e-05	-1.69481e-10	-1.03372	6.10281e-05	-1.69481e-10	-1.07571
13387482	rs12444369	7.06934e-12	-1.46005	-1.31149	4.96011e-06	-1.37657	-1.36562	1.37336e-05	-1.20851	-1.35868
13387776	rs6498404	4.22716e-10	2.70685	-1.38746	0.00012349	1.84859	-1.37604	0.000219541	1.58696	-1.38246
13388548	rs147911669	3.0523e-11	-1.69481e-10	-1.30883	2.06595e-05	-1.69481e-10	-1.31544	4.72072e-05	-1.69481e-10	-1.33249
13388778	rs729876	1.99142e-11	-0.44779	-1.28808	5.35464e-06	-1.3734	-1.29225	2.0684e-05	-0.894519	-1.26316
13389455	rs72788351	1.77351e-11	-1.85176	-2.78242e-10	1.2928e-05	-1.78422	-2.78242e-10	2.70525e-05	-1.88926	-2.78242e-10
13389601	rs137916987	1.038e-10	-0.0848439	-2.78242e-10	3.72957e-05	-0.724736	-2.78242e-10	5.62412e-05	-1.15739	-2.78242e-10
13390577	rs142873259	3.63525e-11	-1.69481e-10	-1.13405	2.22497e-05	-1.69481e-10	-1.24128	5.22677e-05	-1.69481e-10	-1.23066
13391241	rs78851065	2.85974e-11	-1.374	-2.78242e-10	2.26299e-05	-1.22434	-2.78242e-10	4.71016e-05	-1.33473	-2.78242e-10
13391601	rs116909680	6.66895e-11	-1.69481e-10	-0.527262	4.64435e-05	-1.69481e-10	-0.505376	0.000117608	-1.69481e-10	-0.419687
13391916	rs17261637	3.01493e-11	-1.32115	-2.78242e-10	2.40237e-05	-1.16457	-2.78242e-10	4.97524e-05	-1.27998	-2.78242e-10
13391917	rs4999991	6.53701e-11	0.546932	-1.09418	1.40153e-05	-0.612654	-1.09081	6.87246e-05	0.0685288	-1.02546
13392493	rs11643350	1.83652e-11	-1.81685	-2.78242e-10	1.91452e-05	-1.39156	-2.78242e-10	4.72266e-05	-1.33208	-2.78242e-10
13392581	rs9888948	9.52547e-12	-1.09959	-1.37375	1.09391e-05	-0.580034	-1.37124	1.18212e-05	-1.33516	-1.38199
13392961	rs77390611	3.0781e-11	-1.69481e-10	-1.30041	2.12735e-05	-1.69481e-10	-1.28615	5.16999e-05	-1.69481e-10	-1.24158
13393603	rs2214252	6.39169e-12	-1.81829	-1.05403	5.02043e-06	-1.83068	-0.899418	1.05298e-05	-1.86915	-0.96368
13393887	rs17176595	2.96927e-11	-1.33641	-2.78242e-10	2.36134e-05	-1.1818	-2.78242e-10	4.89724e-05	-1.29578	-2.78242e-10
13394283	rs185061377	3.71642e-11	-1.69481e-10	-1.11196	2.7437e-05	-1.69481e-10	-1.03172	5.94296e-05	-1.69481e-10	-1.10225
13394773	rs2903252	1.0157e-11	-1.03936	-1.36979	1.16142e-05	-0.520102	-1.37128	1.26769e-05	-1.26652	-1.38074
13395183	rs112098239	3.28032e-11	-1.23678	-2.78242e-10	2.64123e-05	-1.06978	-2.78242e-10	5.42871e-05	-1.19275	-2.78242e-10
13395230	rs886244	1.0351e-11	-1.01522	-1.37501	1.14832e-05	-0.527172	-1.37556	1.26961e-05	-1.26236	-1.38338
13395579	rs17261747	1.0659e-10	-0.0583221	-2.78242e-10	2.93986e-05	-0.962667	-2.78242e-10	9.1195e-05	-0.67404	-2.78242e-10
13395727	rs143695503	2.21439e-11	-1.62975	-2.78242e-10	2.15377e-05	-1.27381	-2.78242e-10	4.51344e-05	-1.37739	-2.78242e-10
13395841	rs17176658	3.26719e-11	-1.2408	-2.78242e-10	2.62939e-05	-1.07428	-2.78242e-10	5.40626e-05	-1.1969	-2.78242e-10
13395996	rs118115760	3.49909e-11	-1.69481e-10	-1.17222	2.16163e-05	-1.69481e-10	-1.27016	5.07268e-05	-1.69481e-10	-1.26059
13396492	rs9940247	1.99451e-11	-0.440563	-1.29376	3.12284e-05	0.36408	-1.26636	2.85086e-05	-0.580094	-1.25674
13397547	rs140148099	3.03208e-11	-1.69481e-10	-1.31547	2.19883e-05	-1.69481e-10	-1.2531	4.74957e-05	-1.69481e-10	-1.3264
13397881	rs2819699	5.07195e-10	2.89463	-1.39305	0.000209766	2.39014	-1.38776	0.000306398	1.92881	-1.39097
13397934	rs2819700	2.86885e-09	4.60817	-1.37381	0.0014034	4.26199	-1.35895	0.00162256	3.56282	-1.3581
13398302	rs9921426	7.29756e-11	0.491029	-0.928214	1.50362e-05	-0.72197	-0.911185	7.6699e-05	-0.0376213	-0.80953
13398335	rs4781444	1.06653e-11	-0.974218	-1.3861	1.31617e-05	-0.379889	-1.38641	1.36628e-05	-1.18148	-1.39089
13399316	rs9926383	1.08673e-11	-0.959492	-1.38206	1.34218e-05	-0.362494	-1.38424	1.38294e-05	-1.17077	-1.38948
13399322	rs2819693	2.46767e-09	4.4771	-1.39338	0.00120512	4.13448	-1.38375	0.00139982	3.4428	-1.38575
13399555	rs8047600	1.0384e-11	-1.00419	-1.38286	1.2683e-05	-0.418388	-1.38496	1.33199e-05	-1.20784	-1.38995
13399818	rs929222	2.47079e-09	4.4771	-1.39212	0.00121276	4.13448	-1.37743	0.00140802	3.4428	-1.3799
13400726	rs11075188	1.08363e-11	-1.04952	-1.29488	1.26921e-05	-0.536501	-1.26613	1.55292e-05	-1.19056	-1.25376
13401018	rs4780517	1.00048e-11	-1.09361	-1.33063	1.20829e-05	-0.543296	-1.30852	1.46933e-05	-1.20005	-1.2996
13401609	rs11648837	1.01021e-11	-1.02119	-1.39338	1.23113e-05	-0.441703	-1.39139	1.30457e-05	-1.22515	-1.39343
13401783	rs12923857	1.04061e-11	-0.991506	-1.39341	1.27773e-05	-0.403503	-1.39244	1.33919e-05	-1.19913	-1.39327
13402339	rs12443738	5.32941e-12	-1.89596	-1.15811	4.13366e-06	-1.89608	-1.02837	9.20951e-06	-1.89396	-1.07284
13403946	rs4781446	5.20793e-12	-1.89615	-1.18098	3.98925e-06	-1.89623	-1.06378	9.18241e-06	-1.89341	-1.07634
13403997	rs188032272	2.8148e-11	-1.69481e-10	-1.38983	1.91094e-05	-1.69481e-10	-1.39343	4.44237e-05	-1.69481e-10	-1.39327
13404343	rs78707002	1.74301e-11	-1.86911	-2.78242e-10	1.37909e-05	-1.7196	-2.78242e-10	3.13372e-05	-1.74224	-2.78242e-10
13405302	rs62027641	5.01216e-12	-1.89635	-1.21909	3.83389e-06	-1.89637	-1.10336	8.80902e-06	-1.89214	-1.11912
13406838	rs28695940	5.96114e-12	-1.89282	-1.04923	4.70032e-06	-1.89243	-0.903549	1.08962e-05	-1.87974	-0.918889
13407614	rs35029439	4.20957e-10	1.88569	-0.570473	0.000376718	2.00145	-0.41357	0.000955414	2.20547	-0.530366
13407712	rs176077	2.18979e-11	-0.312533	-1.32839	3.16799e-05	0.419166	-1.3071	2.9741e-05	-0.50088	-1.29363
13408268	rs111689459	3.55531e-11	-1.15628	-2.78242e-10	3.24963e-05	-0.862486	-2.78242e-10	6.15424e-05	-1.06731	-2.78242e-10
13408340	rs1634292	2.31142e-11	-0.272706	-1.31416	3.36761e-05	0.467271	-1.2941	3.1381e-05	-0.46348	-1.27736
13408344	rs1634291	2.31142e-11	-0.272706	-1.31416	3.36761e-05	0.467271	-1.2941	3.1381e-05	-0.46348	-1.27736
13408479	rs113363155	1.85885e-11	-1.80477	-2.78242e-10	1.97245e-05	-1.36175	-2.78242e-10	4.87373e-05	-1.30059	-2.78242e-10
13408618	rs176076	2.09571e-11	-0.357154	-1.32768	3.11912e-05	0.417583	-1.32106	2.90573e-05	-0.513686	-1.30408
13409654	rs78979895	3.47938e-11	-1.17787	-2.78242e-10	3.16766e-05	-0.888034	-2.78242e-10	6.01515e-05	-1.09017	-2.78242e-10
13409811	rs145624162	3.72935e-11	-1.69481e-10	-1.10849	2.8864e-05	-1.69481e-10	-0.981019	6.38446e-05	-1.69481e-10	-1.03059
13409841	rs150652361	1.98405e-11	-1.73959	-2.78242e-10	1.21125e-05	-1.84937	-2.78242e-10	3.19925e-05	-1.72154	-2.78242e-10
13409884	rs176075	2.10728e-11	-0.332475	-1.34685	3.21981e-05	0.460667	-1.33237	2.98207e-05	-0.475587	-1.31625
13410453	rs176074	2.30945e-11	-0.224079	-1.36364	3.6037e-05	0.591226	-1.35029	3.23559e-05	-0.371772	-1.33847
13410622	rs17262047	3.31659e-11	-1.22579	-2.78242e-10	2.99241e-05	-0.944949	-2.78242e-10	5.71719e-05	-1.14098	-2.78242e-10
13410897	rs176073	7.47061e-12	-1.33849	-1.37785	7.5444e-06	-0.956142	-1.36667	9.79957e-06	-1.52963	-1.37507
13411753	rs17262068	3.66441e-11	-1.12606	-2.78242e-10	3.36763e-05	-0.826818	-2.78242e-10	6.35418e-05	-1.03534	-2.78242e-10
13412486	rs2866325	1.89265e-11	-1.63699	-0.149757	2.74461e-05	-1.11645	0.0850673	4.22501e-05	-1.37695	-0.0664826
13413946	rs111454965	3.04365e-10	0.990917	-2.78242e-10	5.40087e-05	-0.354467	-2.78242e-10	0.00032042	0.582592	-2.78242e-10
13414307	rs176072	3.01291e-09	4.67349	-1.39014	0.00104698	4.00314	-1.39309	0.00139256	3.44483	-1.39297
13415212	rs79997511	3.05582e-11	-1.30768	-2.78242e-10	1.70633e-05	-1.50668	-2.78242e-10	3.75999e-05	-1.56004	-2.78242e-10
13415218	rs176071	1.26881e-11	-0.793248	-1.3934	1.42483e-05	-0.298714	-1.38826	1.56615e-05	-1.04718	-1.38866
13415277	rs117867407	2.80472e-11	-1.69481e-10	-1.39342	1.92834e-05	-1.69481e-10	-1.38437	4.46537e-05	-1.69481e-10	-1.3881
13415503	rs59381943	9.41725e-12	-1.31243	-1.17234	5.55822e-06	-1.46778	-1.16055	1.32011e-05	-1.51831	-1.08843
13415882	rs176070	6.04481e-12	-1.54196	-1.38615	6.11923e-06	-1.14459	-1.38759	8.42494e-06	-1.66614	-1.38971
13416619	rs6362	6.58175e-12	-1.46133	-1.38168	6.96014e-06	-1.02157	-1.38184	9.10153e-06	-1.5933	-1.3853
13416815	rs146118846	1.03103e-10	-0.091586	-2.78242e-10	4.70531e-05	-0.492336	-2.78242e-10	8.83816e-05	-0.705377	-2.78242e-10
13418588	rs12448203	4.85295e-12	-1.89178	-1.25594	3.69472e-06	-1.88408	-1.15263	8.73011e-06	-1.86127	-1.15899
13418740	rs11647847	1.69833e-11	-1.89508	-2.78242e-10	1.1845e-05	-1.87171	-2.78242e-10	2.83666e-05	-1.84183	-2.78242e-10
13419620	rs142460983	3.01075e-11	-1.69481e-10	-1.32254	1.97885e-05	-1.69481e-10	-1.35851	4.72654e-05	-1.69481e-10	-1.33126
13419640	rs151245550	2.81538e-11	-1.69481e-10	-1.38963	1.9863e-05	-1.69481e-10	-1.35475	4.54364e-05	-1.69481e-10	-1.37073
13419890	rs11640195	8.48048e-10	3.40209	-1.38647	0.000410914	3.0682	-1.39343	0.000544701	2.50663	-1.39343
13420147	rs58093903	4.62531e-12	-1.88936	-1.30641	3.46807e-06	-1.88027	-1.21974	8.23706e-06	-1.85501	-1.22338
13420579	rs12921163	6.28694e-12	-1.49595	-1.39288	6.44449e-06	-1.08721	-1.39318	8.54919e-06	-1.64778	-1.39342
13420717	rs12922570	6.49014e-12	-1.46414	-1.39288	7.03075e-06	-1.00014	-1.39318	9.03802e-06	-1.59218	-1.39342
13420985	rs12927171	6.42442e-12	-1.47419	-1.39302	6.93169e-06	-1.01463	-1.39288	8.96224e-06	-1.60059	-1.39343
13420996	rs75320095	3.05252e-11	-1.30876	-2.78242e-10	1.23407e-05	-1.83071	-2.78242e-10	3.44171e-05	-1.64849	-2.78242e-10
13421017	rs12926625	2.32489e-09	4.41541	-1.39129	0.00100749	3.96426	-1.39266	0.00131623	3.38786	-1.39237
13421371	rs12927696	6.56066e-12	-1.45353	-1.39269	6.90494e-06	-1.01834	-1.39304	8.98832e-06	-1.59773	-1.39338
13421432	rs62027645	6.49224e-12	-1.4637	-1.39301	6.80541e-06	-1.03267	-1.39322	8.91334e-06	-1.60607	-1.39342
13421676	rs112311218	2.58174e-10	0.826323	-2.78242e-10	4.57359e-05	-0.52073	-2.78242e-10	0.000275486	0.431496	-2.78242e-10
13421854	rs75545395	1.74738e-11	-1.86661	-2.78242e-10	1.27434e-05	-1.7986	-2.78242e-10	3.16941e-05	-1.73091	-2.78242e-10
13421927	rs58721552	2.72868e-10	0.881678	-2.78242e-10	4.75751e-05	-0.481303	-2.78242e-10	0.00028996	0.482702	-2.78242e-10
13422571	rs112145218	4.57303e-11	-0.90455	-2.78242e-10	4.29125e-05	-0.584449	-2.78242e-10	8.11809e-05	-0.79036	-2.78242e-10
13423046	rs142385592	1.83362e-11	-1.81844	-2.78242e-10	1.49035e-05	-1.64202	-2.78242e-10	3.02362e-05	-1.778	-2.78242e-10
13423416	rs67505493	1.00761e-11	-1.46144	-0.955707	6.10178e-06	-1.59585	-0.939184	1.48468e-05	-1.64887	-0.840381
13423538	rs117241576	4.42963e-11	-0.936409	-2.78242e-10	0.000166583	0.771882	-2.78242e-10	0.000189524	0.0574751	-2.78242e-10
13424190	rs55671657	5.50365e-11	-0.240416	-0.478898	3.0578e-05	-0.434741	-0.488591	3.34583e-05	-1.06124	-0.615502
13424333	rs72788367	2.43382e-11	-1.53526	-2.78242e-10	4.78444e-05	-0.475658	-2.78242e-10	6.66114e-05	-0.988164	-2.78242e-10
13425171	rs72788369	1.71501e-11	-1.88531	-2.78242e-10	1.88689e-05	-1.4061	-2.78242e-10	3.34314e-05	-1.67754	-2.78242e-10
13425208	rs1015431	1.29462e-11	-0.773228	-1.39328	1.59034e-05	-0.187258	-1.38982	1.63929e-05	-1.00187	-1.38832
13425388	rs78747882	4.08824e-11	-1.01661	-2.78242e-10	3.24802e-05	-0.862983	-2.78242e-10	6.03208e-05	-1.08736	-2.78242e-10
13425983	rs78157740	1.4559e-09	2.55607	-2.78242e-10	0.0043446	4.03308	-2.78242e-10	0.00134157	2.01455	-2.78242e-10
13426671	rs8061642	8.72233e-12	-1.16951	-1.39191	1.10268e-05	-0.551129	-1.39215	1.19184e-05	-1.31878	-1.39017
13426832	rs16961706	9.31447e-12	-1.42796	-1.06778	5.87382e-06	-1.5196	-1.05351	1.40986e-05	-1.57358	-0.96738
13427021	rs79244767	4.32057e-12	-1.89635	-1.36758	3.08383e-06	-1.89446	-1.32298	7.21365e-06	-1.89111	-1.31995
13427022	rs16961707	5.41387e-12	-1.64553	-1.39281	3.51465e-06	-1.69891	-1.38776	8.19848e-06	-1.69408	-1.38901
13427441	rs2106677	1.87553e-09	2.80933	-2.78242e-10	0.000182087	0.860871	-2.78242e-10	0.000891822	1.60623	-2.78242e-10
13427451	rs16961710	9.86327e-12	-1.36161	-1.07689	5.86203e-06	-1.50064	-1.07448	1.38994e-05	-1.54696	-1.00823
13427718	rs16961712	9.93986e-12	-1.35565	-1.0751	5.97217e-06	-1.49551	-1.06099	1.44274e-05	-1.54214	-0.975766
13427809	rs16961713	9.49942e-11	-0.173495	-2.78242e-10	2.87195e-05	-0.986035	-2.78242e-10	4.61189e-05	-1.35582	-2.78242e-10
13429406	rs78521537	3.31374e-11	-1.69481e-10	-1.22665	2.02701e-05	-1.69481e-10	-1.33446	4.78539e-05	-1.69481e-10	-1.31889
13429666	rs16961717	9.45662e-12	-1.50115	-0.979441	5.768e-06	-1.62792	-0.963368	1.40384e-05	-1.67815	-0.8671
13429717	rs66484745	9.71368e-12	-1.46378	-0.989992	5.88566e-06	-1.59697	-0.974124	1.42659e-05	-1.65016	-0.879006
13431010	rs4294807	6.95603e-11	-0.485116	-2.78242e-10	4.85544e-05	-0.460928	-2.78242e-10	0.000398545	0.800779	-2.78242e-10
13431060	rs150829295	1.73977e-11	-1.87097	-2.78242e-10	1.15806e-05	-1.89428	-2.78242e-10	2.69135e-05	-1.89441	-2.78242e-10
13431245	rs1988632	1.1568e-11	-1.02195	-1.25711	4.313e-06	-1.60652	-1.27546	1.8817e-05	-0.973207	-1.27907
13431379	rs1988633	2.28711e-10	2.0667	-1.36156	3.57086e-05	0.52712	-1.29534	0.000122068	0.889934	-1.27239
13431731	rs117226964	2.94323e-11	-1.34522	-2.78242e-10	4.32748e-05	-0.576043	-2.78242e-10	8.14006e-05	-0.787657	-2.78242e-10
13431956	rs62029871	1.03929e-11	-1.84056	-0.545625	7.21332e-06	-1.88964	-0.478047	1.88906e-05	-1.86977	-0.378602
13431992	rs55800448	1.86294e-11	-1.80257	-2.78242e-10	1.15715e-05	-1.89507	-2.78242e-10	2.86679e-05	-1.83126	-2.78242e-10
13432194	rs12446852	1.03794e-11	-1.84469	-0.542796	7.17879e-06	-1.88809	-0.484387	1.91126e-05	-1.86679	-0.369905
13432327	rs143430598	2.66283e-11	-1.44534	-2.78242e-10	1.90783e-05	-1.39506	-2.78242e-10	4.08004e-05	-1.47835	-2.78242e-10
13432333	rs1002970	8.3156e-11	0.603807	-0.910398	2.12823e-05	-0.441134	-0.844603	9.81857e-05	0.171669	-0.771848
13432354	rs8044488	8.37934e-11	0.628741	-0.927697	2.17991e-05	-0.422096	-0.839646	9.99892e-05	0.194352	-0.776329
13432572	rs118123300	4.49585e-11	-1.69481e-10	-0.92157	3.05274e-05	-1.69481e-10	-0.924988	7.25671e-05	-1.69481e-10	-0.902529
13432683	rs11639997	2.04484e-11	-1.7094	-2.78242e-10	2.34287e-05	-1.18965	-2.78242e-10	5.41348e-05	-1.19556	-2.78242e-10
13432849	rs11641383	2.02124e-11	-1.72102	-2.78242e-10	2.29017e-05	-1.2124	-2.78242e-10	5.29222e-05	-1.21822	-2.78242e-10
13432932	rs11647739	2.03103e-11	-1.71618	-2.78242e-10	2.31205e-05	-1.20289	-2.78242e-10	5.34257e-05	-1.20875	-2.78242e-10
13432963	rs11075189	5.66191e-11	0.599408	-1.29037	1.68239e-05	-0.310422	-1.21039	5.30973e-05	-0.0306711	-1.18424
13433078	rs150932337	2.71982e-11	-1.42416	-2.78242e-10	1.95087e-05	-1.37275	-2.78242e-10	4.16411e-05	-1.45795	-2.78242e-10
13433129	rs11641205	5.02196e-11	0.460757	-1.27166	1.66223e-05	-0.348639	-1.18423	5.08374e-05	-0.103417	-1.15499
13433239	rs72788377	2.09397e-11	-1.68567	-2.78242e-10	2.45189e-05	-1.14417	-2.78242e-10	5.66432e-05	-1.15027	-2.78242e-10
13433307	rs11646865	4.99576e-11	0.460757	-1.27689	1.64843e-05	-0.348639	-1.19257	5.03202e-05	-0.103417	-1.16522
13433517	rs8048831	3.84939e-10	1.22578	-2.78242e-10	0.000171832	0.802904	-2.78242e-10	0.00155621	2.16297	-2.78242e-10
13433644	rs140756356	2.82459e-11	-1.69481e-10	-1.38636	1.98099e-05	-1.69481e-10	-1.35743	4.64555e-05	-1.69481e-10	-1.34855
13434605	rs11648421	2.15946e-11	-1.65487	-2.78242e-10	2.59638e-05	-1.08691	-2.78242e-10	5.99676e-05	-1.09324	-2.78242e-10
13434720	rs72771603	3.60991e-10	1.16154	-2.78242e-10	0.000161873	0.743201	-2.78242e-10	0.00144624	2.08968	-2.78242e-10
13435435	rs16961741	2.11638e-11	-1.67502	-2.78242e-10	2.50142e-05	-1.12417	-2.78242e-10	5.77828e-05	-1.13035	-2.78242e-10
13435534	rs16961744	2.11225e-11	-1.67697	-2.78242e-10	2.4923e-05	-1.12782	-2.78242e-10	5.75728e-05	-1.13399	-2.78242e-10
13436812	rs16961749	7.21564e-11	0.514932	-0.963407	1.82889e-05	-0.527229	-0.910089	7.96927e-05	0.0232474	-0.83211
13437483	rs2214188	9.8737e-12	-1.88192	-0.555515	7.30784e-06	-1.85713	-0.497537	1.97809e-05	-1.81846	-0.383861
13437720	rs72771606	4.95564e-10	1.47839	-2.78242e-10	0.000198657	0.947967	-2.78242e-10	0.00180753	2.31268	-2.78242e-10
13437859	rs180694399	1.69694e-11	-1.8959	-2.78242e-10	1.21718e-05	-1.84449	-2.78242e-10	2.7356e-05	-1.8781	-2.78242e-10
13438259	rs78391943	1.69635e-11	-1.89625	-2.78242e-10	1.23692e-05	-1.8284	-2.78242e-10	2.76306e-05	-1.86812	-2.78242e-10
13438488	rs12598965	7.64944e-11	0.794305	-1.1844	2.32968e-05	-0.140994	-1.0543	7.08596e-05	0.0924005	-1.01874
13438518	rs7189350	5.4958e-12	-1.8704	-1.15292	3.34968e-06	-1.84546	-1.28928	7.67356e-06	-1.88921	-1.26005
13438538	rs78334706	2.51755e-11	-1.50144	-2.78242e-10	1.85046e-05	-1.42559	-2.78242e-10	3.75372e-05	-1.56171	-2.78242e-10
13438658	rs965299	5.37174e-12	-1.86156	-1.18459	3.32186e-06	-1.83335	-1.30974	7.53401e-06	-1.88427	-1.28335
13438695	rs7195242	2.41299e-10	0.758727	-2.78242e-10	8.70089e-05	0.122397	-2.78242e-10	0.000525858	1.07799	-2.78242e-10
13438755	rs72771607	2.32944e-11	-1.5791	-2.78242e-10	2.96995e-05	-0.952483	-2.78242e-10	6.85609e-05	-0.959317	-2.78242e-10
13438842	rs7199951	3.98307e-10	1.25991	-2.78242e-10	0.000170344	0.794209	-2.78242e-10	0.00138561	2.04685	-2.78242e-10
13438884	rs7200108	8.84196e-12	-1.8318	-0.716003	6.49728e-06	-1.83692	-0.635305	1.72716e-05	-1.80148	-0.536493
13439150	rs2158016	5.2222e-12	-1.8704	-1.20399	3.24236e-06	-1.84546	-1.32185	7.39296e-06	-1.88921	-1.2973
13439284	rs57045785	1.69703e-11	-1.89585	-2.78242e-10	1.21657e-05	-1.84499	-2.78242e-10	2.73479e-05	-1.8784	-2.78242e-10
13439378	rs58436033	4.32607e-10	1.34252	-2.78242e-10	0.000203251	0.970828	-2.78242e-10	0.00177749	2.29592	-2.78242e-10
13439523	rs1987874	6.37606e-12	-1.80624	-1.06852	4.62302e-06	-1.89163	-0.920936	1.13639e-05	-1.88313	-0.873463
13439576	rs9937916	1.73773e-11	-1.87215	-2.78242e-10	1.30701e-05	-1.77329	-2.78242e-10	3.15582e-05	-1.73521	-2.78242e-10
13439620	rs79585316	1.24362e-11	-1.82522	-0.381481	8.79937e-06	-1.88558	-0.283355	2.35296e-05	-1.86436	-0.164423
13439714	rs77274126	1.24958e-11	-1.82044	-0.381481	8.78396e-06	-1.88733	-0.283355	2.34574e-05	-1.86743	-0.164423
13439768	rs1118517	5.27387e-12	-1.87235	-1.19219	3.26587e-06	-1.84556	-1.31453	7.46711e-06	-1.88769	-1.28884
13440276	rs4781448	5.36815e-12	-1.84869	-1.19814	3.35016e-06	-1.81637	-1.31823	7.52074e-06	-1.87626	-1.29312
13440344	rs72771609	1.74419e-10	0.434153	-2.78242e-10	0.00132305	2.84408	-2.78242e-10	0.000372219	0.732443	-2.78242e-10
13440384	rs17262864	1.25002e-11	-1.85786	-0.343701	9.33581e-06	-1.86595	-0.243802	2.52814e-05	-1.83415	-0.122824
13440505	rs145170885	2.31481e-11	-1.5854	-2.78242e-10	1.85441e-05	-1.42346	-2.78242e-10	4.81922e-05	-1.31184	-2.78242e-10
13440537	rs60545264	1.69854e-11	-1.89496	-2.78242e-10	1.20874e-05	-1.85145	-2.78242e-10	2.7246e-05	-1.88213	-2.78242e-10
13440571	rs62029872	1.23897e-11	-1.84126	-0.369183	9.08722e-06	-1.86627	-0.270477	2.43884e-05	-1.84206	-0.150875
13440670	rs6498406	5.36336e-12	-1.86156	-1.18616	3.31858e-06	-1.83335	-1.31073	7.52547e-06	-1.88427	-1.28448
13441340	rs62029873	1.23897e-11	-1.84126	-0.369183	9.08722e-06	-1.86627	-0.270477	2.43884e-05	-1.84206	-0.150875
13441542	rs34942903	2.16966e-11	-1.65016	-2.78242e-10	1.30006e-05	-1.77862	-2.78242e-10	3.15054e-05	-1.73688	-2.78242e-10
13441841	rs2188739	6.69009e-12	-1.83192	-0.994764	3.96351e-06	-1.78807	-1.17841	8.91027e-06	-1.86265	-1.13719
13441954	rs2188738	5.34373e-12	-1.86615	-1.18524	3.29991e-06	-1.83957	-1.31015	7.51065e-06	-1.8869	-1.28382
13442261	rs190222854	1.70891e-11	-1.88887	-2.78242e-10	1.18674e-05	-1.86982	-2.78242e-10	2.6994e-05	-1.89143	-2.78242e-10
13442684	rs72771610	2.39389e-11	-1.5518	-2.78242e-10	3.11184e-05	-0.905814	-2.78242e-10	7.18244e-05	-0.912815	-2.78242e-10
13442893	rs17177820	1.21993e-11	-1.82583	-0.400103	8.71226e-06	-1.87602	-0.302863	2.32569e-05	-1.85548	-0.184954
13442975	rs2188737	5.43898e-12	-1.83934	-1.19438	3.29489e-06	-1.83535	-1.31589	7.52799e-06	-1.87799	-1.29042
13443059	rs12448427	5.20978e-12	-1.69739	-1.37939	3.16484e-06	-1.88833	-1.30318	7.93652e-06	-1.77463	-1.34093
13443144	rs75208756	1.69769e-11	-1.89545	-2.78242e-10	1.21256e-05	-1.84829	-2.78242e-10	2.72952e-05	-1.88033	-2.78242e-10
13443182	rs117734869	1.9975e-11	-1.73283	-2.78242e-10	1.41483e-05	-1.69402	-2.78242e-10	4.23913e-05	-1.4401	-2.78242e-10
13443645	rs11643544	2.29042e-11	-1.59599	-2.78242e-10	2.88418e-05	-0.981786	-2.78242e-10	6.65882e-05	-0.988513	-2.78242e-10
13443724	rs721304	6.56575e-12	-1.88533	-0.960118	3.65023e-06	-1.89605	-1.15278	8.93876e-06	-1.88737	-1.10927
13443783	rs78924092	1.54026e-10	-1.69481e-10	0.309812	0.000182931	-1.69481e-10	0.865496	0.000292481	-1.69481e-10	0.491359
13443847	rs77828433	1.68251e-10	0.398146	-2.78242e-10	4.48449e-05	-0.540403	-2.78242e-10	0.000141579	-0.234184	-2.78242e-10
13443920	rs11649372	2.40908e-11	-1.54548	-2.78242e-10	3.14532e-05	-0.895113	-2.78242e-10	7.25944e-05	-0.902152	-2.78242e-10
13444850	rs17263080	3.78252e-10	1.20825	-2.78242e-10	0.000159851	0.73063	-2.78242e-10	0.0012352	1.93195	-2.78242e-10
13444962	rs739590	1.16794e-11	-1.83268	-0.436811	8.41653e-06	-1.87207	-0.341343	2.24569e-05	-1.84996	-0.225479
13444998	rs739589	1.12337e-11	-1.8473	-0.461094	8.29203e-06	-1.8615	-0.366816	2.21757e-05	-1.83572	-0.252326
13445268	rs145185120	1.69634e-11	-1.89625	-2.78242e-10	1.22341e-05	-1.83939	-2.78242e-10	2.74403e-05	-1.87503	-2.78242e-10
13445648	rs7189733	5.98216e-12	-1.84627	-1.09226	3.53508e-06	-1.83268	-1.2482	8.13984e-06	-1.87627	-1.214
13445751	rs7194816	5.25367e-12	-1.88158	-1.1868	3.17449e-06	-1.87733	-1.31114	7.44312e-06	-1.8948	-1.28495
13445883	rs7199651	5.9649e-12	-1.8528	-1.08862	3.60225e-06	-1.81638	-1.24567	8.22157e-06	-1.86909	-1.21119
13446009	rs7199849	5.47673e-12	-1.88789	-1.13891	3.39011e-06	-1.8577	-1.26505	8.38921e-06	-1.80444	-1.25565
13446073	rs141904358	3.06834e-11	-1.69481e-10	-1.30359	2.2862e-05	-1.69481e-10	-1.21414	5.16606e-05	-1.69481e-10	-1.24235
13446390	rs11648943	2.32366e-11	-1.58158	-2.78242e-10	3.11938e-05	-0.903393	-2.78242e-10	7.94835e-05	-0.81149	-2.78242e-10
13446888	rs118181696	2.33502e-11	-1.5767	-2.78242e-10	2.98223e-05	-0.948356	-2.78242e-10	6.88434e-05	-0.955206	-2.78242e-10
13446904	rs151087160	2.36587e-11	-1.56358	-2.78242e-10	3.0501e-05	-0.925853	-2.78242e-10	7.04045e-05	-0.932783	-2.78242e-10
13446931	rs7199161	6.02291e-12	-1.82229	-1.10945	4.37833e-06	-1.89637	-0.970579	1.0886e-05	-1.87395	-0.925608
13447219	rs62029874	1.11896e-11	-1.83043	-0.481895	8.01678e-06	-1.87343	-0.388649	2.13243e-05	-1.85184	-0.275351
13447340	rs28798247	4.72598e-12	-1.89149	-1.28275	3.00441e-06	-1.88893	-1.3546	7.09187e-06	-1.89623	-1.33186
13449580	rs139734648	3.15274e-11	-1.69481e-10	-1.27645	1.99555e-05	-1.69481e-10	-1.35011	4.6108e-05	-1.69481e-10	-1.35605
13449754	rs12934312	8.16341e-11	1.00063	-1.3257	1.26626e-05	-0.592646	-1.21231	3.90101e-05	-0.309553	-1.21367
13449766	rs12934317	1.57348e-11	-0.677304	-1.29413	4.53675e-06	-1.66307	-1.16833	1.23986e-05	-1.4964	-1.17306
13450119	rs182324463	1.11473e-11	-1.84028	-0.475835	8.41952e-06	-1.83059	-0.382475	2.19474e-05	-1.82936	-0.26903
13450707	rs113166688	6.67738e-12	-1.49029	-1.3383	4.59645e-06	-1.46643	-1.3519	1.57098e-05	-1.10038	-1.33238
13450902	rs57700676	1.20861e-11	-1.82019	-0.415066	8.80858e-06	-1.84915	-0.318737	2.30361e-05	-1.84811	-0.201865
13450939	rs60977981	1.15632e-11	-1.85704	-0.422448	9.01647e-06	-1.83095	-0.313612	2.36156e-05	-1.8209	-0.204232
13451788	rs145489684	4.96598e-10	-1.69481e-10	1.48047	0.000482716	-1.69481e-10	1.83582	0.00123069	-1.69481e-10	1.92829
13451868	rs72771617	7.82615e-10	1.93533	-2.78242e-10	0.000399293	1.64608	-2.78242e-10	0.00407738	3.12617	-2.78242e-10
13451883	rs59293684	5.7799e-11	-0.670338	-2.78242e-10	2.30971e-05	-1.20391	-2.78242e-10	7.1351e-05	-0.919429	-2.78242e-10
13452336	rs74010962	5.22399e-12	-1.73326	-1.34079	3.52838e-06	-1.87909	-1.20369	8.35698e-06	-1.80028	-1.26366
13452572	rs75953228	1.74488e-11	-1.86804	-2.78242e-10	1.37615e-05	-1.72174	-2.78242e-10	2.98586e-05	-1.79057	-2.78242e-10
13452681	rs9745380	4.66967e-12	-1.89585	-1.29037	2.96331e-06	-1.88738	-1.36992	6.94509e-06	-1.89392	-1.35508
13453356	rs79961721	4.15926e-11	-0.999388	-2.78242e-10	1.45795e-05	-1.66399	-2.78242e-10	2.99375e-05	-1.78793	-2.78242e-10
13453438	rs756981	4.74572e-12	-1.89637	-1.2737	2.9959e-06	-1.88474	-1.36163	7.0238e-06	-1.89307	-1.34466
13453927	rs77970216	1.7621e-11	-1.85822	-2.78242e-10	1.4086e-05	-1.69843	-2.78242e-10	3.04101e-05	-1.77227	-2.78242e-10
13454138	rs62029878	1.48918e-11	-1.82019	-0.206315	1.09504e-05	-1.84915	-0.101083	2.91172e-05	-1.84811	0.0323997
13454962	rs62029879	1.47824e-11	-1.84806	-0.185814	1.15002e-05	-1.82155	-0.0796956	3.062e-05	-1.82025	0.0548602
13455860	rs2866327	5.09961e-12	-1.89483	-1.20331	3.14936e-06	-1.87498	-1.32143	7.34642e-06	-1.89601	-1.29682
13456644	rs4781450	8.23676e-12	-1.43866	-1.18005	4.02136e-06	-1.83243	-1.11956	1.09246e-05	-1.68506	-1.11096
13456925	rs148361024	1.87072e-11	-1.7984	-2.78242e-10	1.26676e-05	-1.80457	-2.78242e-10	2.90129e-05	-1.8193	-2.78242e-10
13456969	rs9933204	8.04789e-12	-1.82259	-0.819309	6.21376e-06	-1.88788	-0.628966	1.53374e-05	-1.892	-0.564741
13457145	rs8043808	8.02829e-12	-1.81454	-0.829795	6.15661e-06	-1.88501	-0.641074	1.51196e-05	-1.8937	-0.577349
13457223	rs8045880	8.10623e-12	-1.81036	-0.824314	6.20557e-06	-1.88342	-0.634743	1.5209e-05	-1.8944	-0.570757
13457439	rs1858993	8.2409e-12	-1.81454	-0.803657	6.34507e-06	-1.88501	-0.610921	1.56017e-05	-1.8937	-0.545958
13457674	rs1858992	1.08679e-11	-0.997194	-1.34431	6.54251e-06	-1.12174	-1.34355	1.58551e-05	-1.09588	-1.32767
13457714	rs1018891	5.23204e-12	-1.8913	-1.18121	3.22658e-06	-1.86459	-1.3076	7.46293e-06	-1.8962	-1.28089
13457732	rs28372154	1.76964e-11	-0.563197	-1.29075	5.22307e-06	-1.50372	-1.18681	1.5284e-05	-1.26648	-1.19375
13458449	rs16961800	1.88853e-11	-0.483966	-1.30496	5.39476e-06	-1.46019	-1.19799	1.59814e-05	-1.21167	-1.20395
13458597	rs16961803	1.4251e-11	-1.84169	-0.228797	1.07104e-05	-1.84785	-0.124545	2.86639e-05	-1.83915	0.00775067
13458761	rs7203476	1.81105e-11	-0.532118	-1.2987	5.30208e-06	-1.48677	-1.18875	1.55979e-05	-1.24507	-1.19484
13460425	rs7500393	5.28349e-12	-1.87595	-1.18677	3.23368e-06	-1.85887	-1.31112	7.45656e-06	-1.89302	-1.28492
13460498	rs7499377	9.01031e-12	-1.60418	-0.924758	6.55536e-06	-1.43384	-1.02949	1.86807e-05	-1.2991	-0.960452
13460573	rs7499665	5.27404e-12	-1.87774	-1.18677	3.2258e-06	-1.86132	-1.31112	7.45134e-06	-1.89372	-1.28492
13460598	rs4488432	5.1684e-12	-1.89483	-1.18991	3.17572e-06	-1.87498	-1.3131	7.41742e-06	-1.89601	-1.2872
13460620	rs141786954	3.28901e-11	-1.69481e-10	-1.23414	2.30594e-05	-1.69481e-10	-1.20554	5.23861e-05	-1.69481e-10	-1.2284
13461218	rs76034422	1.75061e-11	-0.80353	-1.06123	7.35275e-06	-1.20318	-1.14536	1.46096e-05	-1.55557	-0.94979
13461359	rs117107745	2.25787e-11	-1.6103	-2.78242e-10	2.81268e-05	-1.00689	-2.78242e-10	6.49435e-05	-1.01352	-2.78242e-10
13461630	rs8057829	7.48745e-10	1.89109	-2.78242e-10	0.000309559	1.39154	-2.78242e-10	0.00285571	2.77004	-2.78242e-10
13461760	rs2903303	5.25668e-12	-1.88565	-1.18216	3.26358e-06	-1.85259	-1.3082	7.47094e-06	-1.89444	-1.28158
13461880	rs2866471	5.1586e-12	-1.89529	-1.19135	3.14605e-06	-1.87681	-1.32065	7.38388e-06	-1.89572	-1.29202
13461921	rs16961811	1.69984e-11	-1.89419	-2.78242e-10	1.16815e-05	-1.8856	-2.78242e-10	2.68996e-05	-1.89493	-2.78242e-10
13462108	rs75383454	2.38831e-11	-1.55414	-2.78242e-10	3.09954e-05	-0.909773	-2.78242e-10	7.15416e-05	-0.916761	-2.78242e-10
13462167	rs117959664	2.39325e-11	-1.55207	-2.78242e-10	3.11042e-05	-0.906271	-2.78242e-10	7.17917e-05	-0.913272	-2.78242e-10
13462249	rs4781452	1.07575e-11	-1.42545	-0.926255	7.60667e-06	-1.28999	-1.02459	2.066e-05	-1.19758	-0.961261
13462265	rs79015234	3.84882e-11	-1.69481e-10	-1.07696	2.24817e-05	-1.69481e-10	-1.23091	5.29316e-05	-1.69481e-10	-1.21804
13462347	rs146000391	2.40375e-11	-1.5477	-2.78242e-10	3.13356e-05	-0.898858	-2.78242e-10	7.2324e-05	-0.905884	-2.78242e-10
13462671	rs9932946	5.13267e-12	-1.89126	-1.20043	3.18673e-06	-1.86497	-1.31965	7.35995e-06	-1.89623	-1.29476
13463143	rs117444386	1.16861e-10	0.0336733	-2.78242e-10	5.96544e-05	-0.255045	-2.78242e-10	0.000325904	0.599561	-2.78242e-10
13463339	rs116930144	1.69782e-11	-1.89538	-2.78242e-10	1.38098e-05	-1.71824	-2.78242e-10	3.69429e-05	-1.57767	-2.78242e-10
13463508	rs1557722	5.12037e-12	-1.88926	-1.20482	3.19309e-06	-1.86026	-1.32236	7.34035e-06	-1.89576	-1.29789
13464029	rs142088314	3.27766e-11	-1.69481e-10	-1.23759	2.09651e-05	-1.69481e-10	-1.30075	5.15557e-05	-1.69481e-10	-1.24438
13464115	rs8053751	2.80954e-11	-0.210781	-1.18092	1.48049e-05	-0.496021	-1.15263	4.35541e-05	-0.278217	-1.13482
13464158	rs2023769	5.06444e-12	-1.86789	-1.23717	3.16842e-06	-1.84875	-1.34163	7.22097e-06	-1.88957	-1.32048
13464233	rs2023768	5.84978e-12	-1.8634	-1.09751	3.33332e-06	-1.89469	-1.24495	8.3015e-06	-1.85028	-1.22032
13464430	rs112612688	2.00121e-11	-1.73097	-2.78242e-10	1.22305e-05	-1.83968	-2.78242e-10	3.45289e-05	-1.64524	-2.78242e-10
13464491	rs886218	5.06467e-12	-1.87589	-1.22913	3.14991e-06	-1.85928	-1.33696	7.2351e-06	-1.89314	-1.31495
13464557	rs138484375	4.82501e-11	-0.850912	-2.78242e-10	7.11049e-05	-0.0794563	-2.78242e-10	0.000180253	0.00731925	-2.78242e-10
13465024	rs1468172	4.88811e-12	-1.87768	-1.26282	3.08328e-06	-1.86171	-1.35591	7.06794e-06	-1.89383	-1.33764
13465302	rs57217889	1.66476e-11	-1.77826	-0.136786	1.05179e-05	-1.8709	-0.119627	2.8465e-05	-1.86642	0.0280521
13465419	rs142860349	1.72362e-11	-1.8803	-2.78242e-10	1.20952e-05	-1.8508	-2.78242e-10	2.80774e-05	-1.85208	-2.78242e-10
13465426	rs73511056	4.83437e-11	-0.848975	-2.78242e-10	2.00062e-05	-1.34757	-2.78242e-10	5.74038e-05	-1.13693	-2.78242e-10
13465938	rs117375372	4.76603e-11	-0.863211	-2.78242e-10	6.99605e-05	-0.0956821	-2.78242e-10	0.000177283	-0.00929044	-2.78242e-10
13466323	rs1468171	5.74683e-12	-1.84174	-1.13693	3.24235e-06	-1.89485	-1.27246	8.15562e-06	-1.83819	-1.25014
13466481	rs16961829	1.48831e-11	-1.78705	-0.240039	9.52045e-06	-1.86657	-0.223597	2.56207e-05	-1.86173	-0.0819043
13467079	rs78711479	6.80771e-12	-1.64807	-1.16119	5.40326e-06	-1.4369	-1.21971	1.77704e-05	-1.14571	-1.16379
13467226	rs117380597	4.74941e-11	-0.866705	-2.78242e-10	6.96385e-05	-0.100296	-2.78242e-10	0.000176448	-0.0140134	-2.78242e-10
13467320	rs2051741	4.86417e-12	-1.88819	-1.25722	3.10607e-06	-1.85737	-1.35288	7.08331e-06	-1.89534	-1.33396
13467438	rs7199376	1.71075e-11	-1.8878	-2.78242e-10	1.15564e-05	-1.89637	-2.78242e-10	2.79716e-05	-1.85585	-2.78242e-10
13467487	rs149199701	1.15504e-09	2.32458	-2.78242e-10	0.000169986	0.792101	-2.78242e-10	0.00113357	1.84609	-2.78242e-10
13467492	rs62029901	2.9657e-11	-0.347097	-0.990514	7.59349e-06	-1.20173	-1.11459	2.50966e-05	-0.914802	-1.04951
13467567	rs2051740	7.93638e-12	-1.33566	-1.32019	3.82658e-06	-1.65793	-1.34371	8.48408e-06	-1.72826	-1.32059
13467572	rs2051739	4.85062e-12	-1.89213	-1.25608	3.06944e-06	-1.86986	-1.35226	7.08287e-06	-1.89616	-1.3332
13467705	rs2051738	4.96124e-12	-1.74076	-1.3849	4.33997e-06	-1.48278	-1.39296	7.25335e-06	-1.81532	-1.39025
13467862	rs8045723	1.71138e-11	-1.88742	-2.78242e-10	1.15564e-05	-1.89637	-2.78242e-10	2.79941e-05	-1.85505	-2.78242e-10
13468890	rs61538414	1.03217e-11	-1.49145	-0.901615	7.65725e-06	-1.28383	-1.02413	2.29829e-05	-1.11299	-0.939296
13469465	rs77225405	4.69721e-11	0.45387	-1.33163	1.06652e-05	-0.737146	-1.23948	3.37146e-05	-0.423495	-1.24561
13469800	rs8057366	6.18699e-12	-1.86275	-1.04212	3.46371e-06	-1.89625	-1.20502	8.61541e-06	-1.85609	-1.1774
13469804	rs72771624	5.65895e-11	0.640139	-1.33163	1.11406e-05	-0.693532	-1.23948	3.75493e-05	-0.315773	-1.24561
13469832	rs9940052	1.76656e-11	-1.85569	-2.78242e-10	1.16935e-05	-1.88458	-2.78242e-10	2.95772e-05	-1.80004	-2.78242e-10
13469947	rs8058849	6.21706e-12	-1.86619	-1.03382	3.48591e-06	-1.89595	-1.19893	8.639e-06	-1.85987	-1.17089
13469972	rs8059520	3.80713e-11	-1.08785	-2.78242e-10	1.64231e-05	-1.54493	-2.78242e-10	4.57399e-05	-1.36407	-2.78242e-10
13470009	rs9922111	1.70962e-11	-1.88845	-2.78242e-10	1.15566e-05	-1.89636	-2.78242e-10	2.79312e-05	-1.8573	-2.78242e-10
13470100	rs8059188	3.61867e-11	-1.13862	-2.78242e-10	1.58869e-05	-1.57812	-2.78242e-10	4.39008e-05	-1.40511	-2.78242e-10
13470467	rs73511065	4.1226e-11	-1.00824	-2.78242e-10	1.73191e-05	-1.4918	-2.78242e-10	4.88092e-05	-1.29912	-2.78242e-10
13470661	rs59230991	8.98008e-12	-1.63555	-0.896754	6.45868e-06	-1.46469	-1.0135	1.88491e-05	-1.31959	-0.930983
13470946	rs79697201	8.93603e-11	-0.234634	-2.78242e-10	6.13854e-05	-0.22644	-2.78242e-10	0.000289514	0.481164	-2.78242e-10
13471751	rs6498408	8.61449e-12	-1.89201	-0.681851	4.65197e-06	-1.88198	-0.924347	1.13135e-05	-1.87974	-0.881312
13471817	rs7191416	5.45577e-12	-1.87971	-1.15092	3.35892e-06	-1.84403	-1.28797	7.65307e-06	-1.89338	-1.25856
13473214	rs3803619	6.42777e-12	-1.86693	-0.999748	3.57501e-06	-1.89597	-1.17367	8.87327e-06	-1.86008	-1.14392
13473534	rs6498409	2.09584e-11	-1.68477	-2.78242e-10	1.16589e-05	-1.88754	-2.78242e-10	3.14802e-05	-1.73768	-2.78242e-10
13474629	rs2106678	6.75909e-12	-1.89604	-0.920384	3.8545e-06	-1.88092	-1.11345	9.15319e-06	-1.89295	-1.07999
13474668	rs2158017	5.50362e-12	-1.78377	-1.23813	3.64114e-06	-1.79128	-1.26004	1.06283e-05	-1.59895	-1.22457
13474680	rs143724453	3.25827e-11	-1.24353	-2.78242e-10	1.48631e-05	-1.64473	-2.78242e-10	4.03754e-05	-1.48882	-2.78242e-10
13475024	rs58128343	3.43651e-11	-1.69481e-10	-1.19027	2.22256e-05	-1.69481e-10	-1.24237	5.51585e-05	-1.69481e-10	-1.17683
13475051	rs4781453	9.97752e-12	-1.62336	-0.803613	7.389e-06	-1.41318	-0.930439	2.11644e-05	-1.28571	-0.849013
13475372	rs77393000	5.2029e-11	-0.775509	-2.78242e-10	1.79853e-05	-1.45406	-2.78242e-10	4.85015e-05	-1.30545	-2.78242e-10
13475454	rs142912877	4.72614e-11	-0.871617	-2.78242e-10	6.9188e-05	-0.106785	-2.78242e-10	0.00017528	-0.020657	-2.78242e-10
13475577	rs117836361	5.8612e-11	-0.656371	-2.78242e-10	2.21718e-05	-1.24479	-2.78242e-10	6.54797e-05	-1.0053	-2.78242e-10
13476360	rs9796850	9.93668e-12	-1.60223	-0.82885	7.26947e-06	-1.38519	-0.974736	2.10969e-05	-1.25429	-0.883626
13476656	rs7195951	4.93131e-12	-1.874	-1.2577	3.26997e-06	-1.88213	-1.2767	9.05119e-06	-1.75194	-1.23221
13477184	rs58550301	4.39612e-11	-0.944002	-2.78242e-10	1.86879e-05	-1.41573	-2.78242e-10	5.29596e-05	-1.21751	-2.78242e-10
13477608	rs60186078	4.52881e-11	-0.914266	-2.78242e-10	1.90882e-05	-1.39454	-2.78242e-10	5.43079e-05	-1.19237	-2.78242e-10
13477633	rs113290694	5.2839e-11	-0.760061	-2.78242e-10	1.97462e-05	-1.36065	-2.78242e-10	5.94877e-05	-1.10127	-2.78242e-10
13477763	rs12446115	1.49807e-11	-1.83069	-0.189856	1.03037e-05	-1.83537	-0.175737	2.74024e-05	-1.82852	-0.047887
13477801	rs34533306	2.23437e-11	-0.331798	-1.28897	1.12062e-05	-0.628227	-1.29891	2.64063e-05	-0.639438	-1.274
13478048	rs117339965	1.70267e-11	-1.89253	-2.78242e-10	1.21852e-05	-1.84339	-2.78242e-10	2.77503e-05	-1.86379	-2.78242e-10
13478084	rs58896030	1.71061e-11	-1.88787	-2.78242e-10	1.196e-05	-1.86204	-2.78242e-10	2.68681e-05	-1.8961	-2.78242e-10
13478331	rs12325165	6.67545e-12	-1.79668	-1.03219	3.94502e-06	-1.7655	-1.20566	8.76627e-06	-1.84911	-1.16701
13478441	rs13337653	9.26218e-12	-1.86639	-0.634978	5.37556e-06	-1.7756	-0.88615	1.17052e-05	-1.88557	-0.841435
13478745	rs11647766	4.57416e-11	-0.904301	-2.78242e-10	6.62576e-05	-0.150062	-2.78242e-10	0.000167682	-0.0649697	-2.78242e-10
13479077	rs58374387	1.0657e-11	-1.58549	-0.775604	7.91234e-06	-1.37317	-0.902017	2.29644e-05	-1.25641	-0.796684
13479096	rs57943959	1.55212e-11	-1.82949	-0.155611	1.11819e-05	-1.84128	-0.0880347	3.01201e-05	-1.84016	0.0583121
13479804	rs8045427	7.50834e-12	-1.88998	-0.821314	4.30982e-06	-1.84657	-1.03615	9.91275e-06	-1.89474	-0.998473
13480136	rs62028634	9.87884e-12	-1.59682	-0.840096	7.35286e-06	-1.38791	-0.960616	2.09911e-05	-1.27272	-0.870223
13480283	rs115461529	1.70573e-11	-1.89073	-2.78242e-10	1.1888e-05	-1.86808	-2.78242e-10	2.68911e-05	-1.89524	-2.78242e-10
13480322	rs13335881	7.76596e-12	-1.89596	-0.781597	4.4369e-06	-1.84903	-1.00463	1.02298e-05	-1.89637	-0.965361
13480443	rs8044617	6.59839e-12	-1.82677	-1.01372	4.00338e-06	-1.7642	-1.19227	8.79542e-06	-1.86047	-1.15234
13480665	rs80093504	1.70573e-11	-1.89073	-2.78242e-10	1.1888e-05	-1.86808	-2.78242e-10	2.68911e-05	-1.89524	-2.78242e-10
13481328	rs72771631	3.29331e-11	-1.23283	-2.78242e-10	1.34132e-05	-1.74737	-2.78242e-10	3.78264e-05	-1.55403	-2.78242e-10
13481469	rs150352741	4.35122e-11	-1.69481e-10	-0.954269	3.08973e-05	-1.69481e-10	-0.912944	6.93377e-05	-1.69481e-10	-0.948052
13481531	rs145043028	3.98201e-11	-1.04294	-2.78242e-10	1.76026e-05	-1.47557	-2.78242e-10	5.13478e-05	-1.24842	-2.78242e-10
13481597	rs7192008	7.80442e-12	-1.89637	-0.776253	4.41349e-06	-1.85858	-1.00036	1.02824e-05	-1.89571	-0.960889
13481627	rs143009505	3.58681e-11	-1.14746	-2.78242e-10	1.59176e-05	-1.57619	-2.78242e-10	4.57148e-05	-1.36462	-2.78242e-10
13481635	rs4781454	6.71422e-12	-1.81998	-1.0031	4.07623e-06	-1.75392	-1.18452	8.9187e-06	-1.85503	-1.14386
13481915	rs4781455	6.81516e-12	-1.81982	-0.988339	4.11744e-06	-1.7547	-1.17369	9.02114e-06	-1.85544	-1.13203
13482218	rs145394919	6.87644e-11	-0.496624	-2.78242e-10	2.52271e-05	-1.11569	-2.78242e-10	8.0377e-05	-0.800312	-2.78242e-10
13482373	rs115286239	3.60895e-11	-1.14131	-2.78242e-10	1.59818e-05	-1.57216	-2.78242e-10	4.59526e-05	-1.35943	-2.78242e-10
13482375	rs114334819	3.60895e-11	-1.14131	-2.78242e-10	1.59818e-05	-1.57216	-2.78242e-10	4.59526e-05	-1.35943	-2.78242e-10
13482377	rs7199275	1.70728e-11	-1.88982	-2.78242e-10	1.19117e-05	-1.86609	-2.78242e-10	2.68815e-05	-1.8956	-2.78242e-10
13482394	rs141498822	9.87378e-11	-1.69481e-10	-0.134843	7.14822e-05	-1.69481e-10	-0.0741646	0.000175529	-1.69481e-10	-0.0192376
13482707	rs4274420	1.52973e-09	2.60554	-2.78242e-10	0.000634148	2.10867	-2.78242e-10	0.00618677	3.54313	-2.78242e-10
13482900	rs72771636	3.53226e-11	0.194829	-1.35762	9.10454e-06	-0.848482	-1.28636	2.40178e-05	-0.699804	-1.30844
13483034	rs28470598	1.70573e-11	-1.89073	-2.78242e-10	1.1888e-05	-1.86808	-2.78242e-10	2.68911e-05	-1.89524	-2.78242e-10
13483125	rs2078954	6.89464e-12	-1.79543	-1.00113	4.35333e-06	-1.68959	-1.18308	9.34902e-06	-1.80948	-1.14229
13483132	rs7204032	1.40497e-11	-1.84959	-0.235115	1.09363e-05	-1.78304	-0.16848	2.93618e-05	-1.76663	-0.0407187
13483309	rs9931795	1.70889e-11	-1.88888	-2.78242e-10	1.19355e-05	-1.8641	-2.78242e-10	2.6874e-05	-1.89588	-2.78242e-10
13483480	rs2007923	6.96739e-12	-1.79131	-0.994764	4.39955e-06	-1.6837	-1.17841	9.43292e-06	-1.80565	-1.13719
13483836	rs1557721	7.76654e-12	-1.89589	-0.781597	4.42997e-06	-1.8506	-1.00463	1.02302e-05	-1.89634	-0.965361
13484138	rs114730118	3.55345e-11	-1.15681	-2.78242e-10	1.58208e-05	-1.58229	-2.78242e-10	4.53566e-05	-1.37249	-2.78242e-10
13484323	rs1158860	7.85372e-12	-1.8959	-0.770424	4.48044e-06	-1.84818	-0.995708	1.03266e-05	-1.89631	-0.956007
13484822	rs6498410	6.70152e-12	-1.80505	-1.01993	4.12853e-06	-1.72891	-1.19678	8.96094e-06	-1.83688	-1.15728
13484959	rs4781456	1.60809e-11	-0.602599	-1.34708	9.00046e-06	-0.799066	-1.34727	2.08991e-05	-0.820372	-1.32696
13485008	rs4781457	6.60993e-12	-1.81265	-1.02609	4.06782e-06	-1.73926	-1.20125	8.86295e-06	-1.84299	-1.16217
13485252	rs72771642	5.68404e-11	0.676395	-1.36346	1.25636e-05	-0.500309	-1.3125	3.45063e-05	-0.329459	-1.31644
13485358	rs72771643	6.10847e-11	0.748409	-1.36346	1.32498e-05	-0.44713	-1.3125	3.6505e-05	-0.27315	-1.31644
13485410	rs117932777	7.94428e-11	-0.352273	-2.78242e-10	2.94677e-05	-0.960318	-2.78242e-10	9.49642e-05	-0.63354	-2.78242e-10
13485470	rs78462954	4.43633e-11	-0.934897	-2.78242e-10	6.36169e-05	-0.190734	-2.78242e-10	0.000160841	-0.106626	-2.78242e-10
13485821	rs74987413	4.00153e-11	-1.03805	-2.78242e-10	1.71201e-05	-1.50336	-2.78242e-10	5.01594e-05	-1.27183	-2.78242e-10
13486409	rs79407150	2.83117e-11	-1.69481e-10	-1.38403	1.91382e-05	-1.69481e-10	-1.39193	4.49489e-05	-1.69481e-10	-1.38151
13486828	rs75989022	1.83965e-11	-1.81515	-2.78242e-10	1.28174e-05	-1.79281	-2.78242e-10	3.78381e-05	-1.55372	-2.78242e-10
13486838	rs7206397	3.27698e-11	-1.2378	-2.78242e-10	1.50196e-05	-1.63425	-2.78242e-10	4.23833e-05	-1.44028	-2.78242e-10
13487028	rs7206809	3.31592e-11	-1.22599	-2.78242e-10	1.51323e-05	-1.62678	-2.78242e-10	4.28024e-05	-1.43045	-2.78242e-10
13487063	rs9888775	1.70573e-11	-1.89073	-2.78242e-10	1.1888e-05	-1.86808	-2.78242e-10	2.68911e-05	-1.89524	-2.78242e-10
13487310	rs72771644	7.39813e-11	0.929899	-1.3534	1.39779e-05	-0.411117	-1.29502	4.11254e-05	-0.171348	-1.29907
13487414	rs118063823	5.09232e-11	-0.796992	-2.78242e-10	1.77449e-05	-1.46751	-2.78242e-10	4.77521e-05	-1.32102	-2.78242e-10
13487562	rs72771646	3.73038e-11	0.240109	-1.34833	8.65855e-06	-0.897913	-1.28715	2.44338e-05	-0.69971	-1.29136
13487752	rs11640680	2.88598e-11	-0.230958	-1.1339	9.3093e-06	-0.930193	-1.18241	3.0929e-05	-0.617834	-1.13751
13488445	rs11647608	4.01708e-11	-1.03417	-2.78242e-10	5.56877e-05	-0.323853	-2.78242e-10	0.000140329	-0.243054	-2.78242e-10
13488546	rs9889131	1.70335e-11	-1.89213	-2.78242e-10	1.18495e-05	-1.87133	-2.78242e-10	2.69118e-05	-1.89448	-2.78242e-10
13488864	rs9889009	1.70037e-11	-1.89388	-2.78242e-10	1.17953e-05	-1.87591	-2.78242e-10	2.69536e-05	-1.89292	-2.78242e-10
13489119	rs4781458	9.67573e-11	1.15038	-1.30549	5.01496e-05	0.885434	-1.31404	0.000162489	1.19229	-1.28872
13489166	rs116482334	1.70199e-11	-1.89293	-2.78242e-10	1.15701e-05	-1.89519	-2.78242e-10	2.7624e-05	-1.86835	-2.78242e-10
13489223	rs1989863	3.72439e-11	0.223258	-1.33308	2.39051e-05	0.171755	-1.34127	7.32026e-05	0.424355	-1.31817
13489231	rs75672542	3.11527e-11	-1.28841	-2.78242e-10	1.45531e-05	-1.66581	-2.78242e-10	4.06424e-05	-1.48223	-2.78242e-10
13489294	rs75116029	1.743e-11	-1.86912	-2.78242e-10	1.20688e-05	-1.85299	-2.78242e-10	3.20528e-05	-1.71966	-2.78242e-10
13489399	rs11862742	4.79998e-10	1.9444	-0.497932	7.67341e-05	0.416815	-0.420082	0.000514063	1.36906	-0.31375
13489570	rs62028651	2.50521e-11	-1.50635	-2.78242e-10	1.2702e-05	-1.80185	-2.78242e-10	2.7406e-05	-1.87628	-2.78242e-10
13489688	rs75694415	3.08093e-11	-1.29949	-2.78242e-10	1.44544e-05	-1.67262	-2.78242e-10	4.02726e-05	-1.49137	-2.78242e-10
13490101	rs117672830	2.35082e-11	-1.56996	-2.78242e-10	1.59465e-05	-1.57438	-2.78242e-10	3.96928e-05	-1.50587	-2.78242e-10
13490146	rs11646506	3.72734e-11	-1.10903	-2.78242e-10	5.0303e-05	-0.425548	-2.78242e-10	0.000126427	-0.347371	-2.78242e-10
13490358	rs8044317	2.27753e-11	-1.60163	-2.78242e-10	1.22574e-05	-1.83748	-2.78242e-10	3.4381e-05	-1.64954	-2.78242e-10
13490380	rs734826	6.47283e-12	-1.4797	-1.37999	2.96958e-06	-1.86348	-1.39171	7.22314e-06	-1.8174	-1.39235
13490416	rs116082101	3.74856e-11	-1.10335	-2.78242e-10	1.63869e-05	-1.54713	-2.78242e-10	4.74507e-05	-1.32735	-2.78242e-10
13490417	rs16961865	2.55365e-11	-1.4872	-2.78242e-10	1.29676e-05	-1.78116	-2.78242e-10	3.8207e-05	-1.54402	-2.78242e-10
13490857	rs8049989	6.13095e-12	-1.80318	-1.11078	3.32483e-06	-1.88952	-1.25267	8.21751e-06	-1.85301	-1.22777
13490973	rs72771649	1.62402e-11	-0.551742	-1.38808	4.5815e-06	-1.44795	-1.37364	1.15462e-05	-1.36255	-1.37813
13491365	rs72771650	1.78999e-10	0.460068	-2.78242e-10	0.000114075	0.39324	-2.78242e-10	0.000508118	1.04367	-2.78242e-10
13491422	rs111479552	1.84243e-10	0.488946	-2.78242e-10	0.000117717	0.42467	-2.78242e-10	0.000517265	1.06152	-2.78242e-10
13491557	rs112613842	1.73718e-10	0.430122	-2.78242e-10	0.000111081	0.366649	-2.78242e-10	0.000484447	0.995969	-2.78242e-10
13491604	rs9925642	1.75835e-11	-1.16111	-0.699238	1.04951e-05	-1.30466	-0.688046	2.73369e-05	-1.24658	-0.632222
13491760	rs61126653	1.57649e-10	0.33306	-2.78242e-10	0.000100942	0.270935	-2.78242e-10	0.000434705	0.887627	-2.78242e-10
13491798	rs147939339	1.7081e-11	-1.88934	-2.78242e-10	1.15631e-05	-1.8958	-2.78242e-10	2.84608e-05	-1.83851	-2.78242e-10
13492184	rs12448497	1.70067e-11	-1.18084	-0.712869	1.07153e-05	-1.30019	-0.671748	2.98923e-05	-1.19112	-0.598316
13492466	rs117387879	3.07155e-11	-1.69481e-10	-1.30254	2.04154e-05	-1.69481e-10	-1.32732	5.18373e-05	-1.69481e-10	-1.23893
13492525	rs2866472	1.66366e-10	0.386878	-2.78242e-10	0.00010652	0.324722	-2.78242e-10	0.000458048	0.939933	-2.78242e-10
13492632	rs60833838	1.78824e-10	0.45909	-2.78242e-10	0.000116375	0.413203	-2.78242e-10	0.000533752	1.09289	-2.78242e-10
13492665	rs34878597	5.41538e-11	-0.735482	-2.78242e-10	3.42912e-05	-0.808724	-2.78242e-10	0.000137536	-0.263155	-2.78242e-10
13492809	rs76905558	2.51675e-11	-1.50176	-2.78242e-10	1.56249e-05	-1.59474	-2.78242e-10	3.61078e-05	-1.60053	-2.78242e-10
13492822	rs76276570	1.12322e-10	-0.00593796	-2.78242e-10	2.64624e-05	-1.06789	-2.78242e-10	6.79768e-05	-0.967874	-2.78242e-10
13492942	rs7202105	1.77603e-11	-1.11416	-0.736187	1.10397e-05	-1.24635	-0.695766	3.05758e-05	-1.14329	-0.623537
13493090	rs149659802	2.92261e-11	-1.69481e-10	-1.35225	1.99747e-05	-1.69481e-10	-1.34914	4.54978e-05	-1.69481e-10	-1.36938
13493250	rs7204754	3.20985e-10	1.04408	-2.78242e-10	0.000252558	1.18803	-2.78242e-10	0.00163792	2.21414	-2.78242e-10
13493513	rs9930694	5.41069e-11	0.373538	-1.10989	7.41884e-06	-1.20528	-1.13431	3.35494e-05	-0.749706	-0.924314
13494120	rs4781459	6.12852e-12	-1.83264	-1.08171	7.66494e-06	-1.06859	-1.23837	2.33383e-05	-1.05966	-0.977285
13494128	rs57174503	8.22308e-12	-1.23358	-1.38678	2.93323e-06	-1.89147	-1.37603	7.53098e-06	-1.79016	-1.37785
13494176	rs4781460	9.70509e-12	-1.2337	-1.22096	6.90778e-06	-1.11616	-1.29481	5.39877e-05	-0.0566739	-1.14161
13494341	rs4781461	9.03096e-12	-1.31335	-1.2133	6.57193e-06	-1.16413	-1.29667	5.55965e-05	-0.0955256	-1.07339
13494541	rs11641181	7.71024e-11	1.0074	-1.38958	1.07973e-05	-0.593479	-1.37084	3.35099e-05	-0.29464	-1.38056
13494552	rs4781462	3.03344e-11	-1.8377	0.522674	3.89817e-05	-1.08958	0.409061	0.000115015	-1.38212	0.940144
13495204	rs4781463	1.15322e-11	-1.33077	-0.951403	8.74225e-06	-1.05124	-1.1242	9.20349e-05	0.129802	-0.794675
13495244	rs4781464	3.38792e-11	-1.80985	0.605338	4.34799e-05	-1.00472	0.433405	0.000126246	-1.3066	0.957792
13495484	rs4781465	1.61873e-11	-1.87503	-0.0680565	1.38395e-05	-1.7299	0.0138193	3.94564e-05	-1.6185	0.106654
13495489	rs4781466	1.61653e-11	-1.87639	-0.0680565	1.37864e-05	-1.73375	0.0138193	3.92606e-05	-1.62347	0.106654
13495689	rs78715188	3.94581e-11	-1.69481e-10	-1.05207	2.71675e-05	-1.69481e-10	-1.04159	5.55862e-05	-1.69481e-10	-1.16911
13495864	rs72771656	1.97968e-10	0.560797	-2.78242e-10	0.00016797	0.780173	-2.78242e-10	0.00145879	2.09832	-2.78242e-10
13496133	rs185232109	1.75042e-11	-1.86487	-2.78242e-10	1.19118e-05	-1.86608	-2.78242e-10	2.81759e-05	-1.84857	-2.78242e-10
13496586	rs74445379	1.65892e-11	-1.87985	-0.0387141	1.36566e-05	-1.74392	0.0145245	3.89182e-05	-1.63669	0.111116
13496909	rs9922017	7.61815e-12	-1.6405	-1.05628	1.40894e-05	-0.543791	-1.1544	1.95654e-05	-1.2465	-0.966778
13497535	rs118132823	3.23941e-11	-1.69481e-10	-1.24933	2.48248e-05	-1.69481e-10	-1.13177	5.51736e-05	-1.69481e-10	-1.17656
13498042	rs17179132	1.86433e-11	-1.80182	-2.78242e-10	1.19201e-05	-1.86539	-2.78242e-10	2.78594e-05	-1.85987	-2.78242e-10
13499456	rs8044236	7.05439e-12	-1.40811	-1.36555	5.03208e-06	-1.42797	-1.29981	2.12752e-05	-0.751672	-1.37783
13499662	rs11641902	8.15556e-12	-1.55232	-1.07629	1.34943e-05	-0.566015	-1.17533	1.78392e-05	-1.31399	-0.991649
13501035	rs117797675	3.35405e-11	-1.69481e-10	-1.21456	2.22485e-05	-1.69481e-10	-1.24134	5.2479e-05	-1.69481e-10	-1.22663
13501396	rs72771657	2.08818e-11	-1.68843	-2.78242e-10	1.16711e-05	-1.8865	-2.78242e-10	2.91525e-05	-1.8145	-2.78242e-10
13502125	rs78436986	5.0808e-11	-1.69481e-10	-0.799257	3.50985e-05	-1.69481e-10	-0.785456	6.86807e-05	-1.69481e-10	-0.957572
13502598	rs150350410	3.73404e-11	-1.69481e-10	-1.10723	2.54864e-05	-1.69481e-10	-1.10547	5.98543e-05	-1.69481e-10	-1.09513
13502876	rs4781467	2.12352e-11	-1.82649	0.154845	3.07896e-05	-0.938559	0.0221221	8.53599e-05	-1.27494	0.534776
13503102	rs111660763	2.65002e-11	-1.45016	-2.78242e-10	1.53129e-05	-1.61492	-2.78242e-10	3.65476e-05	-1.58842	-2.78242e-10
13503795	rs7193022	1.86238e-11	-1.81253	0.0096623	2.93032e-05	-0.864298	-0.101618	7.96062e-05	-1.194	0.384055
13504208	rs4781468	6.7475e-12	-1.61776	-1.20038	1.21424e-05	-0.591753	-1.25516	1.63157e-05	-1.2994	-1.09551
13504744	rs114561664	1.70003e-11	-1.89408	-2.78242e-10	1.17447e-05	-1.88021	-2.78242e-10	2.75301e-05	-1.87176	-2.78242e-10
13506307	rs56153775	6.56859e-11	-1.31113	0.768709	5.44526e-05	-1.09049	0.744209	6.93181e-05	-1.72523	0.776898
13506726	rs12444207	2.01907e-11	-1.72209	-2.78242e-10	2.07197e-05	-1.31253	-2.78242e-10	5.46388e-05	-1.1863	-2.78242e-10
13507028	rs191713673	4.2781e-11	-1.69481e-10	-0.971216	3.53635e-05	-1.69481e-10	-0.777932	7.32976e-05	-1.69481e-10	-0.892513
13507088	rs72771661	2.59541e-11	-1.47098	-2.78242e-10	3.9629e-05	-0.664051	-2.78242e-10	3.26248e-05	-1.70197	-2.78242e-10
13507760	rs11075193	4.31715e-11	-0.0961888	-0.865942	1.41861e-05	-0.943201	-0.748148	4.9537e-05	-0.458365	-0.825956
13508317	rs145475208	3.19304e-11	-1.26375	-2.78242e-10	1.62609e-05	-1.55485	-2.78242e-10	5.36556e-05	-1.20445	-2.78242e-10
13508434	rs147613255	1.72632e-11	-1.87873	-2.78242e-10	1.47975e-05	-1.64916	-2.78242e-10	5.26888e-05	-1.22264	-2.78242e-10
13508467	rs145967921	1.71975e-11	-1.88254	-2.78242e-10	1.2013e-05	-1.85762	-2.78242e-10	2.70656e-05	-1.88878	-2.78242e-10
13509129	rs8050603	1.4122e-11	-1.17451	-0.905073	8.18136e-06	-1.15333	-1.08843	6.10627e-05	-0.317051	-0.758088
13509199	rs8051964	1.62048e-11	-0.984147	-0.957855	9.60867e-06	-0.951123	-1.12982	7.94918e-05	0.00711776	-0.818504
13509331	rs8052750	1.73979e-11	-0.971414	-0.899549	1.01898e-05	-0.938162	-1.08406	8.65517e-05	0.0254915	-0.75179
13509385	rs8052894	1.50653e-11	-1.01838	-0.996537	8.69754e-06	-1.02086	-1.15972	7.07535e-05	-0.0647601	-0.863078
13509644	rs9937131	1.38554e-11	-1.23126	-0.867372	9.68756e-06	-1.0185	-1.05427	0.00010308	0.147148	-0.698678
13509726	rs9926098	1.12083e-11	-1.37424	-0.936416	8.35381e-06	-1.1074	-1.11349	8.37494e-05	0.0230881	-0.782299
13510493	rs12597730	1.10566e-11	-1.42189	-0.9024	8.36774e-06	-1.13291	-1.08631	8.20677e-05	-0.0244561	-0.75504
13510511	rs12597734	1.09436e-11	-1.43215	-0.9024	8.25934e-06	-1.14595	-1.08631	8.04066e-05	-0.0449046	-0.75504
13510821	rs9921892	1.15175e-11	-1.50131	-0.782131	8.30695e-06	-1.24077	-0.985749	7.72586e-05	-0.226655	-0.613227
13511022	rs79904691	1.69939e-11	-1.89446	-2.78242e-10	1.43043e-05	-1.68305	-2.78242e-10	3.11544e-05	-1.74808	-2.78242e-10
13511052	rs78865075	1.8226e-11	-1.89255	0.0680851	1.60194e-05	-1.71134	0.14153	5.01173e-05	-1.50599	0.233319
13511369	rs12598351	6.89617e-12	-1.58712	-1.20923	1.14038e-05	-0.650221	-1.25945	1.46352e-05	-1.40496	-1.09865
13511372	rs12596589	6.89617e-12	-1.58712	-1.20923	1.14038e-05	-0.650221	-1.25945	1.46352e-05	-1.40496	-1.09865
13511785	rs1468173	1.20107e-11	-1.38468	-0.85683	8.84961e-06	-1.11744	-1.0458	9.24832e-05	0.0265578	-0.686571
13512274	rs117541072	1.82357e-11	-1.82393	-2.78242e-10	1.3048e-05	-1.77498	-2.78242e-10	2.69725e-05	-1.89222	-2.78242e-10
13512311	rs8049029	1.19551e-11	-1.38468	-0.861475	8.8166e-06	-1.11744	-1.04953	9.19913e-05	0.0265578	-0.691904
13512496	rs80041025	6.21825e-12	-1.69121	-1.20861	9.21598e-06	-0.865647	-1.25703	1.29956e-05	-1.52269	-1.09974
13512974	rs4340321	2.86753e-11	-1.37127	-2.78242e-10	2.99566e-05	-0.943863	-2.78242e-10	4.65251e-05	-1.34705	-2.78242e-10
13513064	rs2866474	1.23972e-11	-1.23302	-0.976817	7.30064e-06	-1.21112	-1.14453	5.25814e-05	-0.384358	-0.840321
13513346	rs2866475	1.01806e-11	-1.45907	-0.947761	7.43808e-06	-1.21504	-1.12196	6.79848e-05	-0.160841	-0.806915
13513518	rs4780519	9.85088e-12	-1.49623	-0.943515	7.11449e-06	-1.26284	-1.11864	6.33112e-05	-0.236932	-0.802046
13513784	rs11649219	9.77504e-12	-1.4867	-0.960773	7.10401e-06	-1.25086	-1.13209	6.32819e-05	-0.217584	-0.821857
13513895	rs11645327	9.85285e-12	-1.4867	-0.952845	7.14798e-06	-1.25086	-1.12592	6.38609e-05	-0.217584	-0.81275
13514033	rs71390339	6.00253e-11	0.100969	-0.733514	1.73547e-05	-0.864743	-0.625006	5.99211e-05	-0.394199	-0.699812
13514305	rs2903304	1.01382e-11	-1.50974	-0.901264	7.43767e-06	-1.25164	-1.08542	6.59747e-05	-0.244024	-0.753745
13514772	rs7204469	1.26944e-11	-1.22954	-0.95661	7.50172e-06	-1.19963	-1.12886	5.65041e-05	-0.335654	-0.817073
13514838	rs7191159	1.28331e-11	-1.21867	-0.95661	7.58555e-06	-1.18851	-1.12886	5.74505e-05	-0.319043	-0.817073
13514848	rs7191163	1.2257e-11	-1.27679	-0.94442	7.21613e-06	-1.24794	-1.11935	5.32797e-05	-0.408402	-0.803083
13514930	rs4781469	1.26971e-11	-1.24152	-0.94442	7.4812e-06	-1.21187	-1.11935	5.62581e-05	-0.354007	-0.803083
13515131	rs4781470	1.26491e-11	-1.25339	-0.93634	7.43783e-06	-1.224	-1.11303	5.5755e-05	-0.372249	-0.793825
13515170	rs11075194	1.09804e-11	-1.53474	-0.796462	5.85352e-06	-1.89524	-0.681326	1.70958e-05	-1.66418	-0.684027
13515399	rs12447729	1.25953e-11	-1.25339	-0.940602	7.41306e-06	-1.224	-1.11637	5.54834e-05	-0.372249	-0.798707
13515471	rs12447179	1.288e-11	-1.27679	-0.894845	7.46492e-06	-1.24794	-1.08545	5.63882e-05	-0.408402	-0.746379
13515907	rs2866476	9.31424e-12	-1.34383	-1.15193	5.91661e-06	-1.29138	-1.27446	4.2505e-05	-0.400555	-1.03686
13515921	rs2866477	1.07063e-11	-1.25531	-1.10117	6.65397e-06	-1.20444	-1.24395	5.00336e-05	-0.284844	-0.989502
13516003	rs2866478	1.62646e-11	-1.22065	-0.717671	1.09279e-05	-1.16846	-0.783839	9.96825e-05	-0.230163	-0.354888
13516074	rs2903305	1.21239e-11	-1.24465	-0.987477	7.42252e-06	-1.19338	-1.14572	5.88105e-05	-0.267973	-0.844746
13516317	rs2018463	1.38481e-11	-1.23425	-0.864911	8.15332e-06	-1.19085	-1.05433	6.6722e-05	-0.280472	-0.706033
13516430	rs111492569	1.94694e-10	0.544121	-2.78242e-10	7.31808e-05	-0.0506804	-2.78242e-10	0.000216661	0.191293	-2.78242e-10
13516605	rs973463	1.35692e-11	-1.24865	-0.870863	7.68282e-06	-1.24553	-1.0591	6.03239e-05	-0.374489	-0.712822
13516748	rs13332161	6.76119e-12	-1.55605	-1.26006	9.96466e-06	-0.746679	-1.29789	1.56332e-05	-1.28012	-1.15753
13516923	rs117097940	2.31529e-11	-1.58519	-2.78242e-10	2.99559e-05	-0.943886	-2.78242e-10	6.02904e-05	-1.08787	-2.78242e-10
13517823	rs11647297	1.11101e-11	-1.50961	-0.809845	7.93191e-06	-1.26229	-1.01042	8.089e-05	-0.163502	-0.630448
13517876	rs11647304	1.15397e-11	-1.47657	-0.804952	8.1963e-06	-1.23347	-1.00646	8.8769e-05	-0.0761481	-0.624855
13517903	rs114640357	1.75734e-11	-1.86093	-2.78242e-10	1.24139e-05	-1.8248	-2.78242e-10	2.68681e-05	-1.8961	-2.78242e-10
13517916	rs113199593	1.81988e-11	-1.82596	-2.78242e-10	1.16858e-05	-1.88524	-2.78242e-10	2.72745e-05	-1.88109	-2.78242e-10
13517946	rs111580170	3.57161e-11	-1.15171	-2.78242e-10	1.95612e-05	-1.37007	-2.78242e-10	4.71335e-05	-1.33406	-2.78242e-10
13518005	rs139132744	2.66033e-11	-1.44627	-2.78242e-10	1.76566e-05	-1.4725	-2.78242e-10	3.28487e-05	-1.69513	-2.78242e-10
13518944	rs116090394	1.7392e-11	-1.8713	-2.78242e-10	1.22277e-05	-1.83991	-2.78242e-10	2.69187e-05	-1.89422	-2.78242e-10
13519297	rs2188742	2.98589e-11	-1.75468	0.423856	2.60662e-05	-1.51647	0.433499	4.24444e-05	-1.88749	0.448649
13519359	rs112270475	4.60789e-11	-0.896955	-2.78242e-10	2.57921e-05	-1.09355	-2.78242e-10	5.99219e-05	-1.094	-2.78242e-10
13519484	rs72771668	2.07295e-10	0.606834	-2.78242e-10	0.00017554	0.824252	-2.78242e-10	0.00155856	2.16448	-2.78242e-10
13519637	rs9989390	1.14639e-11	-1.15252	-1.13559	4.47411e-06	-1.82183	-1.02348	1.91734e-05	-1.19035	-1.04317
13519665	rs2866479	1.29286e-11	-1.41294	-0.754929	9.29789e-06	-1.14002	-0.973805	0.000104396	0.0351165	-0.573963
13520243	rs11075195	1.28507e-11	-1.45271	-0.721198	9.16702e-06	-1.18999	-0.938015	0.000100712	-0.04524	-0.529536
13520335	rs11075196	1.55339e-11	-1.86402	-0.12026	1.44673e-05	-1.53243	-0.139293	4.65246e-05	-1.66812	0.321064
13520621	rs141841770	5.15492e-11	-1.69481e-10	-0.784773	4.82823e-05	-1.69481e-10	-0.466548	0.000106339	-1.69481e-10	-0.520406
13521016	rs7191205	1.57632e-11	-1.18666	-0.782966	9.14546e-06	-1.14176	-0.988593	7.98926e-05	-0.206599	-0.599758
13521319	rs4781471	5.30928e-12	-1.86205	-1.19581	5.24363e-06	-1.44577	-1.24083	1.0528e-05	-1.7552	-1.07781
13521452	rs9989415	1.30704e-11	-1.00471	-1.15224	4.79181e-06	-1.75542	-1.02129	2.33142e-05	-0.988162	-1.04982
13521920	rs2866480	1.33859e-11	-1.44268	-0.690428	9.48282e-06	-1.17734	-0.916793	0.00010686	-0.0248016	-0.490715
13521970	rs4781472	1.30096e-11	-1.75101	-0.410605	9.22619e-06	-1.82859	-0.292977	2.56886e-05	-1.71368	-0.227314
13522282	rs17179855	1.30941e-11	-1.00471	-1.15043	4.84493e-06	-1.75542	-1.01026	2.34908e-05	-0.988162	-1.04227
13522763	rs142498720	3.30965e-11	-1.22788	-2.78242e-10	1.42427e-05	-1.68737	-2.78242e-10	3.17966e-05	-1.72768	-2.78242e-10
13522813	rs55903843	1.7985e-10	0.464814	-2.78242e-10	0.00015396	0.693077	-2.78242e-10	0.00137635	2.04015	-2.78242e-10
13522874	rs147949497	9.44652e-11	-0.179079	-2.78242e-10	2.38214e-05	-1.17303	-2.78242e-10	5.71516e-05	-1.14133	-2.78242e-10
13523134	rs9921108	1.54008e-11	-1.87949	-0.113404	1.64115e-05	-1.40712	-0.138516	4.87368e-05	-1.61711	0.316508
13523450	rs2097696	1.58359e-11	-1.22149	-0.743534	9.04268e-06	-1.18529	-0.956367	7.69534e-05	-0.288958	-0.554883
13523682	rs77765575	5.40937e-11	-1.69481e-10	-0.736593	4.00361e-05	-1.69481e-10	-0.653832	0.000110938	-1.69481e-10	-0.478073
13523733	rs12935245	1.7073e-11	-0.764884	-1.12493	4.77483e-06	-1.79465	-0.985609	1.84849e-05	-1.25482	-1.01526
13523798	rs73519196	1.19653e-11	-1.80046	-0.444837	9.12134e-06	-1.79265	-0.340346	2.58213e-05	-1.67045	-0.265389
13524017	rs7192662	1.74769e-11	-1.86643	-2.78242e-10	1.21586e-05	-1.84558	-2.78242e-10	2.70035e-05	-1.89107	-2.78242e-10
13524134	rs77315546	2.86317e-11	-1.69481e-10	-1.3728	1.96924e-05	-1.69481e-10	-1.36338	4.5863e-05	-1.69481e-10	-1.36138
13524569	rs13336109	1.34451e-11	-1.89436	-0.234333	1.62831e-05	-1.29246	-0.261026	4.71469e-05	-1.50537	0.171597
13524616	rs79071457	1.12093e-10	-1.69481e-10	-0.00798528	8.31995e-05	-1.69481e-10	0.077629	0.000187946	-1.69481e-10	0.0491137
13524945	rs60378429	1.06191e-11	-1.89507	-0.469586	1.25809e-05	-1.31731	-0.494124	3.42409e-05	-1.5251	-0.128518
13525116	rs7193707	1.02256e-11	-1.15192	-1.25049	3.91409e-06	-1.81782	-1.16122	1.63828e-05	-1.19834	-1.19247
13525138	rs7199289	1.46343e-11	-0.821961	-1.22198	4.15831e-06	-1.7938	-1.12471	1.53174e-05	-1.29906	-1.15899
13525213	rs12708770	1.44146e-11	-0.804921	-1.25415	4.01923e-06	-1.78849	-1.16404	1.49809e-05	-1.28634	-1.19392
13525269	rs12708771	1.40889e-11	-0.821961	-1.25996	3.96265e-06	-1.7938	-1.1729	1.46514e-05	-1.29906	-1.20344
13525452	rs74008959	1.73033e-11	-1.87641	-2.78242e-10	1.22963e-05	-1.83431	-2.78242e-10	2.68672e-05	-1.89613	-2.78242e-10
13525487	rs9929297	1.27479e-11	-0.930203	-1.25174	3.84699e-06	-1.83395	-1.16237	1.35137e-05	-1.38968	-1.19366
13525490	rs149001102	1.12512e-10	-1.69481e-10	-0.00425156	0.00010048	-1.69481e-10	0.266345	0.000225608	-1.69481e-10	0.231759
13525533	rs9936394	1.65211e-11	-0.662709	-1.25996	4.28404e-06	-1.71581	-1.1729	1.71304e-05	-1.14274	-1.20344
13525641	rs4781473	1.10577e-11	-1.86867	-0.455509	9.94573e-06	-1.54859	-0.497877	3.0681e-05	-1.64546	-0.117931
13525823	rs13338620	1.06985e-11	-1.89618	-0.461029	1.24947e-05	-1.3127	-0.505612	3.46758e-05	-1.51047	-0.130525
13525843	rs138059957	3.38405e-11	-1.69481e-10	-1.20565	2.17356e-05	-1.69481e-10	-1.26466	5.33609e-05	-1.69481e-10	-1.20996
13526360	rs12919223	1.26252e-11	-0.929511	-1.2621	3.86292e-06	-1.81486	-1.17733	1.46707e-05	-1.29273	-1.20846
13526414	rs12933565	1.76377e-11	-0.588264	-1.269	4.26543e-06	-1.7085	-1.18457	1.7952e-05	-1.08508	-1.21426
13526561	rs115847521	1.77097e-11	-1.8532	-2.78242e-10	1.27669e-05	-1.79676	-2.78242e-10	2.6931e-05	-1.89376	-2.78242e-10
13526607	rs4781474	2.27825e-11	-0.940179	-0.66114	1.36053e-05	-0.86201	-0.871146	0.000136283	0.16638	-0.438689
13526672	rs9939995	1.12756e-11	-1.03729	-1.26737	3.72702e-06	-1.84389	-1.18411	1.33978e-05	-1.37722	-1.21473
13526839	rs77475361	1.7766e-11	-1.85002	-2.78242e-10	1.28283e-05	-1.79196	-2.78242e-10	2.69532e-05	-1.89294	-2.78242e-10
13526895	rs9934515	2.07764e-11	-0.967418	-0.726074	1.2351e-05	-0.890348	-0.939527	0.000119711	0.12628	-0.528239
13527178	rs4781476	1.72904e-11	-1.24805	-0.629113	1.32929e-05	-0.912341	-0.844045	0.000170881	0.356097	-0.402168
13527189	rs11646405	1.08672e-11	-1.08214	-1.25942	3.70781e-06	-1.85453	-1.17864	1.29772e-05	-1.41196	-1.21189
13527257	rs4781477	1.09875e-11	-1.89444	-0.436117	1.39162e-05	-1.22033	-0.490224	3.78768e-05	-1.43412	-0.118582
13527453	rs4781478	2.03782e-11	-0.981594	-0.731248	1.21183e-05	-0.905103	-0.943793	0.000116541	0.105337	-0.534132
13527515	rs4781479	1.07782e-11	-1.89255	-0.457232	1.4494e-05	-1.15709	-0.512792	3.88679e-05	-1.39562	-0.131249
13527600	rs13330143	1.10995e-11	-1.89342	-0.426994	1.4693e-05	-1.16987	-0.486367	3.96054e-05	-1.40614	-0.101938
13527647	rs13330450	1.09276e-11	-1.89372	-0.442299	1.39353e-05	-1.208	-0.501192	3.8225e-05	-1.42391	-0.11964
13527889	rs11643610	1.09685e-11	-1.88848	-0.443794	1.43264e-05	-1.14464	-0.536869	3.94064e-05	-1.37118	-0.141932
13527920	rs13339196	1.0843e-11	-1.89215	-0.451641	1.44775e-05	-1.14521	-0.525811	3.98814e-05	-1.37245	-0.128679
13528237	rs34390718	8.04687e-11	0.532247	-0.871689	1.36521e-05	-0.87427	-0.855452	4.2249e-05	-0.498588	-0.944872
13528616	rs2097695	4.5046e-10	0.0862375	1.29672	0.000668582	1.30604	0.855507	0.00320293	1.19953	1.68525
13529122	rs9302498	4.42423e-11	-0.764225	-0.173403	2.41139e-05	-0.691035	-0.469788	0.000263589	0.290757	0.0965953
13529326	rs12925619	2.19485e-11	-1.57838	-0.0602293	1.14168e-05	-1.53753	-0.370989	4.2855e-05	-1.65062	0.221403
13529334	rs12446796	4.27621e-11	-0.764225	-0.207432	2.34111e-05	-0.691035	-0.499365	0.000253854	0.290757	0.0589633
13529496	rs146925762	2.87489e-11	-1.69481e-10	-1.36871	1.95128e-05	-1.69481e-10	-1.37254	4.63715e-05	-1.69481e-10	-1.35035
13529662	rs35948927	2.18391e-11	-1.69965	0.056047	2.0218e-05	-1.38786	0.0508156	3.00759e-05	-1.85474	0.071429
13530098	rs11646588	1.35591e-10	1.323	-1.14066	1.28937e-05	-0.559509	-1.22737	3.44079e-05	-0.44353	-1.20523
13530104	rs34601537	2.21307e-11	-1.64207	0.0117215	2.17721e-05	-1.26956	0.00657081	2.97212e-05	-1.82205	0.0268672
13530302	rs146784713	2.0337e-11	-1.71487	-2.78242e-10	2.15855e-05	-1.27159	-2.78242e-10	9.29206e-05	-0.655295	-2.78242e-10
13530316	rs4781480	4.72718e-11	-0.732522	-0.138875	2.56763e-05	-0.65833	-0.439714	0.000286147	0.334736	0.134728
13530484	rs9302499	1.50566e-10	1.43806	-1.15097	1.44744e-05	-0.435531	-1.2357	3.75089e-05	-0.348359	-1.2141
13530505	rs4781481	1.64066e-11	-1.70483	-0.224795	2.53999e-05	-0.856005	-0.252861	0.000104133	-0.4331	-0.108273
13530592	rs149984351	2.92412e-11	-1.69481e-10	-1.35173	1.97486e-05	-1.69481e-10	-1.36053	4.56607e-05	-1.69481e-10	-1.3658
13530779	rs9302500	1.49538e-10	1.42489	-1.14465	1.53532e-05	-0.386741	-1.22555	3.91242e-05	-0.314462	-1.20584
13530852	rs999602	2.21161e-11	-1.63701	0.00600804	2.24506e-05	-1.23316	0.000867839	2.97379e-05	-1.81574	0.021123
13530926	rs4780520	1.17872e-11	-1.84454	-0.415761	1.98126e-05	-0.86406	-0.493232	4.97732e-05	-1.20261	-0.0769548
13530962	rs1005130	4.72718e-11	-0.732522	-0.138875	2.56763e-05	-0.65833	-0.439714	0.000286147	0.334736	0.134728
13531160	rs12931067	2.24833e-10	1.77887	-1.09082	3.24379e-05	0.32226	-1.18655	0.000132504	0.861481	-1.16191
13531315	rs11075197	1.6844e-10	1.48627	-1.08701	2.59586e-05	0.0962776	-1.18339	0.000103265	0.608832	-1.15857
13531451	rs11075198	1.79994e-10	1.56737	-1.10175	2.72942e-05	0.158628	-1.19557	0.000109319	0.678686	-1.17146
13531512	rs1001937	7.95981e-12	-1.27555	-1.37735	3.15569e-06	-1.84732	-1.34709	1.33387e-05	-1.24082	-1.35556
13531545	rs11643580	2.25693e-10	1.77887	-1.08701	3.25405e-05	0.32226	-1.18339	0.000132947	0.861481	-1.15857
13531879	rs7202837	2.24702e-11	-1.62219	0.00706423	2.30107e-05	-1.20958	0.0019221	3.00194e-05	-1.80738	0.0221848
13531935	rs9921118	1.21704e-11	-1.84454	-0.383767	2.04305e-05	-0.86406	-0.462522	5.16536e-05	-1.20261	-0.0398706
13532019	rs12935001	2.19487e-11	-1.64885	0.0102527	2.29724e-05	-1.21442	0.00510466	3.00114e-05	-1.81085	0.0253904
13532050	rs72771675	2.21057e-10	0.671112	-2.78242e-10	0.000200981	0.959596	-2.78242e-10	0.00179383	2.30507	-2.78242e-10
13532570	rs72771676	2.54187e-10	0.810759	-2.78242e-10	0.000232849	1.10678	-2.78242e-10	0.00214358	2.48319	-2.78242e-10
13532687	rs1858994	4.71753e-12	-1.89599	-1.28003	4.21856e-06	-1.60929	-1.29483	8.75842e-06	-1.84485	-1.17217
13532803	rs756986	4.48106e-11	-0.943703	0.0188375	3.42632e-05	-0.507934	-0.301607	0.000551141	0.816644	0.308307
13532854	rs756985	4.47831e-11	-0.928951	0.00347265	3.44106e-05	-0.490136	-0.315111	0.00055556	0.841499	0.291436
13533859	rs116918983	3.68978e-11	-1.69481e-10	-1.11916	2.72012e-05	-1.69481e-10	-1.04035	5.66628e-05	-1.69481e-10	-1.14992
13533863	rs75555504	1.86757e-11	-1.80008	-2.78242e-10	2.38452e-05	-1.17203	-2.78242e-10	4.50467e-05	-1.37934	-2.78242e-10
13534559	rs186024719	2.83262e-11	-1.69481e-10	-1.38352	1.98504e-05	-1.69481e-10	-1.35539	4.59326e-05	-1.69481e-10	-1.35987
13534586	rs149811479	3.49438e-11	-1.69481e-10	-1.17357	2.26284e-05	-1.69481e-10	-1.22441	5.34795e-05	-1.69481e-10	-1.20774
13535339	rs62030174	1.36936e-10	0.192204	-2.78242e-10	0.000209031	0.99887	-2.78242e-10	0.00225883	2.53556	-2.78242e-10
13535357	rs6498412	1.0212e-11	-1.03134	-1.37241	3.22828e-06	-1.83613	-1.33554	1.19865e-05	-1.35654	-1.34672
13535822	rs2188741	9.30156e-12	-1.8936	-0.603527	1.09177e-05	-1.2971	-0.656126	2.90255e-05	-1.55295	-0.265912
13536712	rs11645293	9.37117e-12	-1.89369	-0.595981	1.07288e-05	-1.32832	-0.642358	2.87813e-05	-1.57003	-0.257287
13537004	rs4780521	2.73841e-11	-1.05615	-0.361192	1.64367e-05	-0.936552	-0.607545	0.000161958	-0.0238291	-0.0758727
13537233	rs4781482	2.12879e-11	-1.33667	-0.332507	1.20498e-05	-1.27207	-0.582491	3.85926e-05	-1.49049	-0.0434907
13537564	rs7192146	1.09492e-11	-0.958989	-1.37506	3.27894e-06	-1.8142	-1.34189	1.28426e-05	-1.28463	-1.34965
13537749	rs140944083	1.75086e-11	-1.86462	-2.78242e-10	1.25346e-05	-1.81512	-2.78242e-10	3.96202e-05	-1.5077	-2.78242e-10
13539137	rs74563815	4.44304e-11	-0.933387	-2.78242e-10	1.26507e-05	-1.8059	-2.78242e-10	3.6846e-05	-1.58029	-2.78242e-10
13539270	rs12444963	2.0408e-11	-1.71171	0.000329885	1.78266e-05	-1.45812	-0.00479986	2.77534e-05	-1.8791	0.0154142
13539622	rs9925937	6.00833e-12	-1.79859	-1.13557	3.79919e-06	-1.84729	-1.16153	1.03331e-05	-1.88749	-0.964192
13540482	rs151214892	4.6163e-11	-0.895131	-2.78242e-10	1.2601e-05	-1.80983	-2.78242e-10	4.16695e-05	-1.45727	-2.78242e-10
13540915	rs756984	2.17399e-11	-1.40551	-0.24265	1.54585e-05	-1.09012	-0.515329	0.000202746	0.0690496	0.0558626
13540982	rs118035099	3.20563e-11	-1.69481e-10	-1.25982	2.35675e-05	-1.69481e-10	-1.18375	5.35737e-05	-1.69481e-10	-1.20598
13541265	rs756983	8.02511e-12	-1.25441	-1.39032	3.1056e-06	-1.83596	-1.37444	1.37728e-05	-1.18608	-1.37827
13541376	rs756982	2.22668e-11	-1.40551	-0.218703	1.55092e-05	-1.09012	-0.512055	0.000205065	0.0690496	0.0672367
13541600	rs147030501	1.87317e-11	-1.79709	-2.78242e-10	1.33561e-05	-1.75164	-2.78242e-10	2.72952e-05	-1.88033	-2.78242e-10
13541650	rs7184709	8.38268e-12	-1.21005	-1.39109	2.9757e-06	-1.8767	-1.37643	1.01821e-05	-1.48637	-1.38004
13541739	rs7189760	9.21679e-12	-1.11733	-1.38895	3.02897e-06	-1.86414	-1.37125	1.08483e-05	-1.42763	-1.3754
13542100	rs9924830	8.37234e-12	-1.20963	-1.39275	2.94909e-06	-1.88037	-1.38174	1.0002e-05	-1.49956	-1.3847
13542396	rs148476712	1.79903e-11	-1.83748	-2.78242e-10	1.68065e-05	-1.52185	-2.78242e-10	3.65999e-05	-1.587	-2.78242e-10
13542711	rs79612412	3.42801e-11	-0.399814	-0.792931	7.29881e-06	-1.52731	-0.828594	2.67707e-05	-1.06525	-0.834483
13542726	rs79650830	1.11284e-10	-0.0152256	-2.78242e-10	2.19119e-05	-1.25658	-2.78242e-10	7.18117e-05	-0.912993	-2.78242e-10
13542776	rs9673437	8.83098e-12	-1.15584	-1.39321	2.96917e-06	-1.8713	-1.38403	1.04016e-05	-1.45843	-1.38665
13543367	rs146420889	2.80504e-11	-1.69481e-10	-1.39331	1.93612e-05	-1.69481e-10	-1.38034	4.50558e-05	-1.69481e-10	-1.37914
13543380	rs76532666	3.18021e-11	-1.69481e-10	-1.26778	1.9733e-05	-1.69481e-10	-1.36132	4.76289e-05	-1.69481e-10	-1.3236
13543550	rs80251210	3.39629e-11	-1.20204	-2.78242e-10	1.87533e-05	-1.41224	-2.78242e-10	4.51215e-05	-1.37768	-2.78242e-10
13543710	rs4781483	7.93119e-12	-1.75615	-0.900361	1.10472e-05	-0.988357	-0.953078	4.28276e-05	-0.553895	-0.875963
13543831	rs7200375	2.67015e-11	-0.674642	-0.767947	6.56436e-06	-1.6576	-0.804355	2.11983e-05	-1.32275	-0.81037
13544245	rs12934506	1.76904e-11	-1.59037	-0.263923	1.07717e-05	-1.89609	-0.0706046	2.91059e-05	-1.69764	-0.118462
13544524	rs12935565	1.76932e-11	-1.57993	-0.274202	1.06596e-05	-1.89543	-0.0817304	2.922e-05	-1.6828	-0.129384
13544693	rs17180814	7.9669e-12	-1.76279	-0.889223	1.14632e-05	-1.00539	-0.899084	4.49252e-05	-0.574623	-0.807418
13544710	rs12934151	1.65866e-11	-1.58902	-0.329695	1.00331e-05	-1.89586	-0.141863	2.73408e-05	-1.69026	-0.188402
13544785	rs7185395	8.71954e-12	-1.16843	-1.39331	2.95792e-06	-1.87358	-1.38555	1.02951e-05	-1.4681	-1.38727
13544846	rs78385177	7.97058e-12	-1.76605	-0.8855	1.14086e-05	-1.01384	-0.895398	4.46436e-05	-0.584925	-0.803405
13544884	rs1034623	6.26988e-11	-0.231584	-0.357385	2.27942e-05	-0.599847	-0.61726	0.000407067	0.899338	-0.0773997
13544927	rs1034622	8.5989e-12	-1.1823	-1.39338	2.94225e-06	-1.87598	-1.38846	1.01606e-05	-1.47872	-1.38981
13545310	rs7186403	8.72417e-12	-1.16843	-1.39278	2.96526e-06	-1.87358	-1.38307	1.0315e-05	-1.4681	-1.38534
13545565	rs118126992	1.70557e-11	-1.89083	-2.78242e-10	1.19726e-05	-1.86099	-2.78242e-10	3.06628e-05	-1.76399	-2.78242e-10
13545593	rs17180888	1.64989e-11	-1.60188	-0.322139	1.01109e-05	-1.89633	-0.133669	2.69771e-05	-1.71169	-0.180361
13545897	rs56121035	2.49082e-11	-1.51211	-2.78242e-10	1.75067e-05	-1.48103	-2.78242e-10	3.23138e-05	-1.71154	-2.78242e-10
13546013	rs76008915	2.60748e-11	-0.6663	-0.800041	6.33849e-06	-1.65391	-0.843066	2.06637e-05	-1.31703	-0.841629
13546042	rs56360574	2.69395e-11	-1.43372	-2.78242e-10	1.89907e-05	-1.39966	-2.78242e-10	3.41575e-05	-1.65606	-2.78242e-10
13546512	rs11648498	2.12901e-11	-0.277223	-1.39185	4.49601e-06	-1.46012	-1.3803	2.5786e-05	-0.554072	-1.38313
13546651	rs11642207	2.9587e-11	0.0518703	-1.39185	5.22192e-06	-1.31045	-1.3803	3.40879e-05	-0.274962	-1.38313
13546891	rs78920949	2.42872e-11	-0.7085	-0.828859	6.12894e-06	-1.67244	-0.858153	1.97259e-05	-1.34588	-0.859229
13547079	rs4781484	4.11885e-11	-0.732509	-0.276642	1.56593e-05	-1.50818	-0.084372	7.17797e-05	-0.781461	-0.131977
13547119	rs142528417	2.93728e-11	-1.69481e-10	-1.34724	1.94239e-05	-1.69481e-10	-1.37711	4.53761e-05	-1.69481e-10	-1.37205
13547458	rs117823607	1.11938e-08	-1.69481e-10	4.5958	0.00737713	-1.69481e-10	4.56253	0.0124771	-1.69481e-10	4.24461
13547643	rs79286476	8.58836e-12	-1.74398	-0.832923	1.1415e-05	-1.02379	-0.884895	4.67075e-05	-0.559554	-0.783582
13548104	rs77138637	2.59603e-11	-0.646907	-0.823834	6.32872e-06	-1.64525	-0.85326	2.06766e-05	-1.3037	-0.854341
13548178	rs147153904	5.56605e-10	-1.69481e-10	1.59455	0.00025518	-1.69481e-10	1.19836	0.000525802	-1.69481e-10	1.07789
13548505	rs77731222	2.59751e-11	-0.67569	-0.794481	6.26982e-06	-1.65807	-0.849799	2.05519e-05	-1.32347	-0.840616
13548705	rs12445961	8.64711e-12	-1.75432	-0.81577	1.12121e-05	-1.04877	-0.877845	4.52845e-05	-0.590524	-0.783551
13548933	rs11648829	5.33018e-12	-1.83159	-1.22234	4.8156e-06	-1.53341	-1.23834	1.08117e-05	-1.73439	-1.07202
13549552	rs11645131	2.71626e-11	-0.155295	-1.27017	5.3089e-06	-1.50156	-1.17267	1.28745e-05	-1.43538	-1.19641
13549562	rs62030177	2.30621e-11	-1.58912	-2.78242e-10	1.57148e-05	-1.58901	-2.78242e-10	2.94873e-05	-1.80308	-2.78242e-10
13549654	rs2188744	3.83596e-11	-0.857664	-0.222641	1.52488e-05	-1.58418	-0.03493	6.63599e-05	-0.928355	-0.0635928
13549769	rs2188743	3.75546e-11	-0.873679	-0.227834	1.53962e-05	-1.59294	-0.0165533	6.53983e-05	-0.943814	-0.0627299
13549860	rs17266222	2.94723e-10	1.37362	-0.414896	0.000115887	1.03332	-0.624316	0.00412443	3.24784	-0.110201
13549949	rs2214189	3.75809e-11	-0.857664	-0.24315	1.49155e-05	-1.58418	-0.0570291	6.49247e-05	-0.928355	-0.0854565
13550057	rs9788787	3.66297e-11	-0.857664	-0.268786	1.45088e-05	-1.58418	-0.0846723	6.31733e-05	-0.928355	-0.112803
13550206	rs9788886	3.5256e-11	-0.360656	-0.80402	7.40324e-06	-1.50774	-0.83396	2.75493e-05	-1.036	-0.835059
13550231	rs16961989	4.79399e-12	-1.847	-1.31295	4.29835e-06	-1.57132	-1.31406	9.31202e-06	-1.75937	-1.19636
13550405	rs35801842	8.36938e-12	-1.761	-0.841727	1.12619e-05	-1.06523	-0.856961	4.58062e-05	-0.610964	-0.751657
13550476	rs11075199	3.82204e-11	-0.825265	-0.258675	1.49324e-05	-1.56631	-0.0737664	6.5888e-05	-0.897069	-0.102014
13550540	rs10852366	2.59154e-11	-0.0793259	-1.39315	4.86918e-06	-1.37806	-1.38263	3.06146e-05	-0.380297	-1.38526
13551281	rs78918436	8.37614e-12	-1.76429	-0.837637	1.07029e-05	-1.07339	-0.899709	4.34019e-05	-0.621122	-0.795415
13551399	rs17266362	8.68433e-12	-1.76753	-0.798262	1.11367e-05	-1.08151	-0.851855	4.50761e-05	-0.631239	-0.74745
13551441	rs2040381	3.67576e-11	-0.873679	-0.249286	1.43769e-05	-1.59294	-0.0850561	6.26706e-05	-0.943814	-0.105334
13551575	rs79180713	3.19217e-11	-0.494609	-0.769417	6.98736e-06	-1.5736	-0.825907	2.54068e-05	-1.1355	-0.816526
13551660	rs75218832	3.40527e-11	-0.461513	-0.737887	7.31679e-06	-1.55762	-0.795821	2.6837e-05	-1.11106	-0.786195
13551693	rs16961992	2.96171e-11	-0.531763	-0.807196	6.77087e-06	-1.5913	-0.839682	2.4117e-05	-1.1628	-0.84132
13551915	rs4781485	3.29047e-11	-0.901287	-0.332407	1.50666e-05	-1.45708	-0.174051	9.00428e-05	-0.49313	-0.193625
13552242	rs9938522	1.65538e-11	-0.533885	-1.38681	1.00247e-05	-0.673377	-1.36518	0.000141298	1.1468	-1.38296
13552251	rs9940690	5.26512e-12	-1.84109	-1.22512	4.71393e-06	-1.55641	-1.23668	1.06423e-05	-1.74963	-1.07257
13552630	rs2866482	4.44702e-10	1.1542	0.215892	0.000274701	1.36051	-0.0884382	0.0193574	4.10003	0.583759
13552681	rs2866483	4.32726e-10	1.1269	0.215892	0.00026706	1.3323	-0.0884382	0.01863	4.06173	0.583759
13552813	rs2866484	3.28008e-11	-0.889622	-0.347235	1.53778e-05	-1.42074	-0.189951	9.38059e-05	-0.436416	-0.209396
13552841	rs9930534	5.49954e-12	-1.8107	-1.21194	5.12276e-06	-1.48596	-1.22396	1.13629e-05	-1.70221	-1.05448
13552958	rs12600288	5.38642e-12	-1.82484	-1.21859	4.93116e-06	-1.51766	-1.23038	1.10192e-05	-1.72381	-1.06359
13553041	rs17266493	9.19518e-12	-1.74746	-0.761166	1.23364e-05	-1.03216	-0.798903	5.07341e-05	-0.569919	-0.690523
13553282	rs72771683	2.0583e-11	-1.70284	-2.78242e-10	2.68186e-05	-1.05452	-2.78242e-10	2.84876e-05	-1.83757	-2.78242e-10
13553383	rs117325962	1.81005e-11	-1.83137	-2.78242e-10	2.17678e-05	-1.26318	-2.78242e-10	4.17276e-05	-1.45588	-2.78242e-10
13553463	rs62030178	2.43588e-11	-1.53442	-2.78242e-10	1.47972e-05	-1.64918	-2.78242e-10	2.8623e-05	-1.83283	-2.78242e-10
13553636	rs11863151	5.34102e-12	-1.84332	-1.20857	4.81997e-06	-1.55015	-1.2207	1.08062e-05	-1.75705	-1.04987
13553657	rs16961998	3.46345e-11	-0.42844	-0.754018	7.32242e-06	-1.54145	-0.811218	2.70795e-05	-1.08655	-0.801717
13553896	rs62030179	6.58458e-10	1.35244	0.410155	0.00046856	1.71901	0.0870452	0.0364193	4.51733	0.798482
13555023	rs4781487	1.55198e-11	-0.753491	-1.2317	9.88005e-06	-0.759596	-1.2935	6.0954e-05	0.0932272	-1.17015
13555739	rs113059107	3.6499e-11	0.186325	-1.31635	1.55362e-05	-0.360312	-1.24013	4.29216e-05	-0.176574	-1.25109
13556146	rs4781488	8.40289e-12	-1.76746	-0.831277	1.02338e-05	-1.1339	-0.884015	4.11477e-05	-0.673162	-0.796709
13556321	rs28634589	1.69654e-11	-1.89575	-0.000383855	1.17142e-05	-1.8174	-0.0654091	3.88398e-05	-1.89159	0.363999
13556479	rs28631167	5.55579e-12	-1.8348	-1.17767	5.2287e-06	-1.50191	-1.18754	1.17519e-05	-1.72976	-0.993262
13556494	rs4781489	8.31508e-12	-1.76093	-0.848306	1.02292e-05	-1.11815	-0.900219	4.12459e-05	-0.653231	-0.814258
13556610	rs4781490	5.80883e-11	0.571684	-1.23703	2.38116e-05	0.124948	-1.29839	0.000268852	1.57849	-1.17137
13556645	rs9939898	5.65853e-12	-1.8348	-1.15935	5.32318e-06	-1.50191	-1.16963	1.20472e-05	-1.72976	-0.968441
13556679	rs55980182	5.29237e-10	1.56461	-0.0204821	0.000441314	2.06981	-0.32367	0.0311657	4.90613	0.253906
13556904	rs1235771	5.96662e-10	0.632046	1.032	0.0012018	1.86338	0.884581	0.0192648	3.34998	1.32902
13556944	rs59891255	5.58795e-11	0.52156	-1.22567	2.30398e-05	0.079611	-1.286	0.000257128	1.51897	-1.15644
13557047	rs1235770	1.0933e-11	-1.19057	-1.14495	1.84688e-05	-0.30844	-1.11909	1.97647e-05	-1.05467	-1.14847
13557161	rs16962009	3.10532e-11	0.0948249	-1.38643	7.36157e-06	-0.977876	-1.36946	7.63371e-05	0.512927	-1.36481
13557207	rs145253095	4.50132e-11	-0.920355	-2.78242e-10	3.19254e-05	-0.880211	-2.78242e-10	8.4837e-05	-0.746309	-2.78242e-10
13557397	rs1235769	5.7111e-10	0.603655	1.01662	0.00114371	1.82875	0.869678	0.0181934	3.30905	1.31273
13557566	rs80224729	3.57332e-11	-0.553282	-0.597947	7.96652e-06	-1.60143	-0.666935	2.88514e-05	-1.17856	-0.646322
13557777	rs72771689	2.15311e-11	-1.65781	-2.78242e-10	2.93842e-05	-0.963155	-2.78242e-10	2.92343e-05	-1.8117	-2.78242e-10
13558139	rs6498413	5.61673e-10	1.54324	0.0603727	0.000230505	1.3353	-0.238646	0.00803655	3.45722	0.347496
13558422	rs6498414	5.36733e-10	1.57162	-0.0134263	0.000229489	1.36281	-0.270571	0.00788131	3.49261	0.292599
13558439	rs6498415	3.76799e-11	0.278403	-1.37659	4.03321e-05	0.744172	-1.39064	0.000445294	2.24455	-1.33285
13558655	rs8060409	6.13261e-10	1.57162	0.119864	0.000249852	1.36281	-0.18556	0.00888564	3.49261	0.412541
13558874	rs8044088	3.64625e-11	0.234484	-1.36551	3.86704e-05	0.695756	-1.38429	0.000427776	2.18386	-1.3123
13558880	rs74684345	1.94131e-11	-1.76136	-2.78242e-10	1.16966e-05	-1.88431	-2.78242e-10	2.71503e-05	-1.88565	-2.78242e-10
13559671	rs9925592	4.61566e-11	0.477028	-1.3723	9.9944e-05	1.64974	-1.38875	0.0023636	3.90584	-1.32494
13560147	rs9925850	4.84243e-11	0.524991	-1.3723	0.000105973	1.70832	-1.38875	0.00254733	3.9807	-1.32494
13560320	rs8050865	6.06308e-11	0.749791	-1.3723	0.000128817	1.90353	-1.38875	0.0033373	4.25082	-1.32494
13560441	rs57029522	6.05631e-11	0.749791	-1.37342	0.00012875	1.90353	-1.38926	0.00333055	4.25082	-1.32697
13560496	rs8051802	4.61566e-11	0.477028	-1.3723	9.9944e-05	1.64974	-1.38875	0.0023636	3.90584	-1.32494
13560834	rs79274111	2.80705e-11	-1.69481e-10	-1.39259	1.91095e-05	-1.69481e-10	-1.39343	4.44263e-05	-1.69481e-10	-1.39321
13561097	rs57036036	4.60412e-11	0.477028	-1.3748	9.98304e-05	1.64974	-1.38988	0.00235283	3.90584	-1.32951
13561145	rs117314718	2.3944e-09	-1.89555	4.94913	0.0019411	-1.59969	4.82709	0.00566165	-1.12651	4.58094
13561633	rs6498417	4.5009e-11	0.454354	-1.3748	9.71004e-05	1.62202	-1.38988	0.00227081	3.87036	-1.32951
13561674	rs17273402	6.75025e-10	1.78744	-2.78242e-10	8.02786e-05	0.0418897	-2.78242e-10	0.000593048	1.19824	-2.78242e-10
13561896	rs6498418	4.48298e-11	0.454354	-1.37879	9.69446e-05	1.62202	-1.39149	0.00225363	3.87036	-1.33711
13562085	rs112170230	3.10073e-11	-1.29309	-2.78242e-10	1.70931e-05	-1.50494	-2.78242e-10	3.96283e-05	-1.5075	-2.78242e-10
13562466	rs73522963	1.79239e-11	-1.84118	-2.78242e-10	1.24593e-05	-1.82115	-2.78242e-10	2.91776e-05	-1.81364	-2.78242e-10
13562603	rs9932015	3.21896e-11	0.123125	-1.37879	4.14652e-05	0.772731	-1.39149	0.00040149	2.14525	-1.33711
13562698	rs8063810	3.93724e-11	0.326362	-1.38061	4.88291e-05	0.936827	-1.39211	0.000499515	2.36732	-1.34072
13562809	rs8046797	4.0904e-10	1.3357	-0.0492009	0.000208781	1.35011	-0.352443	0.00619291	3.33025	0.213867
13563299	rs76914846	3.33425e-11	-0.691994	-0.528484	7.87556e-06	-1.66442	-0.615424	2.76832e-05	-1.27895	-0.587265
13563370	rs1981453	2.44161e-11	-0.221168	-1.3109	1.74832e-05	-0.127744	-1.35463	2.50533e-05	-0.721917	-1.24412
13563385	rs11865401	3.22353e-11	0.123125	-1.37737	4.15111e-05	0.772731	-1.39038	0.00040287	2.14525	-1.33367
13563943	rs11866333	3.15403e-11	0.103127	-1.37917	4.0543e-05	0.749733	-1.39098	0.000390763	2.11694	-1.33588
13564262	rs1986070	3.08907e-11	0.0832265	-1.38008	3.96105e-05	0.726832	-1.39135	0.000379192	2.08872	-1.33772
13564571	rs1013040	2.93667e-10	1.28402	-0.328881	0.000159312	1.29831	-0.571058	0.0043285	3.26447	-0.0785331
13565082	rs916068	3.20662e-11	0.123125	-1.38263	4.14326e-05	0.772731	-1.39228	0.000399101	2.14525	-1.34307
13565138	rs727138	1.69614e-11	-1.89637	-2.78242e-10	1.24909e-05	-1.81861	-2.78242e-10	2.97279e-05	-1.79495	-2.78242e-10
13565215	rs916069	3.08343e-11	0.0832265	-1.38191	3.9579e-05	0.726832	-1.39215	0.000377281	2.08872	-1.34277
13565334	rs916070	4.07694e-11	0.360702	-1.38008	0.000101274	1.66557	-1.39135	0.00207546	3.78862	-1.33772
13565371	rs717212	3.71497e-11	-0.63174	-0.480614	8.43735e-06	-1.63757	-0.573375	3.00774e-05	-1.2356	-0.547667
13565574	rs2078548	3.23638e-11	0.135347	-1.38562	3.9447e-05	0.724437	-1.39309	0.000379353	2.10122	-1.34979
13566485	rs78082546	5.0981e-12	-1.8522	-1.24624	4.23212e-06	-1.69587	-1.20504	8.08091e-06	-1.85469	-1.24284
13566939	rs62030197	1.85052e-10	1.03233	-0.539	7.07209e-05	0.694155	-0.779027	0.00171158	2.64053	-0.382397
13567095	rs76882602	4.42105e-11	-1.69481e-10	-0.938348	2.87979e-05	-1.69481e-10	-0.983311	7.13754e-05	-1.69481e-10	-0.919087
13567502	rs28541889	1.81372e-10	1.03233	-0.559089	6.98717e-05	0.694155	-0.791108	0.00166117	2.64053	-0.412288
13567671	rs6498419	1.7727e-10	0.984857	-0.534495	6.75342e-05	0.64952	-0.780499	0.00159651	2.5814	-0.392862
13568634	rs78389380	1.69017e-10	0.402688	-2.78242e-10	5.20505e-05	-0.3914	-2.78242e-10	0.000145176	-0.209094	-2.78242e-10
13568793	rs13331782	3.3861e-11	-0.571396	-0.633651	2.17552e-05	-0.417845	-0.845913	0.000233908	0.758826	-0.490939
13569545	rs8052774	2.97068e-11	-0.732805	-0.60313	1.86104e-05	-0.588853	-0.831037	0.00019123	0.533281	-0.466844
13569556	rs8050988	2.98598e-11	-0.732805	-0.597993	1.86913e-05	-0.588853	-0.826703	0.000192296	0.533281	-0.461283
13569593	rs79793449	3.25501e-11	-0.937337	-0.307192	9.15617e-06	-1.7096	-0.419584	2.98367e-05	-1.39278	-0.398515
13569823	rs9939135	4.94996e-12	-1.79172	-1.33621	3.1119e-06	-1.83747	-1.3709	7.88735e-06	-1.85576	-1.26602
13569827	rs7197174	2.73021e-11	-0.138545	-1.2818	7.71975e-06	-1.12467	-1.17516	1.51109e-05	-1.24544	-1.22619
13569881	rs9939222	4.95976e-12	-1.78147	-1.34448	3.12231e-06	-1.82972	-1.37532	7.8523e-06	-1.84928	-1.27695
13570555	rs11648953	8.66843e-12	-1.18608	-1.38154	3.08025e-06	-1.84095	-1.37765	9.93994e-06	-1.5591	-1.33138
13570825	rs112977023	1.15355e-10	0.0207008	-2.78242e-10	4.07599e-05	-0.635915	-2.78242e-10	0.000110856	-0.478809	-2.78242e-10
13570845	rs59276485	6.83927e-12	-1.46503	-1.33959	7.41738e-06	-1.03536	-1.30442	3.13413e-05	-0.367205	-1.3749
13570851	rs9931516	2.68506e-11	-1.83802	0.400999	1.62637e-05	-1.89379	0.339111	6.33021e-05	-1.59518	0.556062
13570897	rs62030199	7.05154e-10	1.3833	0.447809	0.00117234	2.48978	0.233364	0.0270148	4.34565	0.671449
13571005	rs67466480	1.69631e-11	-1.89627	-2.78242e-10	1.15574e-05	-1.89629	-2.78242e-10	2.80344e-05	-1.85361	-2.78242e-10
13571053	rs16962113	6.56853e-12	-1.5091	-1.33593	6.76465e-06	-1.13218	-1.29972	2.79501e-05	-0.4839	-1.37272
13571288	rs58361428	2.13897e-11	-0.96125	-0.703152	1.39928e-05	-0.790181	-0.914885	0.000128831	0.246888	-0.575429
13571760	rs112924053	1.92917e-11	-1.76764	-2.78242e-10	1.24025e-05	-1.82571	-2.78242e-10	3.07776e-05	-1.76025	-2.78242e-10
13571838	rs8046577	2.14313e-11	-0.93444	-0.728017	1.4112e-05	-0.761039	-0.935549	0.000130569	0.287379	-0.602516
13572571	rs17273968	2.29782e-11	-0.884314	-0.708449	1.52958e-05	-0.696742	-0.919294	0.000147376	0.387141	-0.581196
13572974	rs7200899	5.01929e-12	-1.7464	-1.36762	3.13396e-06	-1.813	-1.38832	7.67092e-06	-1.83367	-1.31594
13573000	rs60853255	2.24181e-11	-0.905887	-0.711554	1.46449e-05	-0.730037	-0.929485	0.000138115	0.330294	-0.589247
13573493	rs11647961	2.06397e-11	-0.502897	-1.1972	6.84203e-06	-1.35895	-1.06158	1.35024e-05	-1.45888	-1.12529
13573791	rs62030202	2.24065e-11	-0.892146	-0.725815	1.4802e-05	-0.71513	-0.933723	0.000139463	0.350873	-0.600116
13574511	rs76579655	6.02285e-11	-0.418159	-0.211006	1.18816e-05	-1.53639	-0.332234	4.4447e-05	-1.07891	-0.313838
13574517	rs11863010	6.93406e-12	-1.48881	-1.30205	7.76955e-06	-1.03089	-1.26251	3.18964e-05	-0.374438	-1.35011
13574645	rs75642359	5.33857e-12	-1.84343	-1.20893	4.30563e-06	-1.71331	-1.17038	8.45447e-06	-1.86243	-1.18991
13575143	rs9889096	1.89624e-11	-1.88264	0.0977849	9.33814e-06	-1.84377	-0.265738	3.83081e-05	-1.88671	0.345334
13575263	rs9922475	3.46501e-11	0.205086	-1.3871	8.8536e-06	-0.774225	-1.38856	4.26184e-05	-0.0464115	-1.38834
13575342	rs4780523	1.2998e-11	-1.03221	-1.13031	2.67596e-05	-0.00163814	-1.05508	2.48434e-05	-0.871662	-1.10279
13575409	rs369178434	3.39718e-10	-1.69481e-10	1.10081	0.000151076	-1.69481e-10	0.674173	0.000325868	-1.69481e-10	0.599451
13575455	rs10852367	1.4942e-11	-1.83552	-0.187612	9.31303e-06	-1.89553	-0.216664	3.16094e-05	-1.58233	-0.151257
13575783	rs117949123	2.8904e-11	-1.69481e-10	-1.36333	2.03014e-05	-1.69481e-10	-1.33292	4.57877e-05	-1.69481e-10	-1.36303
13575840	rs12596711	2.13682e-11	-0.954946	-0.710461	1.32721e-05	-0.813095	-0.944854	0.000121163	0.268363	-0.65827
13575891	rs12599711	2.53242e-11	-0.759212	-0.736339	1.53216e-05	-0.648572	-0.965779	0.000150597	0.512698	-0.685128
13575967	rs12599718	5.94522e-11	-1.69481e-10	-0.642137	3.97355e-05	-1.69481e-10	-0.661367	0.000113921	-1.69481e-10	-0.451536
13576246	rs2157022	1.92602e-11	-0.626422	-1.14285	4.27275e-05	0.49124	-1.08001	3.62333e-05	-0.464251	-1.13281
13577210	rs7199581	1.86423e-11	-0.643284	-1.15859	4.34345e-05	0.525294	-1.09765	3.56411e-05	-0.464662	-1.14888
13577323	rs62030204	1.83678e-11	-0.871593	-0.945119	1.15775e-05	-0.766	-1.12855	0.000104527	0.35566	-0.893254
13577456	rs7199302	2.04955e-11	-0.744467	-0.96264	1.24905e-05	-0.676668	-1.14198	0.000117958	0.495055	-0.91177
13577804	rs12708772	2.76043e-10	1.56999	-0.676747	0.000670923	3.0372	-0.872159	0.00307456	3.45069	-0.606819
13578472	rs1970767	1.16369e-11	-1.84243	-0.430695	7.3096e-06	-1.88164	-0.472783	2.17089e-05	-1.68968	-0.419643
13578972	rs147159127	5.25145e-11	0.0297271	-0.795948	4.16336e-05	0.0790021	-0.693708	0.000119458	0.297407	-0.701482
13579280	rs74946369	4.60602e-11	-0.0829874	-0.814374	3.64079e-05	-0.0351668	-0.71366	0.000103826	0.177001	-0.721322
13580039	rs117386234	3.10448e-11	-1.69481e-10	-1.29188	1.92842e-05	-1.69481e-10	-1.38433	4.54934e-05	-1.69481e-10	-1.36947
13580531	rs117739288	3.11198e-11	-1.69481e-10	-1.28947	1.92983e-05	-1.69481e-10	-1.3836	4.5547e-05	-1.69481e-10	-1.36829
13580539	rs12598524	7.91274e-12	-1.69037	-0.968469	4.59406e-06	-1.69264	-1.1262	1.16066e-05	-1.84626	-0.889207
13580639	rs11859355	8.62968e-10	3.40034	-1.36727	0.000107838	1.72379	-1.38677	0.00268176	4.05279	-1.34561
13581288	rs9937842	8.6189e-10	3.40034	-1.36852	0.000107771	1.72379	-1.3874	0.00267722	4.05279	-1.3473
13581692	rs9925478	8.88023e-10	3.43443	-1.37274	0.000110598	1.75198	-1.38969	0.00276287	4.08892	-1.35193
13581837	rs35899517	2.59531e-10	2.17354	-1.34197	4.88504e-05	0.926846	-1.3817	8.37792e-05	0.561973	-1.32083
13581877	rs10521096	2.65823e-10	2.20434	-1.34882	4.9963e-05	0.952509	-1.38484	8.51111e-05	0.585925	-1.32901
13581912	rs10492776	9.53194e-10	3.50636	-1.37385	0.00011733	1.81153	-1.39015	0.00297694	4.16512	-1.35351
13582233	rs56247127	8.83673e-10	3.43109	-1.37431	0.000108697	1.735	-1.39005	0.00264493	4.04868	-1.35531
13582241	rs4781494	1.74596e-11	-0.631471	-1.23595	4.26703e-05	0.5953	-1.18541	3.78922e-05	-0.324321	-1.22798
13582306	rs4781495	2.84262e-10	2.26125	-1.33866	4.83564e-05	0.914818	-1.37983	8.28889e-05	0.546406	-1.31595
13583100	rs13330735	8.80076e-10	3.43109	-1.37839	0.000108526	1.735	-1.39162	0.00262948	4.04868	-1.36117
13583186	rs13330778	9.40809e-10	3.49584	-1.37641	0.000125475	1.8794	-1.3909	0.00310031	4.21052	-1.35831
13583209	rs13339654	8.83021e-10	3.43443	-1.37839	0.000110384	1.75198	-1.39162	0.00273746	4.08892	-1.36117
13583263	rs13330788	1.02368e-11	-1.53683	-0.864496	1.70323e-05	-0.562943	-0.945558	5.65908e-05	-0.27543	-0.875764
13583381	rs191378576	3.07758e-11	-1.69481e-10	-1.30058	2.16328e-05	-1.69481e-10	-1.2694	4.8833e-05	-1.69481e-10	-1.29863
13583477	rs11859054	9.47555e-10	3.50299	-1.37641	0.000115252	1.79441	-1.3909	0.00284509	4.12462	-1.35831
13583521	rs2157023	3.08396e-10	2.34945	-1.34538	5.31198e-05	1.01215	-1.38322	9.51195e-05	0.688979	-1.32088
13583664	rs2157024	2.98848e-10	2.31809	-1.34546	5.18115e-05	0.986208	-1.38221	9.31628e-05	0.664522	-1.31721
13583875	rs11864022	8.45885e-10	3.39201	-1.37894	9.86123e-05	1.63959	-1.39201	0.0024871	3.99277	-1.36093
13584117	rs78867626	4.53318e-12	-1.8513	-1.36458	3.85902e-06	-1.65537	-1.33783	7.53182e-06	-1.80956	-1.35835
13584183	rs62030206	1.87237e-10	0.943374	-0.438311	0.000122479	1.12776	-0.663434	0.00183041	2.82136	-0.496105
13584234	rs1041863	2.3445e-10	2.0837	-1.35377	4.31109e-05	0.807031	-1.38687	7.9366e-05	0.518315	-1.33128
13584725	rs2226995	2.52638e-10	1.2703	-0.465652	0.000135127	1.24992	-0.687312	0.00220389	3.03354	-0.5226
13584828	rs1013330	9.41599e-10	3.50137	-1.3811	0.000107816	1.72912	-1.39231	0.0027767	4.10814	-1.36616
13584900	rs1013331	9.12017e-10	3.46365	-1.3753	0.000104759	1.69822	-1.39017	0.00269076	4.06836	-1.35782
13584913	rs113428745	2.35507e-11	-1.56816	-2.78242e-10	1.28557e-05	-1.78982	-2.78242e-10	3.13109e-05	-1.74307	-2.78242e-10
13585361	rs77873424	2.08559e-11	-1.68968	-2.78242e-10	1.22651e-05	-1.83685	-2.78242e-10	3.03578e-05	-1.77399	-2.78242e-10
13585756	rs145211873	7.13812e-12	-1.7137	-1.04816	4.21743e-06	-1.71585	-1.18854	1.05197e-05	-1.85741	-0.976377
13585835	rs28437770	9.11066e-10	3.46365	-1.37635	0.000104714	1.69822	-1.3906	0.00268681	4.06836	-1.35928
13585842	rs16962129	1.774e-10	0.881531	-0.430433	0.0001157	1.06393	-0.656545	0.00170296	2.74155	-0.488469
13585921	rs28501162	8.7787e-10	3.42948	-1.37929	0.000101711	1.67024	-1.39172	0.00258076	4.0323	-1.3635
13586202	rs143455267	3.02411e-11	-1.69481e-10	-1.31811	2.13725e-05	-1.69481e-10	-1.28151	4.88153e-05	-1.69481e-10	-1.299
13586717	rs13338621	9.77391e-10	3.53576	-1.37819	0.000110983	1.75732	-1.39155	0.00289452	4.14441	-1.36088
13587136	rs1016737	1.7153e-11	-1.88514	-2.78242e-10	1.15565e-05	-1.89636	-2.78242e-10	2.70482e-05	-1.88942	-2.78242e-10
13587395	rs9921617	9.77391e-10	3.53576	-1.37819	0.000110983	1.75732	-1.39155	0.00289452	4.14441	-1.36088
13587529	rs9934874	9.44343e-10	3.50137	-1.37819	0.000107897	1.72912	-1.39155	0.0027914	4.10814	-1.36088
13587796	rs11641984	2.53965e-10	2.15165	-1.34177	4.89893e-05	0.929746	-1.38176	8.89395e-05	0.618346	-1.31743
13588014	rs16962153	9.43442e-10	3.50137	-1.37914	0.000107862	1.72912	-1.39188	0.00278749	4.10814	-1.36228
13588335	rs16962155	1.11937e-09	3.67417	-1.38096	0.000136214	1.96305	-1.39244	0.00366697	4.38507	-1.36499
13588694	rs75480054	2.9311e-11	-1.69481e-10	-1.34935	2.10962e-05	-1.69481e-10	-1.29452	4.88582e-05	-1.69481e-10	-1.29812
13591265	rs75068552	1.02936e-11	-1.591	-0.804792	1.37139e-05	-0.834712	-0.890491	4.513e-05	-0.560812	-0.816681
13591849	rs56245004	6.81363e-12	-1.73812	-1.07027	4.07506e-06	-1.74011	-1.19862	1.02325e-05	-1.86821	-0.993256
13592059	rs16962157	9.81236e-12	-1.5365	-0.907165	1.9507e-05	-0.382526	-0.990314	6.46775e-05	-0.0885273	-0.9291
13592067	rs138119182	2.88611e-11	-1.69481e-10	-1.36481	1.95337e-05	-1.69481e-10	-1.37147	4.54145e-05	-1.69481e-10	-1.37121
13592819	rs147263917	4.92344e-11	-1.69481e-10	-0.830717	3.63421e-05	-1.69481e-10	-0.750637	7.75184e-05	-1.69481e-10	-0.836525
13592883	rs8059308	1.25351e-11	-1.49837	-0.700411	2.47659e-05	-0.332371	-0.801773	8.0446e-05	-0.0848485	-0.714606
13593419	rs9940829	1.03631e-09	3.60518	-1.38907	0.000115415	1.79834	-1.39342	0.00294794	4.1786	-1.37678
13593929	rs2157025	9.11686e-10	3.44381	-1.35583	0.000762353	3.60237	-1.30958	0.0143703	5.71655	-1.33067
13593986	rs1547403	1.92172e-09	4.22103	-1.38736	0.000166986	2.16765	-1.39335	0.00495838	4.69538	-1.37359
13593993	rs11645390	5.446e-11	0.112684	-0.842527	1.26973e-05	-0.86365	-0.938575	2.89405e-05	-1.14716	-0.674638
13594079	rs1547404	1.51848e-09	3.98906	-1.3909	0.000160973	2.13071	-1.39308	0.00457502	4.62193	-1.38061
13594514	rs4781497	4.97386e-11	0.277343	-1.09787	3.81782e-05	0.32967	-1.03102	0.000111647	0.561167	-1.03286
13594666	rs62030208	2.82772e-11	-1.38525	-2.78242e-10	3.80821e-05	-0.703868	-2.78242e-10	0.000281917	0.454574	-2.78242e-10
13594847	rs16962161	1.3522e-09	3.87442	-1.39224	0.000144161	2.01956	-1.39224	0.00388341	4.46136	-1.38393
13594882	rs117730713	1.69692e-11	-1.89591	-2.78242e-10	1.28251e-05	-1.79221	-2.78242e-10	2.92761e-05	-1.81027	-2.78242e-10
13594921	rs11646516	3.97458e-11	0.0198409	-1.06465	1.05659e-05	-1.02453	-0.961449	2.30757e-05	-1.07812	-0.970143
13595180	rs76382956	1.83352e-11	-1.81849	-2.78242e-10	1.57882e-05	-1.58435	-2.78242e-10	3.02046e-05	-1.77905	-2.78242e-10
13595206	rs16962168	1.25798e-09	3.80287	-1.39292	0.000136046	1.96067	-1.39129	0.00359463	4.38625	-1.3861
13595351	rs1547405	1.25813e-09	3.80287	-1.3928	0.000136045	1.96067	-1.39129	0.00359746	4.38625	-1.38531
13595440	rs143190894	3.47317e-11	-1.69481e-10	-1.17966	2.15904e-05	-1.69481e-10	-1.27137	5.05323e-05	-1.69481e-10	-1.26443
13595789	rs111521180	1.7157e-11	-1.88491	-2.78242e-10	1.15565e-05	-1.89637	-2.78242e-10	2.70532e-05	-1.88924	-2.78242e-10
13596038	rs13333495	1.25778e-09	3.80287	-1.39308	0.000136098	1.96067	-1.39091	0.00359226	4.38625	-1.38676
13596223	rs4781498	1.47135e-11	-1.50403	-0.534521	2.86602e-05	-0.343603	-0.644501	9.40588e-05	-0.0969383	-0.546182
13596498	rs146436845	4.25472e-11	-0.976697	-2.78242e-10	2.27512e-05	-1.219	-2.78242e-10	3.88306e-05	-1.52783	-2.78242e-10
13596644	rs8056164	5.91699e-11	0.152812	-0.799708	1.36468e-05	-0.834824	-0.895284	3.13375e-05	-1.12258	-0.619648
13596691	rs11075202	6.6267e-12	-1.71504	-1.12117	4.0229e-06	-1.71717	-1.23444	9.83809e-06	-1.85802	-1.04275
13596861	rs71390342	1.0275e-10	-0.0950104	-2.78242e-10	1.84956e-05	-1.42608	-2.78242e-10	5.17325e-05	-1.24095	-2.78242e-10
13597626	rs13330029	1.03201e-09	3.60518	-1.39323	0.000115836	1.79834	-1.38978	0.00291542	4.1786	-1.38788
13598086	rs13338837	1.83305e-09	4.17985	-1.39343	0.000174656	2.20742	-1.38821	0.00501459	4.72257	-1.3895
13598576	rs13333934	5.8155e-12	-1.68453	-1.28226	3.49964e-06	-1.78087	-1.31008	1.93759e-05	-0.935094	-1.28792
13598688	rs13330249	1.25756e-09	3.80287	-1.39326	0.00013681	1.96067	-1.38568	0.00357624	4.38625	-1.39123
13599017	rs16962190	1.23935e-09	3.78783	-1.3928	0.000138626	1.97163	-1.38346	0.00375926	4.43713	-1.3922
13599144	rs72773529	1.2899e-09	3.82708	-1.39207	0.000143547	2.00402	-1.38096	0.00391555	4.47856	-1.39289
13599178	rs997593	1.6749e-10	0.656545	-0.262931	0.000103421	0.831523	-0.536328	0.00157457	2.44946	-0.27476
13599365	rs998231	2.72415e-10	2.2145	-1.33448	4.85189e-05	0.913938	-1.3756	8.91678e-05	0.610374	-1.30689
13599566	rs998232	5.75799e-12	-1.65032	-1.3264	3.65411e-06	-1.69854	-1.34922	2.23163e-05	-0.74887	-1.33285
13599683	rs147740636	1.69713e-11	-1.89579	-2.78242e-10	1.57708e-05	-1.58545	-2.78242e-10	5.94105e-05	-1.10257	-2.78242e-10
13599794	rs12447229	1.11565e-11	-1.70819	-0.607089	1.83687e-05	-0.725573	-0.707392	5.5958e-05	-0.538416	-0.624022
13599948	rs2213264	2.71531e-10	2.11922	-1.24246	4.72264e-05	0.819428	-1.30809	9.00686e-05	0.510316	-1.19678
13600211	rs8047919	1.28869e-11	-1.70069	-0.470408	2.11154e-05	-0.706961	-0.58665	6.67164e-05	-0.518377	-0.468212
13600302	rs2226996	2.5898e-10	2.0719	-1.24246	5.13201e-05	0.902557	-1.30809	9.51685e-05	0.565394	-1.19678
13600342	rs11646275	4.79297e-11	0.132697	-0.990273	1.13618e-05	-0.849287	-1.06407	2.50102e-05	-1.13492	-0.832837
13600456	rs9935197	1.45154e-09	3.92843	-1.37536	0.000165734	2.15846	-1.39168	0.0045877	4.61459	-1.37049
13600512	rs9934680	1.22589e-09	3.7446	-1.36048	0.00014308	2.00532	-1.38553	0.00383978	4.42014	-1.35401
13600610	rs78456650	1.14607e-11	-1.68336	-0.605027	1.78698e-05	-0.750264	-0.710238	5.42254e-05	-0.577693	-0.616197
13600826	rs9937615	1.15998e-11	-1.30038	-0.975941	2.26239e-05	-0.328747	-0.895858	2.22713e-05	-1.12072	-0.963019
13600968	rs9929990	3.31686e-11	-0.224739	-1.00097	5.40888e-06	-1.53556	-1.12001	1.92831e-05	-1.2426	-0.985207
13601116	rs9927913	4.488e-11	0.148948	-1.07227	0.000125399	1.5776	-1.08971	0.00131402	3.07248	-1.07867
13601213	rs9930242	5.30675e-11	0.295661	-1.05141	0.000144619	1.6999	-1.06941	0.0016145	3.25776	-1.05802
13601217	rs76693260	3.83083e-11	0.233462	-1.31511	2.83804e-05	0.285261	-1.28318	8.34949e-05	0.514495	-1.27675
13601877	rs192325246	3.88778e-11	-1.06689	-2.78242e-10	1.53116e-05	-1.615	-2.78242e-10	4.18993e-05	-1.45177	-2.78242e-10
13602732	rs118018992	1.96441e-11	-1.74953	-2.78242e-10	3.31461e-05	-0.842688	-2.78242e-10	4.47324e-05	-1.38634	-2.78242e-10
13602800	rs16962221	1.20793e-09	3.75168	-1.38233	0.000130189	1.91857	-1.3932	0.00343048	4.3325	-1.37909
13603066	rs147732396	2.49931e-10	0.793876	-2.78242e-10	5.65166e-05	-0.309079	-2.78242e-10	0.000188689	0.0530616	-2.78242e-10
13603243	rs8046639	2.96237e-11	-0.348057	-0.99068	5.15833e-06	-1.59159	-1.11141	1.80562e-05	-1.31884	-0.974715
13603325	rs8046788	1.32441e-11	-1.71209	-0.431673	2.14055e-05	-0.735308	-0.544655	6.65767e-05	-0.548902	-0.439784
13603339	rs74009023	1.31474e-11	-1.72253	-0.428561	2.0908e-05	-0.761751	-0.541731	6.49069e-05	-0.5774	-0.436685
13603697	rs144887953	2.25193e-11	-1.61294	-2.78242e-10	1.28755e-05	-1.78829	-2.78242e-10	2.69e-05	-1.89491	-2.78242e-10
13603865	rs28371844	1.32957e-11	-1.70819	-0.431673	2.1615e-05	-0.725573	-0.544655	6.72785e-05	-0.538416	-0.439784
13604222	rs2903306	6.51431e-10	2.50907	-0.757213	2.90459e-05	-0.0234556	-0.951281	0.000370593	1.46749	-0.739427
13604322	rs4595785	6.82033e-10	2.54177	-0.744001	3.00013e-05	-0.00211687	-0.940256	0.000386479	1.49607	-0.726033
13604797	rs8055688	1.15004e-11	-1.82945	-0.455478	7.18316e-06	-1.87486	-0.497015	2.11827e-05	-1.68929	-0.444569
13604890	rs2903307	1.16077e-11	-1.83064	-0.445005	7.22565e-06	-1.8792	-0.486776	2.15146e-05	-1.68427	-0.434036
13605045	rs62030248	1.8297e-11	-1.04674	-0.77383	2.11954e-05	-0.423652	-0.866177	4.32446e-05	-0.757267	-0.6629
13605058	rs9928897	8.53938e-12	-1.83676	-0.74586	1.13817e-05	-1.07082	-0.840783	3.79953e-05	-0.793465	-0.756113
13605068	rs113688919	2.0336e-11	-1.71492	-2.78242e-10	1.25943e-05	-1.81037	-2.78242e-10	3.14061e-05	-1.74004	-2.78242e-10
13605260	rs76457234	1.74881e-11	-1.86579	-2.78242e-10	1.42952e-05	-1.68369	-2.78242e-10	3.09482e-05	-1.75473	-2.78242e-10
13606487	rs62030249	7.53387e-11	0.320219	-0.725536	3.81875e-05	0.210212	-0.911316	0.000395214	1.5661	-0.773717
13606680	rs2866485	7.1365e-10	2.47135	-0.628272	3.17432e-05	-0.0391568	-0.846777	0.000416745	1.46002	-0.614586
13607374	rs147469158	1.75543e-11	-1.86201	-2.78242e-10	1.16238e-05	-1.89056	-2.78242e-10	2.70498e-05	-1.88936	-2.78242e-10
13607435	rs58645304	1.17232e-09	3.71313	-1.37371	0.000126455	1.8869	-1.39063	0.00332342	4.29202	-1.37031
13607613	rs2105839	6.14747e-10	2.33844	-0.644537	2.98503e-05	-0.086908	-0.860512	0.000375262	1.37158	-0.630998
13607635	rs12929346	3.74438e-10	2.41349	-1.21537	6.4684e-05	1.13257	-1.30667	0.000118484	0.798444	-1.21071
13608080	rs2866486	6.82037e-10	2.40054	-0.60277	3.42574e-05	0.0154797	-0.82519	0.000442915	1.4952	-0.58886
13608086	rs9921860	9.50875e-10	3.49825	-1.36818	0.000106363	1.71081	-1.38756	0.00266823	4.06621	-1.36408
13608308	rs117207137	7.08924e-11	-0.466147	-2.78242e-10	3.61559e-05	-0.755772	-2.78242e-10	6.36452e-05	-1.03372	-2.78242e-10
13608346	rs743655	7.55099e-10	2.50104	-0.601498	3.71776e-05	0.0827051	-0.81061	0.000485819	1.58454	-0.585746
13608690	rs743656	1.4229e-11	-1.68739	-0.384636	2.20877e-05	-0.738439	-0.510152	7.03512e-05	-0.54058	-0.392961
13608884	rs11646812	3.48004e-10	2.35355	-1.22864	6.09534e-05	1.08235	-1.31585	0.000111494	0.751087	-1.22415
13608897	rs9888835	1.5931e-11	-1.65714	-0.301898	2.54977e-05	-0.668619	-0.436407	8.22562e-05	-0.465114	-0.312087
13609387	rs9924884	3.9142e-11	-1.69481e-10	-1.06011	2.65771e-05	-1.69481e-10	-1.06356	5.78317e-05	-1.69481e-10	-1.1295
13609820	rs9302502	1.04752e-09	3.60167	-1.3748	0.000126366	1.8866	-1.39103	0.00324344	4.26884	-1.37149
13610201	rs9940933	1.5175e-11	-1.69957	-0.308089	2.29668e-05	-0.767361	-0.442203	7.34717e-05	-0.571891	-0.318249
13612102	rs73524906	1.70007e-11	-1.89406	-2.78242e-10	1.15995e-05	-1.89265	-2.78242e-10	2.68783e-05	-1.89572	-2.78242e-10
13612211	rs62030250	2.68363e-11	-1.43755	-2.78242e-10	3.45417e-05	-0.801447	-2.78242e-10	0.000218272	0.198702	-2.78242e-10
13612447	rs73524908	1.69804e-11	-1.89525	-2.78242e-10	1.16227e-05	-1.89065	-2.78242e-10	2.6864e-05	-1.89625	-2.78242e-10
13613166	rs7194750	1.60027e-11	-1.86258	-0.0919705	1.05021e-05	-1.85106	-0.140982	2.83669e-05	-1.76269	-0.0791261
13613319	rs7195117	8.71675e-12	-1.64321	-0.918858	4.44873e-06	-1.85067	-1.00033	1.16841e-05	-1.895	-0.833808
13613521	rs183987292	1.69619e-11	-1.89634	-2.78242e-10	1.55615e-05	-1.59881	-2.78242e-10	4.28396e-05	-1.42958	-2.78242e-10
13614116	rs16962232	1.69625e-11	-1.89631	-2.78242e-10	1.1675e-05	-1.88617	-2.78242e-10	2.68664e-05	-1.89616	-2.78242e-10
13614192	rs149078784	2.13943e-11	-1.66419	-2.78242e-10	1.15596e-05	-1.8961	-2.78242e-10	2.79747e-05	-1.85574	-2.78242e-10
13614895	rs73524911	1.69624e-11	-1.89631	-2.78242e-10	1.17156e-05	-1.8827	-2.78242e-10	2.68857e-05	-1.89545	-2.78242e-10
13615105	rs117966094	7.07859e-11	-0.46765	-2.78242e-10	0.000103667	0.297572	-2.78242e-10	0.000181323	0.0132415	-2.78242e-10
13615258	rs7185053	3.38271e-11	-0.61896	-0.587087	0.00011565	0.884119	-0.47716	7.25734e-05	-0.333274	-0.569167
13615286	rs17275798	2.22752e-11	-1.62384	-2.78242e-10	1.23933e-05	-1.82645	-2.78242e-10	2.6931e-05	-1.89376	-2.78242e-10
13615695	rs4309380	2.1517e-11	-0.386637	-1.27183	5.22494e-06	-1.3602	-1.32997	2.17338e-05	-0.855076	-1.2531
13616086	rs928962	1.00882e-10	0.569171	-0.682532	2.06856e-05	-0.396456	-0.917718	4.42555e-05	-0.70918	-0.68788
13616128	rs2226997	4.12396e-11	0.385213	-1.39313	3.04743e-05	0.466233	-1.39296	9.20553e-05	0.727176	-1.39183
13616231	rs928963	1.60188e-08	5.69498	-0.740765	0.00200938	4.22477	-0.962804	0.010811	4.84248	-0.741201
13616355	rs928964	5.75662e-10	2.74341	-1.1152	8.25393e-05	1.28598	-1.21632	0.000145183	0.890892	-1.09994
13616484	rs9924758	6.81562e-10	2.69022	-0.893142	0.00465758	4.83156	-0.728923	0.00774314	4.52567	-0.758147
13616576	rs72773534	1.95206e-10	0.546746	-2.78242e-10	0.000156803	0.71138	-2.78242e-10	0.00136703	2.03336	-2.78242e-10
13616796	rs17190872	1.54384e-10	0.312134	-2.78242e-10	0.000131562	0.535862	-2.78242e-10	0.00108057	1.7982	-2.78242e-10
13616942	rs72773535	1.87623e-10	0.507125	-2.78242e-10	0.000150514	0.670441	-2.78242e-10	0.00129998	1.98306	-2.78242e-10
13617061	rs9927218	1.94607e-11	-1.33024	-0.428677	6.05382e-06	-1.89031	-0.652614	1.86131e-05	-1.87987	-0.3833
13617204	rs7197159	4.20718e-10	2.4688	-1.15415	5.64092e-05	0.935216	-1.2462	0.000119232	0.732274	-1.13825
13617275	rs55838874	1.91096e-11	-1.77712	-2.78242e-10	1.25691e-05	-1.81237	-2.78242e-10	2.68726e-05	-1.89593	-2.78242e-10
13617358	rs2866487	2.07846e-11	-1.89631	0.203215	1.37146e-05	-1.76798	0.0428271	3.69e-05	-1.84663	0.267805
13617718	rs4436764	2.09232e-11	-1.23051	-0.455948	5.89078e-06	-1.89374	-0.676487	1.83012e-05	-1.86887	-0.41121
13617960	rs7192468	5.92751e-11	0.410228	-1.05535	1.18025e-05	-0.713285	-1.16202	2.34166e-05	-1.01348	-1.02012
13618030	rs72773536	5.87267e-12	-1.56788	-1.38912	4.27602e-06	-1.49959	-1.391	1.54864e-05	-1.05631	-1.39077
13618710	rs4780524	4.73469e-11	0.523542	-1.39335	3.50676e-05	0.60696	-1.39329	0.000106604	0.875362	-1.39329
13619136	rs79857936	2.88786e-11	-1.69481e-10	-1.36421	1.97542e-05	-1.69481e-10	-1.36025	4.45592e-05	-1.69481e-10	-1.39022
13621025	rs72773537	3.34735e-11	-1.21656	-2.78242e-10	1.28882e-05	-1.7873	-2.78242e-10	5.20135e-05	-1.23554	-2.78242e-10
13621225	rs117634001	5.07133e-11	-1.69481e-10	-0.801123	4.21064e-05	-1.69481e-10	-0.603412	9.11401e-05	-1.69481e-10	-0.674642
13621282	rs10492775	1.82731e-11	-1.61786	-0.204014	2.9464e-05	-0.618586	-0.341859	9.12346e-05	-0.414341	-0.259265
13621435	rs10521095	3.37633e-11	-0.511758	-0.696176	5.45005e-06	-1.77404	-0.873945	1.81568e-05	-1.6272	-0.660791
13621587	rs147474055	4.52376e-11	-1.69481e-10	-0.915381	3.89983e-05	-1.69481e-10	-0.680094	8.3265e-05	-1.69481e-10	-0.765012
13622432	rs12928054	5.47481e-11	0.435058	-1.15963	1.10622e-05	-0.695483	-1.24459	2.12302e-05	-0.998091	-1.13353
13622494	rs75042184	7.79211e-11	-0.371614	-2.78242e-10	3.93471e-05	-0.67119	-2.78242e-10	6.85168e-05	-0.959961	-2.78242e-10
13622851	rs55791043	1.67677e-10	0.394731	-2.78242e-10	0.000123697	0.474222	-2.78242e-10	0.00104136	1.76125	-2.78242e-10
13622857	rs12933214	5.42978e-11	0.456453	-1.18928	1.10397e-05	-0.680114	-1.262	2.0806e-05	-0.984792	-1.16701
13623592	rs28507585	1.36529e-11	-1.46975	-0.64361	5.16373e-06	-1.87681	-0.825143	1.461e-05	-1.89327	-0.612066
13623613	rs79743998	3.38593e-11	-1.69481e-10	-1.2051	2.25918e-05	-1.69481e-10	-1.22603	5.26463e-05	-1.69481e-10	-1.22344
13623880	rs6498423	3.61309e-11	-0.410679	-0.729484	5.46477e-06	-1.74573	-0.899564	1.80861e-05	-1.59212	-0.699781
13623967	rs62030253	2.8033e-10	0.591435	0.317221	0.000149834	0.797189	-0.131273	0.00171674	2.06521	0.195932
13624028	rs6498424	7.07441e-12	-1.64685	-1.12397	1.5199e-05	-0.622027	-1.00036	1.61268e-05	-1.3838	-1.02276
13624195	rs75738180	2.10152e-11	-1.55463	-0.127433	3.70108e-05	-0.462623	-0.26978	0.000119403	-0.220077	-0.184456
13624395	rs78913672	1.06165e-10	-0.0623118	-2.78242e-10	4.86065e-05	-0.459856	-2.78242e-10	9.52823e-05	-0.630196	-2.78242e-10
13624475	rs55783534	2.24593e-10	0.68698	-2.78242e-10	0.000166494	0.771346	-2.78242e-10	0.00150302	2.12819	-2.78242e-10
13624489	rs77585596	3.50112e-11	0.211696	-1.38334	2.50128e-05	0.263231	-1.38746	7.30985e-05	0.491333	-1.38656
13624490	rs7185999	1.30601e-11	-1.33894	-0.818816	4.35398e-06	-1.89636	-0.976166	1.2756e-05	-1.84988	-0.791162
13624588	rs6498425	1.02901e-11	-1.57113	-0.824996	4.90176e-06	-1.84488	-0.909141	1.29484e-05	-1.89499	-0.731078
13624610	rs74416834	2.11369e-11	-1.67629	-2.78242e-10	1.20851e-05	-1.85164	-2.78242e-10	2.68609e-05	-1.89637	-2.78242e-10
13624623	rs7184849	1.66845e-11	-0.520243	-1.39259	4.50318e-06	-1.4467	-1.39213	1.66738e-05	-0.984298	-1.38891
13625515	rs11864841	4.66246e-11	0.506296	-1.39148	2.47779e-05	0.259011	-1.39267	5.71356e-05	0.250197	-1.39181
13625931	rs2027817	1.37409e-11	-1.07473	-1.0322	1.44887e-05	-0.671929	-0.998314	1.68008e-05	-1.30775	-1.05786
13626052	rs35043672	1.57835e-11	-0.581968	-1.38638	3.88214e-06	-1.5946	-1.39262	1.02655e-05	-1.47107	-1.38718
13626147	rs35618077	1.67262e-11	-0.518647	-1.39169	3.81542e-06	-1.61132	-1.39324	1.00707e-05	-1.48533	-1.39208
13626602	rs182137024	1.7021e-11	-1.89286	-2.78242e-10	2.17252e-05	-1.26514	-2.78242e-10	6.55115e-05	-1.00482	-2.78242e-10
13627043	rs56129325	3.88719e-11	-1.06704	-2.78242e-10	1.16945e-05	-1.8845	-2.78242e-10	3.79145e-05	-1.55171	-2.78242e-10
13627281	rs8046896	1.02477e-11	-1.11973	-1.28052	2.63345e-05	0.109748	-1.18248	2.42803e-05	-0.770017	-1.22736
13627345	rs11639649	2.24231e-10	2.04937	-1.36401	9.86207e-05	1.61291	-1.36525	0.000222003	1.57728	-1.36163
13627857	rs11648769	9.24211e-12	-1.16675	-1.33679	2.21019e-05	0.00106283	-1.24901	2.26687e-05	-0.795992	-1.27006
13628038	rs10459785	7.16537e-12	-1.4013	-1.35675	1.5662e-05	-0.298044	-1.29433	1.64849e-05	-1.06035	-1.32425
13628141	rs56280956	1.50955e-10	1.62679	-1.33712	6.2478e-05	1.13004	-1.33884	0.000150926	1.1636	-1.33385
13628242	rs10459786	6.73407e-12	-1.46775	-1.35238	1.39261e-05	-0.422626	-1.28722	1.49964e-05	-1.16094	-1.31829
13628482	rs62030255	1.07747e-10	0.454268	-0.50179	1.25599e-05	-0.916284	-0.896819	6.64827e-05	-0.278994	-0.711105
13628698	rs74245962	3.79353e-11	0.232299	-1.32373	6.71788e-06	-1.15418	-1.28466	2.8459e-05	-0.501358	-1.33722
13628957	rs8062056	1.46344e-10	1.46245	-1.2038	9.67575e-05	1.33517	-1.10658	0.00019067	1.2542	-1.19069
13629662	rs9924727	4.01171e-10	2.45324	-1.18616	0.000486345	3.01289	-1.16959	0.000939904	2.88619	-1.22745
13629865	rs10459771	2.68071e-11	-0.478375	-0.960268	3.10899e-05	0.0346496	-0.941381	6.23371e-05	-0.0426078	-1.01188
13629890	rs144486604	1.9037e-11	-1.78092	-2.78242e-10	1.15567e-05	-1.89634	-2.78242e-10	2.7577e-05	-1.87006	-2.78242e-10
13629913	rs10459787	2.46667e-11	-0.581738	-0.940117	2.81209e-05	-0.0862977	-0.920801	5.64311e-05	-0.161071	-0.992949
13630087	rs9302503	3.71742e-10	2.3867	-1.1958	0.000443363	2.94218	-1.19141	0.000863782	2.8164	-1.24212
13630123	rs113107907	4.68472e-10	1.42217	-2.78242e-10	0.000123255	0.470646	-2.78242e-10	0.00069622	1.35863	-2.78242e-10
13630156	rs9302504	6.86889e-12	-1.42743	-1.37288	1.4527e-05	-0.345274	-1.32233	1.55704e-05	-1.09441	-1.34726
13630293	rs112487449	4.99547e-11	-0.816193	-2.78242e-10	2.67754e-05	-1.05613	-2.78242e-10	5.10157e-05	-1.25491	-2.78242e-10
13630342	rs78223724	1.59307e-11	-1.73215	-0.226914	8.59146e-06	-1.89201	-0.300836	2.1506e-05	-1.87266	-0.246044
13630452	rs72773545	1.69616e-10	1.7412	-1.33497	7.79279e-05	1.34889	-1.33672	0.00017957	1.33516	-1.33164
13630944	rs4781499	2.4776e-11	-0.494103	-1.02333	5.04063e-05	0.638079	-1.06158	0.000137192	0.781561	-1.04722
13630970	rs7201449	5.63845e-09	5.25472	-1.34467	0.000131299	1.84435	-1.31048	0.00227717	3.89906	-1.35541
13631034	rs4781500	4.49031e-10	2.58451	-1.20473	0.000549099	3.15229	-1.18763	0.00106173	3.02379	-1.24318
13631244	rs9937896	1.88615e-10	1.82195	-1.30955	8.63212e-05	1.42519	-1.31073	0.000199253	1.4113	-1.30377
13631466	rs73524919	1.36941e-10	0.746344	-0.554101	1.38771e-05	-0.777713	-0.935658	7.80639e-05	-0.0727461	-0.756767
13631608	rs34836534	8.9138e-12	-1.15682	-1.38289	3.0883e-06	-1.84219	-1.37381	7.25078e-06	-1.82138	-1.38455
13631776	rs143546232	3.54282e-11	-1.69481e-10	-1.1598	2.58518e-05	-1.69481e-10	-1.09123	5.80342e-05	-1.69481e-10	-1.12601
13631891	rs72773546	4.68472e-10	1.42217	-2.78242e-10	0.000123255	0.470646	-2.78242e-10	0.00069622	1.35863	-2.78242e-10
13631984	rs56379196	4.32942e-11	0.393756	-1.35305	1.69424e-05	-0.136869	-1.37692	3.40691e-05	-0.315377	-1.34327
13632110	rs72773548	1.32498e-10	1.52055	-1.3613	6.87915e-05	1.24993	-1.36246	0.000154921	1.22094	-1.36506
13632302	rs77978561	1.79129e-11	-1.84179	-2.78242e-10	1.3611e-05	-1.73273	-2.78242e-10	3.37558e-05	-1.66789	-2.78242e-10
13632475	rs4781501	7.074e-12	-1.45241	-1.31848	1.59598e-05	-0.337761	-1.23578	1.67415e-05	-1.09493	-1.27422
13632492	rs4781502	6.93423e-12	-1.46101	-1.32983	1.54443e-05	-0.353917	-1.25246	1.63116e-05	-1.10651	-1.28866
13632684	rs4781503	1.30379e-10	1.45834	-1.3152	6.10468e-05	1.08204	-1.31401	0.000141189	1.06889	-1.30583
13632718	rs80141692	4.92742e-11	-1.69481e-10	-0.829909	3.20408e-05	-1.69481e-10	-0.876602	7.95456e-05	-1.69481e-10	-0.81071
13633333	rs4467059	7.40203e-12	-1.74503	-0.980525	4.11137e-06	-1.78771	-1.14215	9.46087e-06	-1.88106	-1.05882
13634143	rs62026962	8.35872e-11	0.38017	-0.68159	1.6594e-05	-0.506131	-1.02844	8.09379e-05	0.0737666	-0.867125
13634314	rs11641807	1.33618e-10	1.53684	-1.36916	6.93011e-05	1.26556	-1.37071	0.000156043	1.2365	-1.3734
13634426	rs8057032	7.50172e-12	-1.7332	-0.978975	4.07697e-06	-1.79732	-1.14094	9.51124e-06	-1.87714	-1.05742
13634452	rs62026963	1.11447e-10	0.716542	-0.730304	1.51965e-05	-0.559475	-1.06308	7.96743e-05	0.0997989	-0.908892
13634910	rs9921139	7.55384e-12	-1.72823	-0.977022	4.02553e-06	-1.81154	-1.13941	9.5842e-06	-1.87126	-1.05567
13635049	rs9928158	7.60773e-12	-1.71578	-0.982363	3.975e-06	-1.82001	-1.14358	9.58553e-06	-1.86631	-1.06047
13635424	rs34068142	3.78504e-11	0.268565	-1.36223	1.17965e-05	-0.498288	-1.37752	2.49517e-05	-0.623842	-1.34626
13635534	rs9888939	1.33465e-10	1.52055	-1.35402	6.91704e-05	1.24993	-1.35697	0.000156651	1.22094	-1.35396
13635554	rs3919422	5.48164e-11	0.592291	-1.31561	7.36381e-06	-1.07677	-1.27027	3.30679e-05	-0.363749	-1.32473
13635786	rs4603544	6.95413e-12	-1.78751	-1.00046	4.04365e-06	-1.78882	-1.15765	9.3107e-06	-1.87913	-1.07674
13636091	rs72773552	1.16096e-10	1.38381	-1.35671	6.0487e-05	1.11877	-1.35996	0.000136104	1.09039	-1.36401
13636388	rs9932034	6.2329e-12	-1.87064	-1.02683	4.43175e-06	-1.67685	-1.17797	8.94393e-06	-1.8957	-1.10037
13636653	rs62026964	4.05204e-11	-0.0966539	-0.928852	1.31667e-05	-0.56789	-1.19803	5.94362e-05	-0.0260833	-1.07605
13636666	rs916071	7.36567e-12	-1.46953	-1.26095	1.67368e-05	-0.369987	-1.15602	1.75535e-05	-1.11799	-1.20379
13636724	rs72773554	3.19514e-10	1.03949	-2.78242e-10	0.000132007	0.539244	-2.78242e-10	0.000667276	1.31616	-2.78242e-10
13637582	rs916072	6.4595e-12	-1.83819	-1.02357	4.24354e-06	-1.72275	-1.17547	8.98026e-06	-1.89456	-1.09745
13637673	rs72773555	3.07375e-10	1.00076	-2.78242e-10	0.000127433	0.503979	-2.78242e-10	0.000640778	1.27564	-2.78242e-10
13637870	rs17191399	3.85128e-10	1.22627	-2.78242e-10	0.000161521	0.741025	-2.78242e-10	0.000681799	1.33769	-2.78242e-10
13637994	rs16962265	5.54716e-11	0.592291	-1.30373	7.64738e-06	-1.07677	-1.23248	3.39024e-05	-0.363749	-1.29981
13638438	rs186072814	3.18626e-11	-1.69481e-10	-1.26588	2.05302e-05	-1.69481e-10	-1.32171	4.79127e-05	-1.69481e-10	-1.31766
13638747	rs1894379	3.72155e-10	2.52385	-1.33185	0.000419077	2.97657	-1.28213	0.00205312	3.74118	-1.3011
13638938	rs1894380	8.43682e-11	0.526069	-0.818189	2.44946e-05	-0.020971	-1.12419	0.00010462	0.446862	-0.983562
13639046	rs72773557	1.12383e-10	1.32362	-1.32902	5.79922e-05	1.06108	-1.34438	0.000131493	1.03297	-1.34105
13639191	rs16962268	7.57521e-11	0.423913	-0.823757	2.23069e-05	-0.110723	-1.12799	9.41781e-05	0.346408	-0.98826
13639444	rs75164991	9.05278e-11	-0.221653	-2.78242e-10	0.000134289	0.556384	-2.78242e-10	0.000497443	1.02244	-2.78242e-10
13639649	rs113316062	5.35323e-11	-0.747024	-2.78242e-10	2.53138e-05	-1.11226	-2.78242e-10	5.50427e-05	-1.17893	-2.78242e-10
13639660	rs9924993	7.32658e-12	-1.47796	-1.25784	1.65401e-05	-0.385972	-1.15186	1.74192e-05	-1.1294	-1.20007
13639892	rs12162088	3.89879e-11	0.257224	-1.32128	6.54949e-06	-1.20583	-1.2584	2.70376e-05	-0.566352	-1.32346
13639925	rs16962270	3.75398e-11	0.205293	-1.3072	6.48999e-06	-1.23509	-1.23826	2.63712e-05	-0.607095	-1.30767
13639979	rs11642938	9.95921e-11	1.17414	-1.30037	5.17582e-05	0.917896	-1.31493	0.000117881	0.890481	-1.30785
13640381	rs10744978	7.01289e-12	-1.51805	-1.26151	1.52381e-05	-0.463057	-1.15676	1.64208e-05	-1.18404	-1.20445
13640499	rs72773562	3.35436e-10	1.08812	-2.78242e-10	0.000134893	0.560872	-2.78242e-10	0.000527769	1.08162	-2.78242e-10
13640665	rs28686928	4.55717e-12	-1.86802	-1.34259	3.7447e-06	-1.71101	-1.31227	7.18238e-06	-1.89047	-1.32493
13640699	rs28450998	4.56499e-12	-1.86802	-1.34087	3.75281e-06	-1.71101	-1.3101	7.19667e-06	-1.89047	-1.32295
13640858	rs17191581	3.5415e-10	1.14241	-2.78242e-10	0.000166614	0.772068	-2.78242e-10	0.000524417	1.07525	-2.78242e-10
13640950	rs16962278	3.68351e-11	-0.0467927	-1.07407	1.41657e-05	-0.405348	-1.28744	5.27573e-05	-0.0276148	-1.19372
13641025	rs143641922	1.69813e-11	-1.8952	-2.78242e-10	2.54287e-05	-1.10774	-2.78242e-10	7.88577e-05	-0.819395	-2.78242e-10
13641264	rs72773563	2.7521e-11	-0.145377	-1.26698	4.38852e-05	0.695586	-1.25762	0.000125425	0.900584	-1.25592
13641339	rs55726730	5.67994e-12	-1.68734	-1.30303	5.21062e-06	-1.4383	-1.25462	1.23386e-05	-1.39772	-1.27659
13641580	rs8062888	4.58505e-12	-1.86816	-1.33634	3.75992e-06	-1.71479	-1.30443	7.22606e-06	-1.89163	-1.31772
13641795	rs8051180	1.8457e-11	-0.444912	-1.36695	6.14393e-06	-1.19161	-1.33654	3.49459e-05	-0.284719	-1.34852
13641866	rs56292606	3.28582e-10	1.06748	-2.78242e-10	0.00013239	0.542143	-2.78242e-10	0.000516997	1.061	-2.78242e-10
13641884	rs56333154	4.03432e-11	-1.02989	-2.78242e-10	1.82549e-05	-1.43918	-2.78242e-10	8.4813e-05	-0.746592	-2.78242e-10
13641930	rs11645815	4.60602e-12	-1.86724	-1.33271	3.85215e-06	-1.69508	-1.2999	7.27889e-06	-1.88852	-1.31354
13642651	rs74779535	8.7613e-12	-1.84886	-0.708103	8.54765e-06	-1.4688	-0.729159	2.29961e-05	-1.34705	-0.704664
13642900	rs62027020	2.52759e-11	-0.253495	-1.24396	2.41562e-05	0.118653	-1.27772	3.73856e-05	-0.34862	-1.21713
13642979	rs79747335	8.45701e-12	-1.84994	-0.742374	8.23735e-06	-1.47204	-0.762892	2.21378e-05	-1.35073	-0.739022
13643003	rs8051094	4.56068e-12	-1.88181	-1.32803	3.57884e-06	-1.789	-1.27958	7.44563e-06	-1.89611	-1.2833
13643076	rs2157027	2.25807e-11	-0.352552	-1.25766	9.26226e-06	-0.738127	-1.37954	3.1816e-05	-0.386178	-1.34089
13643090	rs11647064	4.84868e-12	-1.83476	-1.31384	4.09436e-06	-1.67292	-1.26108	7.69223e-06	-1.88173	-1.2651
13643411	rs35440475	2.67372e-10	-1.69481e-10	0.86133	0.000137525	-1.69481e-10	0.580193	0.000336657	-1.69481e-10	0.632025
13643566	rs715063	4.77648e-12	-1.86001	-1.3036	3.9965e-06	-1.71012	-1.24808	7.70593e-06	-1.89067	-1.25438
13643794	rs4353466	9.09243e-12	-1.87744	-0.642423	8.56669e-06	-1.54243	-0.653305	2.2225e-05	-1.44132	-0.644499
13643974	rs8056716	4.84686e-12	-1.85386	-1.29512	4.00031e-06	-1.71993	-1.23731	7.7916e-06	-1.88924	-1.24475
13643983	rs79815254	1.66689e-10	-1.69481e-10	0.38882	0.000131106	-1.69481e-10	0.532394	0.00030218	-1.69481e-10	0.523981
13644302	rs55663836	1.34165e-10	0.17176	-2.78242e-10	5.98945e-05	-0.251029	-2.78242e-10	0.000199576	0.109157	-2.78242e-10
13644706	rs72640403	7.32966e-11	0.477926	-0.910721	0.000310577	2.35815	-0.963326	0.00051862	1.95381	-0.889678
13644749	rs8059451	9.4152e-12	-1.78958	-0.695403	1.13313e-05	-1.26846	-0.647584	1.41234e-05	-1.83648	-0.702724
13644797	rs113718420	1.69079e-11	-0.543464	-1.35607	7.38238e-06	-0.983535	-1.36098	1.99272e-05	-0.848155	-1.3468
13644848	rs113695122	7.949e-08	5.20824	1.34784	0.000129856	-0.729509	1.25233	0.000342045	-0.872799	1.5207
13645094	rs113204774	2.09894e-11	-1.68329	-2.78242e-10	1.28292e-05	-1.79189	-2.78242e-10	2.78416e-05	-1.86051	-2.78242e-10
13645233	rs117284913	2.18588e-11	-1.6427	-2.78242e-10	1.17584e-05	-1.87905	-2.78242e-10	2.77141e-05	-1.8651	-2.78242e-10
13645348	rs34289901	1.0007e-10	1.01053	-1.13197	1.87507e-05	-0.0979793	-1.3144	1.93254e-05	-0.89535	-1.33027
13645415	rs16962282	1.23588e-09	3.3458	-0.95357	2.0021e-05	-1.78814	0.441314	3.91376e-05	-1.89034	0.370382
13646191	rs16962285	1.60908e-10	0.353525	-2.78242e-10	1.69847e-05	-1.5113	-2.78242e-10	3.11408e-05	-1.74852	-2.78242e-10
13646346	rs62027022	6.56204e-11	-0.947596	0.404172	2.352e-05	-1.81173	0.625972	7.01593e-05	-1.57142	0.635144
13647006	rs35256310	1.56151e-10	0.323514	-2.78242e-10	1.71993e-05	-1.49874	-2.78242e-10	3.13852e-05	-1.7407	-2.78242e-10
13647266	rs34050674	1.56379e-10	0.324969	-2.78242e-10	1.76373e-05	-1.4736	-2.78242e-10	3.18884e-05	-1.7248	-2.78242e-10
13647316	rs34640498	3.05818e-11	-0.307662	-0.999244	9.35682e-06	-0.995048	-1.11246	1.02967e-05	-1.71349	-1.14172
13647739	rs16962290	7.13295e-11	-0.586563	0.126563	2.13711e-05	-1.52623	0.244657	4.60339e-05	-1.42987	0.0722113
13648242	rs4781505	9.139e-11	-0.00304492	-0.209129	3.84934e-06	-1.67193	-1.32378	8.56861e-06	-1.72761	-1.31133
13648300	rs12930773	1.08841e-11	-1.16225	-1.17775	3.20619e-06	-1.83954	-1.33899	7.08144e-06	-1.88807	-1.3415
13648792	rs72773567	2.29516e-10	0.708662	-2.78242e-10	0.000889628	2.44719	-2.78242e-10	0.000278019	0.440651	-2.78242e-10
13648996	rs6498427	4.88454e-12	-1.81349	-1.32775	3.65369e-06	-1.75307	-1.29481	1.18734e-05	-1.44399	-1.26874
13649118	rs2866488	2.09424e-11	-1.36189	-0.323646	3.47602e-05	-0.496331	-0.29881	3.98912e-05	-1.04821	-0.452676
13649578	rs9929234	8.17318e-12	-1.86734	-0.759113	9.29043e-05	-0.467499	0.655456	0.000145706	-0.787184	0.581732
13650148	rs2226992	7.72042e-12	-1.51701	-1.16643	2.26009e-05	-1.01164	-0.213986	3.39016e-05	-1.39493	-0.268646
13650784	rs1547400	5.09401e-12	-1.80781	-1.29144	3.73527e-06	-1.77457	-1.25122	1.20583e-05	-1.47706	-1.22022
13650836	rs11640637	4.33444e-12	-1.8882	-1.37252	4.60042e-06	-1.42831	-1.38915	8.58101e-06	-1.651	-1.38648
13650934	rs1547401	2.36282e-10	0.737716	-2.78242e-10	1.51075e-05	-1.62842	-2.78242e-10	2.90783e-05	-1.81705	-2.78242e-10
13651107	rs1547402	8.51713e-11	-0.262183	-0.0204635	3.97335e-06	-1.76744	-1.19657	8.93818e-06	-1.80634	-1.19037
13651334	rs186895257	2.83041e-11	-1.69481e-10	-1.3843	2.05364e-05	-1.69481e-10	-1.32142	4.61953e-05	-1.69481e-10	-1.35416
13651384	rs116334803	5.26094e-11	-0.962817	0.198402	1.91665e-05	-1.7785	0.388048	5.67235e-05	-1.53304	0.384186
13651686	rs116816655	1.02544e-10	-1.69481e-10	-0.0970144	0.000136178	-1.69481e-10	0.570351	0.00040599	-1.69481e-10	0.819288
13651771	rs6498428	6.87196e-12	-1.87022	-0.929645	6.5891e-05	-0.491409	0.335797	0.000105027	-0.797358	0.26454
13651906	rs7194535	2.4736e-10	0.783536	-2.78242e-10	1.45994e-05	-1.66263	-2.78242e-10	2.85567e-05	-1.83515	-2.78242e-10
13652637	rs60630319	3.00709e-10	1.0001	-0.0212708	1.72121e-05	-1.46086	-0.0371405	2.93287e-05	-1.59669	-0.211781
13653095	rs34785597	3.83893e-10	1.22305	-2.78242e-10	1.40545e-05	-1.70067	-2.78242e-10	2.79899e-05	-1.8552	-2.78242e-10
13653109	rs12596110	3.90882e-11	-0.993611	-0.0678789	1.44161e-05	-1.78927	0.11401	4.06022e-05	-1.55215	0.068935
13653279	rs8060172	4.96912e-12	-1.84617	-1.2779	3.92261e-06	-1.74155	-1.2353	1.34236e-05	-1.38732	-1.2027
13653492	rs117377885	2.16508e-11	-1.65227	-2.78242e-10	1.47341e-05	-1.65345	-2.78242e-10	3.88937e-05	-1.52621	-2.78242e-10
13653902	rs12596697	4.12973e-11	-0.966307	-0.0402049	1.49901e-05	-1.77974	0.143512	4.25134e-05	-1.53521	0.0979948
13654498	rs2226993	3.79631e-10	1.21189	-2.78242e-10	1.43477e-05	-1.68002	-2.78242e-10	2.80563e-05	-1.85283	-2.78242e-10
13654596	rs2213263	3.33457e-10	1.0822	-2.78242e-10	1.43327e-05	-1.68107	-2.78242e-10	2.83333e-05	-1.843	-2.78242e-10
13654982	rs72773576	8.90096e-09	3.72363	0.64297	4.2005e-06	-1.83997	-1.06844	9.76888e-06	-1.84655	-1.06129
13654988	rs6498429	1.72524e-11	-0.649733	-1.22962	7.76773e-06	-1.02078	-1.27285	1.02662e-05	-1.60964	-1.24855
13655004	rs72773578	9.59816e-09	3.74997	0.692046	4.28805e-06	-1.8373	-1.05048	1.00119e-05	-1.849	-1.03427
13655480	rs112744672	1.15836e-10	-1.69481e-10	0.0248678	8.28667e-05	-1.69481e-10	0.0736209	0.000258679	-1.69481e-10	0.368547
13655512	rs147863675	7.91053e-11	-1.69481e-10	-0.35653	4.37495e-05	-1.69481e-10	-0.565134	9.77797e-05	-1.69481e-10	-0.604323
13655883	rs1573628	1.08724e-11	-1.66079	-0.680291	3.36071e-06	-1.74045	-1.39101	6.69107e-06	-1.89374	-1.39252
13655884	rs72773580	5.35833e-12	-1.72454	-1.32412	3.94423e-06	-1.60135	-1.37001	7.01197e-06	-1.86693	-1.37249
13656369	rs12931103	3.211e-10	1.04444	-2.78242e-10	1.3853e-05	-1.71511	-2.78242e-10	2.78455e-05	-1.86037	-2.78242e-10
13656441	rs4356465	2.03235e-11	-0.461445	-1.25409	6.29838e-06	-1.25303	-1.25029	9.61061e-06	-1.69726	-1.22692
13656537	rs75765139	2.11243e-11	-1.67689	-2.78242e-10	1.51202e-05	-1.62758	-2.78242e-10	4.01494e-05	-1.49443	-2.78242e-10
13656831	rs12935543	2.33535e-10	1.16169	-0.435669	9.65996e-06	-1.66081	-0.414809	2.45005e-05	-1.82013	-0.168213
13656885	rs2903308	1.16248e-11	-1.83628	-0.437896	4.33241e-06	-1.51752	-1.35997	8.1672e-06	-1.75303	-1.33389
13657112	rs62035241	2.62093e-10	-1.01285	1.85423	0.000119134	-1.53462	1.97125	0.000511429	-1.2398	2.28997
13657443	rs72773581	7.38033e-09	3.0584	1.12087	4.95716e-06	-1.88478	-0.858001	1.27941e-05	-1.78584	-0.852219
13657619	rs35742252	4.92707e-10	1.4726	-2.78242e-10	1.26201e-05	-1.80832	-2.78242e-10	2.70397e-05	-1.88973	-2.78242e-10
13658080	rs16962355	5.0812e-10	1.50341	-2.78242e-10	1.2699e-05	-1.80209	-2.78242e-10	2.70673e-05	-1.88871	-2.78242e-10
13658191	rs74557625	1.2057e-10	-1.69481e-10	0.0649198	8.22768e-05	-1.69481e-10	0.0664766	0.000256919	-1.69481e-10	0.36172
13658506	rs2001025	7.33664e-12	-1.78164	-0.952789	5.79518e-06	-1.66358	-0.923004	1.88002e-05	-1.4097	-0.843475
13658895	rs7188326	1.0378e-11	-1.0649	-1.32272	1.0357e-05	-0.781289	-1.22466	1.10726e-05	-1.50314	-1.27943
13659177	rs8063481	1.04141e-11	-1.08976	-1.29438	1.01743e-05	-0.752088	-1.27166	1.08542e-05	-1.48572	-1.31676
13659188	rs8064185	1.05517e-11	-1.08976	-1.28126	1.01242e-05	-0.752088	-1.2766	1.08054e-05	-1.48572	-1.32127
13659346	rs8043735	1.02882e-11	-1.10357	-1.29275	1.04109e-05	-0.735517	-1.26524	1.10097e-05	-1.47577	-1.31249
13659436	rs8063939	1.05443e-11	-1.09312	-1.27861	1.00415e-05	-0.748083	-1.2888	1.07328e-05	-1.48332	-1.33041
13659588	rs7498123	4.88876e-10	1.4648	-2.78242e-10	1.26361e-05	-1.80706	-2.78242e-10	2.70492e-05	-1.88938	-2.78242e-10
13659606	rs71390343	3.49438e-11	-1.17357	-2.78242e-10	2.21147e-05	-1.24737	-2.78242e-10	2.76821e-05	-1.86626	-2.78242e-10
13659958	rs62035242	2.32701e-10	-0.994661	1.7171	0.000105031	-1.51394	1.82458	0.000485015	-1.18614	2.18328
13660106	rs6498432	9.89094e-12	-1.18809	-1.2476	1.10156e-05	-0.627969	-1.31634	1.12973e-05	-1.41009	-1.35238
13660162	rs34102220	5.2673e-10	1.53938	-2.78242e-10	1.27188e-05	-1.80054	-2.78242e-10	2.71375e-05	-1.88612	-2.78242e-10
13660329	rs35091105	5.35837e-10	1.55652	-2.78242e-10	1.26827e-05	-1.80337	-2.78242e-10	2.71127e-05	-1.88704	-2.78242e-10
13660337	rs35159800	5.35837e-10	1.55652	-2.78242e-10	1.26827e-05	-1.80337	-2.78242e-10	2.71127e-05	-1.88704	-2.78242e-10
13660343	rs12708777	4.20099e-10	1.40751	-0.094333	7.60655e-05	0.000356249	-0.0123749	5.092e-05	-1.08068	-0.176109
13660424	rs7188842	5.2673e-10	1.53938	-2.78242e-10	1.27188e-05	-1.80054	-2.78242e-10	2.71375e-05	-1.88612	-2.78242e-10
13660549	rs1540270	5.03832e-12	-1.79871	-1.31153	5.36311e-06	-1.40804	-1.25603	8.7817e-06	-1.70815	-1.30622
13660551	rs62035243	4.15167e-11	-1.019	0.0177899	1.55238e-05	-1.7979	0.196666	4.52542e-05	-1.56776	0.193017
13660572	rs72773585	9.97107e-09	3.06704	1.4131	5.80487e-06	-1.87011	-0.714807	1.45023e-05	-1.82014	-0.692588
13660575	rs1540271	1.0363e-11	-1.16156	-1.22751	1.05022e-05	-0.662905	-1.32912	1.09611e-05	-1.43163	-1.36106
13660854	rs9936808	1.07378e-11	-1.13455	-1.21899	1.00948e-05	-0.697347	-1.33425	1.06941e-05	-1.45268	-1.36467
13660870	rs6498433	4.08715e-10	1.28571	-2.78242e-10	1.33447e-05	-1.75249	-2.78242e-10	2.76576e-05	-1.86714	-2.78242e-10
13660918	rs9936868	9.32318e-12	-1.26423	-1.23058	1.11533e-05	-0.60469	-1.32719	1.16512e-05	-1.37195	-1.35969
13661086	rs8054371	4.80165e-10	1.44682	-2.78242e-10	1.29264e-05	-1.78434	-2.78242e-10	2.72932e-05	-1.8804	-2.78242e-10
13661190	rs9930070	9.96991e-12	-1.21454	-1.2132	1.08953e-05	-0.617736	-1.33755	1.12436e-05	-1.40028	-1.36696
13661251	rs8053363	3.55619e-10	1.14655	-2.78242e-10	1.37714e-05	-1.72102	-2.78242e-10	2.80768e-05	-1.8521	-2.78242e-10
13661301	rs8054715	4.5485e-10	1.39266	-2.78242e-10	1.30586e-05	-1.77416	-2.78242e-10	2.74021e-05	-1.87642	-2.78242e-10
13661302	rs8054716	4.65957e-10	1.41678	-2.78242e-10	1.29953e-05	-1.77903	-2.78242e-10	2.73299e-05	-1.87906	-2.78242e-10
13661390	rs11647658	5.05834e-12	-1.81801	-1.28826	4.887e-06	-1.4742	-1.28284	8.28046e-06	-1.74586	-1.32728
13661724	rs8055506	4.08997e-10	1.2864	-2.78242e-10	1.33389e-05	-1.75293	-2.78242e-10	2.76101e-05	-1.86886	-2.78242e-10
13661859	rs79603259	4.84828e-11	-1.69481e-10	-0.846102	4.3637e-05	-1.69481e-10	-0.567708	0.000102308	-1.69481e-10	-0.559055
13661998	rs12933124	4.80165e-10	1.44682	-2.78242e-10	1.29264e-05	-1.78434	-2.78242e-10	2.72932e-05	-1.8804	-2.78242e-10
13662670	rs16962377	7.36279e-09	3.18275	0.994136	4.8499e-06	-1.86107	-0.903581	1.15163e-05	-1.83373	-0.909546
13662679	rs16962380	7.73404e-09	3.02065	1.20542	5.3249e-06	-1.87338	-0.797837	1.31102e-05	-1.81427	-0.799375
13662895	rs72773589	6.13366e-09	2.99633	0.997902	4.81826e-06	-1.87502	-0.896184	1.1904e-05	-1.8111	-0.899072
13663029	rs28419457	9.68542e-12	-1.20118	-1.25551	1.13753e-05	-0.610315	-1.30185	1.15852e-05	-1.39914	-1.33818
13663102	rs144402837	1.7069e-11	-1.89005	-2.78242e-10	1.24579e-05	-1.82126	-2.78242e-10	2.80864e-05	-1.85176	-2.78242e-10
13663294	rs9923278	4.01697e-10	1.40303	-0.134639	7.20216e-05	-0.0546769	-0.0119702	4.71378e-05	-1.13709	-0.19687
13663326	rs13335916	1.04954e-11	-1.09165	-1.28472	1.03098e-05	-0.735596	-1.27492	1.10536e-05	-1.46745	-1.31683
13663585	rs6498435	1.29181e-10	0.757916	-0.624014	8.9785e-06	-1.59179	-0.556986	1.32159e-05	-1.8963	-0.709311
13663721	rs6498436	4.71901e-12	-1.82583	-1.34988	5.20302e-06	-1.51217	-1.1822	8.78567e-06	-1.77142	-1.2425
13663854	rs16962391	8.03474e-09	3.20755	1.05667	5.10164e-06	-1.85898	-0.855073	1.20276e-05	-1.83645	-0.863383
13664186	rs62037169	4.98726e-11	-0.981448	0.16361	1.83529e-05	-1.78506	0.351231	5.40453e-05	-1.54463	0.34741
13664324	rs72773590	5.9097e-09	3.12355	0.833491	4.46914e-06	-1.88736	-0.959059	1.13875e-05	-1.79781	-0.956712
13664682	rs115337236	4.13863e-11	-1.69481e-10	-1.00436	3.77086e-05	-1.69481e-10	-0.713726	9.88864e-05	-1.69481e-10	-0.593068
13664726	rs7192382	9.08831e-12	-1.84547	-0.674848	8.99299e-06	-1.51022	-0.636947	2.99966e-05	-1.24903	-0.536928
13664898	rs8056758	3.86991e-11	-0.0159802	-1.05551	5.44889e-06	-1.65732	-0.990879	1.17622e-05	-1.73869	-0.983456
13664942	rs2226994	1.40469e-11	-0.712557	-1.37235	0.000101359	0.647689	-0.372634	0.00012077	0.0939195	-0.487075
13665007	rs78673226	3.06694e-11	-1.69481e-10	-1.30404	2.70645e-05	-1.69481e-10	-1.04539	6.56771e-05	-1.69481e-10	-1.00229
13665077	rs62037170	3.5342e-11	-1.05713	-0.105106	1.13892e-05	-1.81039	-0.100552	3.09178e-05	-1.59093	-0.164776
13665541	rs9929188	9.96637e-11	-1.86822	1.74271	0.000131282	-0.890111	1.42384	0.000153356	-1.39969	1.24542
13665544	rs114342736	1.59963e-09	1.94159	0.708633	3.95871e-05	-0.853443	0.188332	9.96209e-05	-0.610468	0.0247994
13665547	rs9929189	1.77001e-09	2.01714	0.734293	4.58743e-05	-0.72831	0.210602	0.000112815	-0.507183	0.0458908
13665563	rs9929196	4.72166e-11	-1.89279	1.02022	0.000112947	-0.364078	0.747382	0.000118606	-1.01004	0.598801
13665571	rs9921600	1.97188e-09	2.81221	0.0472233	3.61669e-05	-0.378314	-0.377156	9.8681e-05	-0.0877958	-0.507352
13665942	rs140017548	2.97638e-11	-1.69481e-10	-1.33402	2.54345e-05	-1.69481e-10	-1.1075	6.14803e-05	-1.69481e-10	-1.06832
13665947	rs4362375	2.9261e-11	-1.35106	-2.78242e-10	1.1593e-05	-1.89321	-2.78242e-10	2.7837e-05	-1.86067	-2.78242e-10
13665985	rs12935624	2.22552e-09	2.98044	-2.78242e-10	1.20045e-05	-1.85833	-2.78242e-10	2.69099e-05	-1.89455	-2.78242e-10
13666011	rs4632116	7.63459e-11	0.650896	-1.04293	8.66585e-05	-0.429676	0.548039	0.000161022	-0.540849	0.435348
13666023	rs4354920	2.90977e-11	-1.35665	-2.78242e-10	1.15882e-05	-1.89363	-2.78242e-10	2.78774e-05	-1.85922	-2.78242e-10
13666119	rs62037171	8.32464e-11	-1.69481e-10	-0.305506	5.46358e-05	-1.69481e-10	-0.342923	0.000122358	-1.69481e-10	-0.380093
13666266	rs4419049	2.9261e-11	-1.35106	-2.78242e-10	1.1593e-05	-1.89321	-2.78242e-10	2.7837e-05	-1.86067	-2.78242e-10
13666341	rs72773596	2.43886e-11	-1.5332	-2.78242e-10	1.16299e-05	-1.89003	-2.78242e-10	2.98485e-05	-1.79091	-2.78242e-10
13666585	rs16962397	6.77144e-09	4.37027	-0.277109	3.16091e-06	-1.88591	-1.30685	7.68528e-06	-1.85405	-1.29368
13666589	rs117986348	4.28697e-12	-1.8905	-1.38123	4.20298e-06	-1.51969	-1.38813	8.37718e-06	-1.67108	-1.39045
13666642	rs16962403	9.03076e-12	-1.22673	-1.29995	1.88383e-05	-1.30615	-0.101575	7.70657e-05	-0.651813	-0.19057
13666700	rs146581203	3.94226e-11	-1.69481e-10	-1.05297	4.10531e-05	-1.69481e-10	-0.628747	0.000101654	-1.69481e-10	-0.56547
13666799	rs72773597	9.90903e-12	-1.12826	-1.3056	1.70228e-05	-1.37899	-0.130071	6.51749e-05	-0.787949	-0.222017
13666913	rs16962405	1.4769e-09	2.3969	0.173493	3.22034e-05	-0.582883	-0.288659	8.32007e-05	-0.336013	-0.429771
13666945	rs62037172	4.87388e-11	-1.69481e-10	-0.840835	3.23367e-05	-1.69481e-10	-0.867409	7.3217e-05	-1.69481e-10	-0.893613
13667093	rs16962406	7.22946e-09	4.54733	-0.388721	3.29979e-06	-1.87775	-1.27201	7.91959e-06	-1.8612	-1.2565
13667097	rs8046925	1.01409e-10	-0.108145	-2.78242e-10	1.40856e-05	-1.69846	-2.78242e-10	2.71169e-05	-1.88688	-2.78242e-10
13667193	rs8047115	9.36149e-11	0.874578	-1.0627	6.26744e-05	-0.699087	0.493427	0.000122349	-0.757784	0.377623
13667520	rs7189893	1.77302e-08	4.68833	0.367379	3.02258e-06	-1.84493	-1.39257	6.75366e-06	-1.88393	-1.39303
13667721	rs6498437	9.70116e-12	-1.15212	-1.30295	1.70715e-05	-1.37238	-0.133825	6.73498e-05	-0.748873	-0.228267
13667872	rs79389591	2.03734e-11	-1.71308	-2.78242e-10	1.17439e-05	-1.88028	-2.78242e-10	2.74331e-05	-1.87529	-2.78242e-10
13667964	rs55760346	1.73792e-08	4.71441	0.321311	3.02745e-06	-1.8426	-1.39329	6.74351e-06	-1.88503	-1.39343
13668172	rs1079716	1.27677e-10	1.18093	-1.05874	5.54949e-05	-0.830197	0.502875	0.000106856	-0.902335	0.386777
13668509	rs4780525	4.35775e-11	0.368226	-1.32099	4.4986e-06	-1.77162	-1.06823	9.74679e-06	-1.896	-1.01411
13668618	rs2903365	1.48854e-10	1.34096	-1.0653	4.88433e-05	-0.949707	0.494712	9.74555e-05	-0.998334	0.390689
13668646	rs4389129	1.1677e-09	2.29808	0.0374009	2.68452e-05	-0.637283	-0.416242	6.92005e-05	-0.395357	-0.554675
13668780	rs13335697	8.7148e-12	-1.18133	-1.38096	9.27691e-06	-1.46594	-0.650142	3.58494e-05	-0.86763	-0.740082
13669002	rs113144320	2.50767e-11	-1.50537	-2.78242e-10	1.17379e-05	-1.88079	-2.78242e-10	2.95149e-05	-1.80214	-2.78242e-10
13669182	rs35160382	3.1704e-09	3.3343	-2.78242e-10	1.17666e-05	-1.87835	-2.78242e-10	2.71737e-05	-1.88479	-2.78242e-10
13669189	rs13331468	1.82406e-09	2.7102	0.0713125	3.47544e-05	-0.407124	-0.388182	9.12344e-05	-0.144944	-0.528664
13669318	rs13331516	1.70113e-09	2.66095	0.0507921	3.32274e-05	-0.435069	-0.40517	8.71268e-05	-0.175261	-0.544414
13669341	rs72775303	1.63924e-08	4.66231	0.314951	3.01321e-06	-1.84721	-1.3934	6.76037e-06	-1.88277	-1.39319
13669436	rs149609104	3.18238e-11	-1.69481e-10	-1.2671	2.90213e-05	-1.69481e-10	-0.975584	7.07081e-05	-1.69481e-10	-0.92848
13669583	rs73508214	1.51828e-09	2.54567	0.0523553	3.6029e-05	-0.354975	-0.404314	9.53113e-05	-0.0841244	-0.545768
13669586	rs75031178	1.39568e-09	2.45443	0.0593974	2.97893e-05	-0.550975	-0.398488	7.71239e-05	-0.301253	-0.540374
13669616	rs16953168	9.09925e-12	-1.14564	-1.37348	9.56975e-06	-1.48055	-0.604458	3.59847e-05	-0.918551	-0.685395
13669705	rs71388743	2.49562e-11	-1.51019	-2.78242e-10	1.17493e-05	-1.87982	-2.78242e-10	2.95854e-05	-1.79976	-2.78242e-10
13669921	rs73508215	1.29114e-09	2.39156	0.0444079	2.84268e-05	-0.585831	-0.41045	7.35897e-05	-0.339227	-0.549308
13669956	rs148374997	6.60047e-12	-1.65657	-1.1836	3.34803e-06	-1.88538	-1.24986	7.86862e-06	-1.88819	-1.23596
13670002	rs12599737	1.63126e-10	1.42008	-1.05287	4.57372e-05	-1.02961	0.508912	9.22891e-05	-1.06987	0.407754
13670027	rs141555490	1.64635e-09	2.58145	0.0975539	3.34954e-05	-0.479934	-0.352272	8.77015e-05	-0.223981	-0.48912
13670580	rs144525887	3.01191e-11	-1.69481e-10	-1.32215	2.60887e-05	-1.69481e-10	-1.08211	6.31655e-05	-1.69481e-10	-1.04128
13670797	rs4352034	1.66456e-10	1.42008	-1.03266	4.87123e-05	-1.02961	0.571931	9.78019e-05	-1.06987	0.465773
13670907	rs2866723	1.59119e-10	1.39079	-1.04845	4.69189e-05	-1.01454	0.519347	9.46136e-05	-1.05515	0.417909
13671055	rs12446286	1.89389e-09	2.69324	0.125837	3.60147e-05	-0.416759	-0.342927	9.41596e-05	-0.155395	-0.486654
13671095	rs117368700	5.3461e-11	-1.69481e-10	-0.748357	3.53932e-05	-1.69481e-10	-0.777094	7.99622e-05	-1.69481e-10	-0.805487
13671291	rs2903366	3.8628e-11	0.247662	-1.32099	4.50762e-06	-1.76961	-1.06823	9.75659e-06	-1.89499	-1.01411
13671543	rs62037173	5.23114e-11	-1.69481e-10	-0.770095	3.46492e-05	-1.69481e-10	-0.798339	7.83204e-05	-1.69481e-10	-0.826232
13671871	rs12447070	1.87723e-09	2.67785	0.132391	3.58967e-05	-0.425492	-0.337476	9.37454e-05	-0.164869	-0.481589
13671944	rs8051217	9.61579e-12	-1.10191	-1.36199	1.00855e-05	-1.51201	-0.520504	3.70116e-05	-0.96713	-0.608679
13671953	rs6498438	1.68209e-10	1.45569	-1.0578	4.61409e-05	-1.02058	0.508668	9.06609e-05	-1.07962	0.399709
13672022	rs8045026	9.60733e-12	-1.10191	-1.36287	9.96672e-06	-1.51201	-0.532349	3.67893e-05	-0.96713	-0.614703
13672090	rs117889653	1.91212e-11	-1.77651	-2.78242e-10	1.2087e-05	-1.85148	-2.78242e-10	3.34961e-05	-1.67561	-2.78242e-10
13672107	rs28626863	1.71958e-09	2.59669	0.125837	3.4101e-05	-0.471359	-0.342927	8.8741e-05	-0.214664	-0.486654
13672292	rs117494219	2.8898e-09	3.24163	-2.78242e-10	2.96537e-05	-0.954027	-2.78242e-10	4.01912e-05	-1.49339	-2.78242e-10
13672500	rs6498439	1.76313e-10	1.48528	-1.04033	4.68241e-05	-1.03561	0.53839	9.26985e-05	-1.09413	0.436442
13672982	rs12447878	1.27367e-09	2.28996	0.132391	3.18044e-05	-0.546531	-0.337476	7.81423e-05	-0.346921	-0.481589
13673016	rs12445096	1.29261e-09	2.30471	0.132391	3.20722e-05	-0.538146	-0.337476	7.88473e-05	-0.337938	-0.481589
13673040	rs72775306	2.1951e-08	5.0226	0.246655	3.12363e-06	-1.81161	-1.393	6.69405e-06	-1.89414	-1.39168
13673061	rs114541652	2.93631e-11	-1.69481e-10	-1.34757	2.46637e-05	-1.69481e-10	-1.13828	5.9492e-05	-1.69481e-10	-1.1012
13673389	rs12447987	1.37562e-09	2.36696	0.132391	3.3231e-05	-0.502655	-0.337476	8.19013e-05	-0.299937	-0.481589
13673701	rs72775307	2.51007e-08	5.18999	0.213355	3.18714e-06	-1.7922	-1.39229	6.68922e-06	-1.89613	-1.39041
13673796	rs72775308	2.16922e-08	5.04936	0.208037	3.13565e-06	-1.80863	-1.39215	6.70106e-06	-1.8946	-1.39018
13673849	rs80099829	3.66017e-11	-1.69481e-10	-1.12722	3.66467e-05	-1.69481e-10	-0.74229	9.03091e-05	-1.69481e-10	-0.683802
13674481	rs72775309	2.03815e-08	4.99293	0.202139	3.11669e-06	-1.81487	-1.39197	6.70971e-06	-1.89358	-1.38991
13674500	rs1963675	1.17994e-10	0.0433255	-2.78242e-10	1.30502e-05	-1.77481	-2.78242e-10	2.68718e-05	-1.89596	-2.78242e-10
13674506	rs62037174	4.57986e-11	-1.69481e-10	-0.903057	3.17688e-05	-1.69481e-10	-0.88513	7.15637e-05	-1.69481e-10	-0.916452
13674927	rs1015991	2.77765e-09	2.94941	0.252639	2.87415e-06	-1.89476	-1.3931	7.30077e-06	-1.80719	-1.39187
13675207	rs16962423	1.7766e-09	2.62876	0.126383	3.47393e-05	-0.453269	-0.342473	9.05399e-05	-0.195018	-0.486232
13675284	rs62037175	4.48417e-11	-1.69481e-10	-0.924171	3.19466e-05	-1.69481e-10	-0.879547	7.09217e-05	-1.69481e-10	-0.925464
13675335	rs7205621	1.27642e-10	1.20877	-1.08685	4.48088e-05	-0.932182	0.390973	9.11802e-05	-0.969136	0.294933
13675388	rs34039447	1.7735e-11	-1.85177	-2.78242e-10	1.32517e-05	-1.75948	-2.78242e-10	3.14496e-05	-1.73865	-2.78242e-10
13675449	rs28595324	3.30984e-09	2.26252	1.11483	8.45567e-05	-0.455817	0.549626	0.000159976	-0.454687	0.342667
13675459	rs62037176	4.34025e-11	-1.69481e-10	-0.956794	3.00765e-05	-1.69481e-10	-0.939869	6.78712e-05	-1.69481e-10	-0.969429
13675687	rs12446943	1.7766e-09	2.62876	0.126383	3.47393e-05	-0.453269	-0.342473	9.05399e-05	-0.195018	-0.486232
13675795	rs7190295	1.30831e-10	1.21765	-1.07105	4.76675e-05	-0.908182	0.428818	9.49451e-05	-0.965493	0.331751
13675997	rs9924768	1.76392e-09	2.62876	0.119218	3.45329e-05	-0.453269	-0.34843	9.00402e-05	-0.195018	-0.491766
13676041	rs142845043	2.95143e-11	-1.34244	-2.78242e-10	1.19017e-05	-1.86693	-2.78242e-10	2.69383e-05	-1.89349	-2.78242e-10
13676169	rs16962427	2.44635e-11	-1.53013	-2.78242e-10	1.1841e-05	-1.87205	-2.78242e-10	3.03194e-05	-1.77525	-2.78242e-10
13676302	rs375765162	4.97895e-11	-1.69481e-10	-0.819507	3.30169e-05	-1.69481e-10	-0.846594	7.4718e-05	-1.69481e-10	-0.873319
13676497	rs8048665	2.16005e-08	5.13296	0.1202	3.17789e-06	-1.79901	-1.38839	6.72906e-06	-1.89568	-1.38493
13676694	rs72775310	1.9102e-11	-1.77752	-2.78242e-10	1.50563e-05	-1.63181	-2.78242e-10	2.74342e-05	-1.87525	-2.78242e-10
13676861	rs139886032	2.8366e-11	-1.69481e-10	-1.38212	2.00272e-05	-1.69481e-10	-1.34652	4.56136e-05	-1.69481e-10	-1.36683
13676894	rs79203644	1.30267e-09	2.30471	0.140149	3.24053e-05	-0.538146	-0.327146	7.98773e-05	-0.337938	-0.46861
13677005	rs143276918	4.05383e-11	-1.69481e-10	-1.02506	2.78855e-05	-1.69481e-10	-1.01551	6.3357e-05	-1.69481e-10	-1.03826
13677131	rs146592905	3.16829e-11	-1.27153	-2.78242e-10	1.17101e-05	-1.88317	-2.78242e-10	3.49546e-05	-1.63299	-2.78242e-10
13677330	rs151334794	1.8468e-09	2.66095	0.132953	3.57088e-05	-0.435069	-0.333145	9.34646e-05	-0.175261	-0.474196
13677910	rs28414237	1.87828e-09	2.67785	0.132953	3.60525e-05	-0.425492	-0.333145	9.4441e-05	-0.164869	-0.474196
13678557	rs34129141	2.79221e-09	3.20728	-2.78242e-10	1.18714e-05	-1.86948	-2.78242e-10	2.70395e-05	-1.88974	-2.78242e-10
13678681	rs10492774	3.15406e-11	-0.120021	-1.15601	2.02084e-05	-1.48091	0.143395	6.06636e-05	-1.1572	0.0755045
13678756	rs12103072	3.23779e-09	2.21315	1.14219	8.15767e-05	-0.484813	0.542744	0.000156218	-0.483694	0.347904
13679036	rs9928670	3.11757e-09	2.29507	1.02243	7.9553e-05	-0.436633	0.469444	0.000152316	-0.435495	0.274415
13679058	rs7500971	4.03787e-11	-1.69481e-10	-1.02901	2.77743e-05	-1.69481e-10	-1.0195	6.31121e-05	-1.69481e-10	-1.04213
13679190	rs9938150	3.29177e-09	2.29507	1.0768	8.34466e-05	-0.436633	0.517227	0.000159364	-0.435495	0.319643
13679280	rs62037178	5.97229e-11	-1.69481e-10	-0.637594	4.02464e-05	-1.69481e-10	-0.648592	9.19555e-05	-1.69481e-10	-0.665735
13679325	rs62037179	4.03013e-11	-1.69481e-10	-1.03093	2.77203e-05	-1.69481e-10	-1.02145	6.29933e-05	-1.69481e-10	-1.04401
13679439	rs62037180	4.03381e-11	-1.69481e-10	-1.03001	2.7746e-05	-1.69481e-10	-1.02052	6.30498e-05	-1.69481e-10	-1.04312
13679520	rs116872625	2.86438e-11	-1.69481e-10	-1.37237	2.20585e-05	-1.69481e-10	-1.24991	5.43089e-05	-1.69481e-10	-1.19235
13680121	rs12922497	6.90089e-10	3.11706	-1.30755	4.1541e-06	-1.81675	-1.10277	9.78446e-06	-1.89522	-1.01103
13680638	rs4781508	1.61821e-09	2.59669	0.0650786	3.25464e-05	-0.471359	-0.389587	8.52578e-05	-0.214664	-0.526697
13680933	rs10492773	3.63667e-09	3.27671	0.1948	2.87826e-06	-1.89528	-1.39114	7.05121e-06	-1.84552	-1.38832
13681459	rs147655915	3.58399e-11	-1.69481e-10	-1.14825	2.19731e-05	-1.69481e-10	-1.25379	5.3053e-05	-1.69481e-10	-1.21575
13681496	rs79503983	3.08301e-11	-1.29882	-2.78242e-10	1.15659e-05	-1.89555	-2.78242e-10	2.68608e-05	-1.89637	-2.78242e-10
13682083	rs77732718	1.3073e-09	2.38333	0.0650786	3.18405e-05	-0.493286	-0.389587	7.90778e-05	-0.289911	-0.526697
13682769	rs12373046	1.90165e-11	-1.782	-2.78242e-10	1.15565e-05	-1.89636	-2.78242e-10	2.87405e-05	-1.82873	-2.78242e-10
13683170	rs7199844	6.62794e-12	-1.44302	-1.39299	3.914e-06	-1.60114	-1.37792	7.23476e-06	-1.82846	-1.37968
13683436	rs35912056	7.07951e-12	-1.37704	-1.39307	3.72438e-06	-1.65034	-1.37838	7.07122e-06	-1.85089	-1.38011
13683437	rs62037184	1.37802e-10	-1.69481e-10	0.198507	8.41249e-05	-1.69481e-10	0.0886892	0.000192778	-1.69481e-10	0.0744996
13683531	rs71390344	3.06698e-08	5.60372	-2.78242e-10	1.18106e-05	-1.87462	-2.78242e-10	3.08229e-05	-1.75878	-2.78242e-10
13683572	rs150055001	1.72387e-11	-1.88016	-2.78242e-10	1.19044e-05	-1.86671	-2.78242e-10	2.92571e-05	-1.81092	-2.78242e-10
13683739	rs58242525	3.95177e-09	3.29265	0.261958	2.87558e-06	-1.89439	-1.39297	6.99166e-06	-1.85093	-1.3914
13683891	rs61393748	1.11759e-10	-1.69481e-10	-0.0109674	0.000110836	-1.69481e-10	0.364434	0.000276215	-1.69481e-10	0.434138
13683988	rs78295180	8.24424e-11	-1.69481e-10	-0.31521	3.92961e-05	-1.69481e-10	-0.672488	8.61509e-05	-1.69481e-10	-0.73094
13684415	rs16962433	3.5624e-08	5.75347	-2.78242e-10	1.19145e-05	-1.86585	-2.78242e-10	3.14746e-05	-1.73786	-2.78242e-10
13684422	rs35643467	7.04805e-12	-1.38608	-1.38848	3.53334e-06	-1.68904	-1.39233	6.86508e-06	-1.86783	-1.39276
13684451	rs62037186	2.62087e-09	2.21315	0.930802	6.83071e-05	-0.484813	0.365214	0.000134413	-0.483694	0.197574
13684745	rs62037187	3.98401e-11	-1.69481e-10	-1.04244	2.6041e-05	-1.69481e-10	-1.08394	6.01369e-05	-1.69481e-10	-1.09042
13684862	rs62037188	2.70693e-09	2.27801	0.898253	6.7868e-05	-0.446697	0.320649	0.000132762	-0.445563	0.147079
13685115	rs62037189	2.68251e-09	2.27801	0.889193	6.73384e-05	-0.446697	0.312814	0.000131779	-0.445563	0.139653
13685510	rs8055911	6.30132e-11	0.667619	-1.25158	1.16528e-05	-1.7384	-0.149667	3.30824e-05	-1.48955	-0.198484
13685885	rs12930350	1.02267e-11	-1.01396	-1.38835	3.24311e-06	-1.80423	-1.36286	6.91627e-06	-1.88781	-1.36536
13686035	rs62037190	3.98795e-11	-1.69481e-10	-1.04145	2.60652e-05	-1.69481e-10	-1.08301	6.01921e-05	-1.69481e-10	-1.0895
13686057	rs147320667	3.29557e-11	-1.69481e-10	-1.23215	2.59104e-05	-1.69481e-10	-1.08897	6.15351e-05	-1.69481e-10	-1.06743
13686168	rs75138743	1.73638e-09	2.7659	-0.0336517	3.98645e-05	-0.186927	-0.4712	9.30898e-05	-0.0510655	-0.60241
13686541	rs72775314	1.64664e-08	4.79879	0.182975	3.05496e-06	-1.83475	-1.3921	6.75222e-06	-1.88825	-1.38892
13686984	rs67568710	1.57517e-08	4.76963	0.167762	3.04639e-06	-1.83752	-1.39214	6.75993e-06	-1.8872	-1.38883
13687750	rs117345744	3.97207e-11	-1.69481e-10	-1.04544	2.59678e-05	-1.69481e-10	-1.08676	5.99695e-05	-1.69481e-10	-1.0932
13687791	rs9933519	1.05983e-09	2.33578	-0.097226	2.71054e-05	-0.520456	-0.523422	6.7852e-05	-0.318993	-0.650718
13687912	rs4781509	5.77967e-12	-1.58087	-1.3921	4.33946e-06	-1.48693	-1.38894	7.56748e-06	-1.77332	-1.38986
13688153	rs76529565	2.97552e-11	-1.69481e-10	-1.33431	2.34377e-05	-1.69481e-10	-1.18927	5.21649e-05	-1.69481e-10	-1.23263
13688453	rs12102475	1.02061e-09	2.30471	-0.103865	2.64858e-05	-0.538146	-0.52886	6.62451e-05	-0.337938	-0.655741
13688798	rs72775316	2.4664e-09	2.8257	0.257509	2.88412e-06	-1.89169	-1.3927	7.44056e-06	-1.7895	-1.39059
13689053	rs4781510	1.32911e-09	2.58145	-0.116494	2.77847e-05	-0.479934	-0.539194	7.35359e-05	-0.223981	-0.665285
13689060	rs6498441	1.32611e-08	4.60756	0.157721	3.01245e-06	-1.85184	-1.38902	6.83493e-06	-1.88016	-1.38484
13689354	rs9936823	1.16199e-09	2.38333	-0.0527543	2.88874e-05	-0.493286	-0.48692	7.22524e-05	-0.289911	-0.616963
13689504	rs28613444	1.50406e-09	2.66095	-0.0723372	3.01304e-05	-0.435069	-0.50301	7.98324e-05	-0.175261	-0.631849
13690225	rs16962442	1.83346e-09	2.52374	0.262915	2.9117e-06	-1.88206	-1.39281	7.77423e-06	-1.74541	-1.39081
13690317	rs76682733	1.53885e-11	-1.75268	-0.241011	2.2867e-05	-1.62434	0.410422	4.61189e-05	-1.78867	0.432852
13690427	rs77259549	3.92742e-11	-1.69481e-10	-1.05674	2.56938e-05	-1.69481e-10	-1.09736	5.93435e-05	-1.69481e-10	-1.1037
13690452	rs8060039	5.54917e-11	0.491284	-1.20236	1.44865e-05	-1.69071	0.0203173	4.20919e-05	-1.41492	-0.032262
13691078	rs12920544	1.00068e-11	-1.03252	-1.39153	3.20397e-06	-1.80747	-1.37175	6.84828e-06	-1.8892	-1.37385
13691170	rs9922731	1.0934e-09	2.36696	-0.097226	2.75923e-05	-0.502655	-0.523422	6.91574e-05	-0.299937	-0.650718
13691399	rs4780526	1.49423e-09	2.69855	-0.116494	2.9686e-05	-0.413745	-0.539194	7.90144e-05	-0.152125	-0.665285
13691414	rs4780527	1.51732e-09	2.71388	-0.116494	2.99459e-05	-0.405028	-0.539194	7.97649e-05	-0.142671	-0.665285
13691543	rs17373093	8.39525e-12	-1.20848	-1.39116	3.48369e-06	-1.72536	-1.37016	7.09164e-06	-1.85536	-1.37276
13691585	rs4780528	1.3699e-09	2.61767	-0.122486	2.82187e-05	-0.459532	-0.544095	7.48446e-05	-0.201818	-0.669809
13691784	rs55678910	1.5264e-08	4.76963	0.136313	3.05965e-06	-1.83752	-1.3878	6.79831e-06	-1.8872	-1.38316
13692488	rs13337213	1.05897e-09	2.21681	0.0209324	5.72359e-05	-0.0611836	-0.235247	0.000145722	0.139824	-0.345162
13692626	rs11860986	4.20999e-11	0.227355	-1.21462	1.49395e-05	-1.62305	-0.0165493	4.39491e-05	-1.33648	-0.0675246
13692721	rs13332243	1.14191e-09	2.42964	-0.116494	2.81542e-05	-0.466721	-0.539194	7.08285e-05	-0.261494	-0.665285
13692996	rs28854234	1.53253e-09	2.71725	-0.109886	3.63608e-05	-0.216333	-0.533788	8.52104e-05	-0.0816231	-0.660294
13693089	rs117009907	3.95631e-11	-1.69481e-10	-1.04941	2.5871e-05	-1.69481e-10	-1.09049	5.97484e-05	-1.69481e-10	-1.0969
13693630	rs72775321	1.44685e-08	4.72244	0.129978	3.04859e-06	-1.84153	-1.38741	6.80094e-06	-1.88734	-1.38264
13694048	rs9921430	3.84394e-09	2.74916	0.777781	8.9001e-05	-0.0716446	0.216679	0.000160118	-0.159728	0.0485985
13694183	rs17278552	7.69346e-12	-1.29692	-1.39002	3.75365e-06	-1.6537	-1.36719	7.32084e-06	-1.82681	-1.3695
13694281	rs62037192	3.97556e-09	2.78283	0.777781	9.09009e-05	-0.050522	0.216679	0.000163452	-0.139121	0.0485985
13694290	rs12922699	5.17221e-09	3.82374	-2.78242e-10	1.16485e-05	-1.88844	-2.78242e-10	2.73558e-05	-1.87811	-2.78242e-10
13694320	rs9930829	2.26261e-09	3.13697	-0.140003	4.07094e-05	-0.0787499	-0.558403	0.000101865	0.119622	-0.683011
13694343	rs28636593	3.84394e-09	2.74916	0.777781	8.9001e-05	-0.0716446	0.216679	0.000160118	-0.159728	0.0485985
13694494	rs12935653	9.78177e-08	6.76355	-2.78242e-10	2.29847e-05	-1.20879	-2.78242e-10	7.39835e-05	-0.883198	-2.78242e-10
13694526	rs12598260	3.98296e-11	-1.69481e-10	-1.0427	2.60345e-05	-1.69481e-10	-1.08419	6.01221e-05	-1.69481e-10	-1.09066
13694705	rs9922007	4.11215e-09	2.81661	0.777781	9.28523e-05	-0.0292821	0.216679	0.000166875	-0.118395	0.0485985
13694812	rs72775322	1.70611e-11	-1.89051	-2.78242e-10	3.79672e-05	-0.706892	-2.78242e-10	4.77896e-05	-1.32023	-2.78242e-10
13694911	rs16962443	1.64518e-09	2.83011	-0.151819	3.76229e-05	-0.147958	-0.568042	8.86374e-05	-0.0105858	-0.6919
13694937	rs16962446	4.9681e-09	3.78348	-2.78242e-10	1.16349e-05	-1.8896	-2.78242e-10	2.74931e-05	-1.8731	-2.78242e-10
13694974	rs72775323	1.45373e-08	4.74839	0.108773	3.06019e-06	-1.83914	-1.38599	6.80729e-06	-1.88827	-1.38077
13695212	rs13335872	2.01311e-09	3.03842	-0.158295	3.78079e-05	-0.137774	-0.57332	9.44158e-05	0.0574341	-0.696766
13695223	rs12927740	4.89397e-09	3.76845	-2.78242e-10	1.16669e-05	-1.88685	-2.78242e-10	2.73064e-05	-1.87992	-2.78242e-10
13695367	rs55785159	1.51891e-08	4.80876	0.0922622	3.08149e-06	-1.83342	-1.38478	6.80456e-06	-1.89024	-1.37921
13696755	rs116668252	2.89474e-11	-1.69481e-10	-1.36183	1.93978e-05	-1.69481e-10	-1.37845	4.59859e-05	-1.69481e-10	-1.35871
13696829	rs62037193	3.74371e-09	2.73157	0.76895	8.7359e-05	-0.082662	0.209075	0.000157271	-0.170476	0.0414034
13697975	rs9927368	4.73338e-12	-1.89402	-1.27865	8.48625e-06	-1.82731	-0.377858	2.6202e-05	-1.4595	-0.461706
13698123	rs11642792	8.18758e-12	-1.23442	-1.39027	3.71067e-06	-1.67197	-1.36043	7.22802e-06	-1.84234	-1.36673
13698305	rs62037195	4.21652e-09	2.85051	0.76895	9.41381e-05	-0.007925	0.209075	0.000169168	-0.0975525	0.0414034
13698613	rs8056096	2.9289e-09	3.25507	-2.78242e-10	1.18317e-05	-1.87283	-2.78242e-10	2.70891e-05	-1.88791	-2.78242e-10
13698706	rs9938608	4.9894e-09	3.02682	0.760937	9.3354e-05	-0.00939192	0.202178	0.00017669	-0.0475225	0.0348774
13698814	rs118076452	4.55202e-10	2.78655	-1.39312	1.83692e-05	-0.0427772	-1.39016	4.52157e-05	0.0122393	-1.38783
13698827	rs6498442	3.24675e-11	-0.0601631	-1.18691	1.75899e-05	-1.52452	0.0482355	5.34352e-05	-1.20933	0.00075712
13699212	rs16962450	1.41465e-09	2.7102	-0.18287	2.83086e-05	-0.407124	-0.593323	7.57095e-05	-0.144944	-0.715192
13699235	rs4781511	4.8451e-12	-1.89625	-1.2531	9.19722e-06	-1.84774	-0.27697	2.68953e-05	-1.52508	-0.370006
13699336	rs16962454	2.9928e-09	3.27665	-2.78242e-10	1.18147e-05	-1.87427	-2.78242e-10	2.71133e-05	-1.88701	-2.78242e-10
13700007	rs13335405	2.09029e-09	3.08836	-0.170612	3.85652e-05	-0.107911	-0.583352	9.65379e-05	0.0889043	-0.706009
13700068	rs13335696	4.60796e-09	2.96818	0.740052	8.65038e-05	-0.0840277	0.200603	0.000167347	-0.0919809	0.0250078
13700227	rs72775326	1.63325e-08	4.94976	0.0238443	3.15562e-06	-1.81909	-1.37533	6.83684e-06	-1.89375	-1.37097
13700282	rs62037197	4.16643e-11	-1.69481e-10	-0.997667	2.71613e-05	-1.69481e-10	-1.04182	6.26971e-05	-1.69481e-10	-1.04872
13700390	rs8044874	4.09078e-09	3.58918	-2.78242e-10	1.17806e-05	-1.87716	-2.78242e-10	2.70583e-05	-1.88905	-2.78242e-10
13700395	rs28710192	4.48357e-09	2.92873	0.752139	9.76442e-05	0.0431099	0.194608	0.000183342	-0.00340281	0.0277152
13700726	rs62037198	4.77801e-09	2.99233	0.752139	9.06945e-05	-0.0307237	0.194608	0.000171763	-0.0686371	0.0277152
13700830	rs28638353	2.06482e-09	3.08836	-0.18287	3.81826e-05	-0.107911	-0.593323	9.56554e-05	0.0889043	-0.715192
13700868	rs78613036	6.03022e-11	-1.69481e-10	-0.627942	5.29195e-05	-1.69481e-10	-0.374841	0.000131124	-1.69481e-10	-0.310899
13701034	rs62037199	4.20963e-11	-1.69481e-10	-0.98735	2.74268e-05	-1.69481e-10	-1.03209	6.3304e-05	-1.69481e-10	-1.03909
13701316	rs62037216	4.22751e-11	-1.69481e-10	-0.983112	2.75367e-05	-1.69481e-10	-1.02809	6.35551e-05	-1.69481e-10	-1.03513
13701374	rs1005410	9.31111e-12	-1.10763	-1.38847	6.13051e-06	-1.13706	-1.39327	1.65459e-05	-0.991347	-1.38955
13701431	rs12447678	1.94042e-09	3.03842	-0.19507	3.66936e-05	-0.137774	-0.603235	9.18502e-05	0.0574341	-0.724315
13701770	rs147066354	3.15417e-11	-1.276	-2.78242e-10	1.20995e-05	-1.85045	-2.78242e-10	2.68937e-05	-1.89515	-2.78242e-10
13701941	rs67012323	1.26567e-08	4.72723	-0.00859139	3.09894e-06	-1.84109	-1.37146	6.90918e-06	-1.88752	-1.36667
13702528	rs13338709	2.01105e-09	3.05556	-0.176457	3.76363e-05	-0.127536	-0.588108	9.41487e-05	0.0682247	-0.710389
13702864	rs13336057	2.8749e-09	2.46751	0.76895	6.16945e-05	-0.430493	0.209075	0.000127053	-0.383843	0.0414034
13703549	rs141567926	3.06077e-11	-1.30606	-2.78242e-10	1.16563e-05	-1.88777	-2.78242e-10	3.41857e-05	-1.65523	-2.78242e-10
13703573	rs28587370	3.00203e-09	2.88954	0.390199	6.68153e-05	-0.0940167	-0.0476638	0.00012845	-0.131278	-0.200225
13703692	rs75131747	4.29011e-11	-1.69481e-10	-0.968414	2.79215e-05	-1.69481e-10	-1.01422	6.44346e-05	-1.69481e-10	-1.02139
13703693	rs7184684	2.69512e-11	-0.274185	-1.1591	2.17496e-05	-1.4186	0.15458	6.7583e-05	-1.06773	0.0940461
13703913	rs8052971	1.39874e-08	4.80627	0.0123261	3.11253e-06	-1.83417	-1.37401	6.88574e-06	-1.8881	-1.36949
13705144	rs13332543	2.17418e-09	3.12126	-0.164168	3.95405e-05	-0.0881815	-0.578105	9.9043e-05	0.109688	-0.701174
13705582	rs34094597	3.41177e-09	3.40768	-2.78242e-10	1.19275e-05	-1.86477	-2.78242e-10	2.69538e-05	-1.89291	-2.78242e-10
13705605	rs115424654	3.02226e-11	-1.69481e-10	-1.31872	1.91232e-05	-1.69481e-10	-1.39271	4.47839e-05	-1.69481e-10	-1.38519
13705675	rs34570944	4.10873e-09	3.59356	-2.78242e-10	1.17778e-05	-1.87739	-2.78242e-10	2.71244e-05	-1.88661	-2.78242e-10
13705711	rs35677437	8.53449e-12	-1.20139	-1.3818	3.72117e-06	-1.69057	-1.33901	7.30514e-06	-1.85126	-1.3472
13705713	rs28465069	1.93209e-09	2.9775	-0.138448	3.70553e-05	-0.174067	-0.557134	9.22377e-05	0.0191695	-0.681841
13705714	rs28690748	2.12995e-09	3.08836	-0.151819	3.91602e-05	-0.107911	-0.568042	9.79096e-05	0.0889043	-0.6919
13705809	rs34081413	8.63616e-12	-1.19019	-1.38116	3.70391e-06	-1.69659	-1.33763	7.294e-06	-1.85406	-1.34593
13706013	rs28508351	2.18927e-09	3.10402	-0.140003	3.99121e-05	-0.098529	-0.558403	9.9765e-05	0.0987884	-0.683011
13706093	rs79456095	2.81122e-11	-1.69481e-10	-1.39111	2.15755e-05	-1.69481e-10	-1.27206	5.26488e-05	-1.69481e-10	-1.2234
13706168	rs34871625	8.64186e-12	-1.19019	-1.3805	3.70908e-06	-1.69659	-1.33623	7.3034e-06	-1.85406	-1.34464
13706824	rs9932846	2.2313e-09	3.10402	-0.120987	4.0537e-05	-0.098529	-0.542869	0.000101205	0.0987884	-0.668677
13706912	rs9932322	2.05738e-09	3.02286	-0.120987	3.86168e-05	-0.147057	-0.542869	9.61599e-05	0.0476493	-0.668677
13706979	rs72775330	1.55758e-08	4.88774	0.0384264	3.12856e-06	-1.8261	-1.37694	6.84538e-06	-1.8907	-1.37276
13707484	rs28521735	2.40159e-09	3.17159	-0.115016	4.24238e-05	-0.0579172	-0.537986	0.000106105	0.141559	-0.664169
13707519	rs117842066	1.78961e-11	-1.84273	-2.78242e-10	1.30852e-05	-1.77213	-2.78242e-10	3.12117e-05	-1.74625	-2.78242e-10
13707652	rs28651539	2.2098e-09	3.08836	-0.115016	4.0355e-05	-0.107911	-0.537986	0.000100663	0.0889043	-0.664169
13707696	rs7187003	4.61918e-09	3.71066	-2.78242e-10	1.17047e-05	-1.88362	-2.78242e-10	2.72748e-05	-1.88108	-2.78242e-10
13707965	rs2204998	3.38139e-11	-0.0685737	-1.13787	2.07859e-05	-1.51776	0.208424	6.41627e-05	-1.17245	0.146836
13708865	rs1158123	4.649e-11	0.248795	-1.13687	1.83096e-05	-1.64373	0.207542	5.36504e-05	-1.3515	0.146947
13709028	rs78999145	3.84449e-11	-1.69481e-10	-1.07808	2.04608e-05	-1.69481e-10	-1.3251	4.6182e-05	-1.69481e-10	-1.35445
13709116	rs12102410	1.70044e-09	3.10402	-0.392682	3.42701e-05	-0.098529	-0.710809	8.67917e-05	0.0987884	-0.822317
13709149	rs150901947	6.18664e-11	-1.69481e-10	-0.602334	5.02771e-05	-1.69481e-10	-0.426063	9.67817e-05	-1.69481e-10	-0.614582
13709742	rs12447973	5.4033e-12	-1.89637	-1.14393	1.47958e-05	-1.80212	0.152851	4.886e-05	-1.39427	0.0961848
13709785	rs12448580	4.83614e-11	0.281088	-1.1297	1.86624e-05	-1.64248	0.225382	5.44364e-05	-1.35445	0.164448
13710137	rs16953178	1.683e-09	3.08836	-0.387339	3.41003e-05	-0.107911	-0.706395	8.62859e-05	0.0889043	-0.818279
13710178	rs77989203	3.04305e-11	-1.69481e-10	-1.31186	2.30916e-05	-1.69481e-10	-1.20414	5.10664e-05	-1.69481e-10	-1.25391
13710270	rs117111974	2.93594e-11	-1.69481e-10	-1.3477	2.25364e-05	-1.69481e-10	-1.22848	4.90142e-05	-1.69481e-10	-1.29493
13711244	rs62037217	4.79685e-11	-1.69481e-10	-0.856765	3.10382e-05	-1.69481e-10	-0.908394	7.15595e-05	-1.69481e-10	-0.916511
13711313	rs13333928	1.64715e-09	3.05556	-0.376072	3.37506e-05	-0.127536	-0.697079	8.52435e-05	0.0682247	-0.809753
13711643	rs16962479	1.56765e-08	5.15656	-0.223951	3.37429e-06	-1.78298	-1.34445	7.05248e-06	-1.89628	-1.33738
13712045	rs74009045	5.37201e-08	6.16423	-2.78242e-10	1.21813e-05	-1.84371	-2.78242e-10	3.36372e-05	-1.67141	-2.78242e-10
13712340	rs12920019	7.1868e-12	-1.36789	-1.38717	3.12973e-06	-1.85108	-1.35159	7.34356e-06	-1.83449	-1.35873
13712368	rs16962487	1.26407e-08	4.9879	-0.270533	3.33941e-06	-1.80347	-1.33435	7.14045e-06	-1.89466	-1.3266
13712592	rs12919331	3.549e-10	2.30712	-1.1626	1.89087e-05	-1.57874	0.174754	4.23345e-05	-1.56214	0.120705
13712993	rs79325846	8.12561e-11	-1.69481e-10	-0.329704	4.82825e-05	-1.69481e-10	-0.466543	0.000101422	-1.69481e-10	-0.567746
13713056	rs11075205	3.57329e-10	2.32099	-1.16964	1.7899e-05	-1.61517	0.1563	4.04553e-05	-1.58941	0.102572
13713211	rs12325418	3.78109e-10	2.37374	-1.16587	1.83534e-05	-1.59672	0.162921	4.09355e-05	-1.58059	0.105549
13713310	rs13336383	1.46214e-09	2.90514	-0.344802	3.13923e-05	-0.216967	-0.680084	7.94107e-05	-0.0260882	-0.786319
13713778	rs62037218	4.78556e-11	-1.69481e-10	-0.859122	3.09687e-05	-1.69481e-10	-0.910635	7.14007e-05	-1.69481e-10	-0.918733
13713789	rs12928430	5.91991e-12	-1.56199	-1.387	3.28265e-06	-1.80382	-1.35114	7.93291e-06	-1.75769	-1.35833
13713926	rs2141998	2.0485e-07	8.68638	-1.18366	5.02829e-06	-1.88092	-0.847608	1.24654e-05	-1.87591	-0.788169
13714392	rs34861703	5.89082e-12	-1.56707	-1.38685	3.29284e-06	-1.80112	-1.35075	7.96203e-06	-1.75439	-1.35797
13714570	rs76835617	1.50442e-09	2.92216	-0.333306	3.20122e-05	-0.206898	-0.670597	8.09647e-05	-0.0154625	-0.777564
13714934	rs13339073	1.45637e-09	2.8897	-0.333306	3.14035e-05	-0.226097	-0.670597	7.93408e-05	-0.0357228	-0.777564
13715753	rs28636543	8.2392e-10	2.2585	-0.271736	4.70791e-05	-0.031326	-0.460458	0.000117773	0.138238	-0.556521
13715773	rs79097893	1.43209e-09	2.8558	-0.316227	3.12193e-05	-0.246096	-0.656482	7.87026e-05	-0.0568345	-0.76453
13715956	rs35786739	1.71255e-11	-1.88674	-2.78242e-10	1.48803e-05	-1.64358	-2.78242e-10	4.14608e-05	-1.46229	-2.78242e-10
13716064	rs16962493	1.71721e-08	5.21423	-0.1905	3.33469e-06	-1.78822	-1.35101	7.00243e-06	-1.89637	-1.34441
13716253	rs78751413	3.80101e-11	-1.69481e-10	-1.08946	2.42989e-05	-1.69481e-10	-1.15318	6.15964e-05	-1.69481e-10	-1.06644
13716884	rs72775338	8.12804e-11	-0.329406	-2.78242e-10	1.15564e-05	-1.89637	-2.78242e-10	2.73635e-05	-1.87783	-2.78242e-10
13717238	rs16962495	1.61599e-08	5.12704	-0.164061	3.35315e-06	-1.78609	-1.34763	7.04768e-06	-1.89636	-1.33798
13717267	rs13332109	1.54818e-09	2.92216	-0.304638	3.16127e-05	-0.206898	-0.683156	7.93837e-05	-0.0154625	-0.797285
13717534	rs12927880	3.28591e-10	2.30712	-1.23962	1.50915e-05	-1.57874	-0.0507364	3.37135e-05	-1.56214	-0.107001
13717551	rs12926790	1.08288e-10	0.909145	-0.951665	4.02993e-06	-1.7688	-1.18107	8.64728e-06	-1.8658	-1.164
13717610	rs12928566	4.91077e-12	-1.74297	-1.39291	5.82375e-06	-1.75181	-0.829856	1.63916e-05	-1.50284	-0.887427
13717870	rs6498443	3.40781e-10	2.34037	-1.23643	1.52827e-05	-1.5878	-0.0290961	3.43338e-05	-1.57143	-0.0794781
13718641	rs28536015	1.5658e-09	2.90845	-0.27961	3.19985e-05	-0.215011	-0.662914	8.01812e-05	-0.0240233	-0.778728
13718763	rs117155750	2.84427e-11	-1.37942	-2.78242e-10	1.25435e-05	-1.81441	-2.78242e-10	2.69477e-05	-1.89314	-2.78242e-10
13718859	rs10492772	5.88141e-12	-1.5875	-1.36801	3.46251e-06	-1.78963	-1.31199	8.36488e-06	-1.74043	-1.32257
13718897	rs16962504	2.55254e-08	5.21048	0.209641	3.25755e-06	-1.77541	-1.38722	6.73571e-06	-1.89621	-1.38341
13718913	rs10492771	5.85811e-12	-1.59239	-1.3671	3.47825e-06	-1.78672	-1.31036	8.40704e-06	-1.73693	-1.32104
13718978	rs12928218	5.82445e-12	-1.59723	-1.36801	3.48281e-06	-1.78378	-1.31199	8.42405e-06	-1.73338	-1.32257
13719066	rs4781513	5.70537e-12	-1.71232	-1.27358	1.18774e-05	-1.70166	-0.167318	3.18144e-05	-1.50338	-0.223739
13719184	rs62037219	4.17853e-11	-1.69481e-10	-0.994765	2.66916e-05	-1.69481e-10	-1.05927	6.09976e-05	-1.69481e-10	-1.07621
13719196	rs12927536	5.80137e-12	-1.59723	-1.37198	3.45768e-06	-1.78378	-1.31923	8.36744e-06	-1.73338	-1.32931
13719517	rs2031084	3.3207e-10	2.34037	-1.26233	1.39584e-05	-1.5878	-0.119733	3.13468e-05	-1.57143	-0.170495
13719656	rs12929771	5.68513e-12	-1.60204	-1.38742	3.35584e-06	-1.7808	-1.35211	8.1248e-06	-1.7298	-1.36232
13719700	rs117100922	4.18604e-11	-1.69481e-10	-0.992969	2.67355e-05	-1.69481e-10	-1.05762	6.10954e-05	-1.69481e-10	-1.0746
13719749	rs36002603	5.81164e-12	-1.59723	-1.37021	3.46853e-06	-1.78378	-1.3161	8.35889e-06	-1.73338	-1.33033
13719774	rs34882625	7.21666e-08	6.45942	-2.78242e-10	1.25104e-05	-1.81705	-2.78242e-10	3.49774e-05	-1.63234	-2.78242e-10
13719936	rs62037220	5.03197e-09	4.77558	-0.979321	4.13005e-06	-1.81798	-1.10734	9.0245e-06	-1.89636	-1.09074
13720013	rs117762918	3.83552e-09	3.52475	-2.78242e-10	3.35489e-05	-0.830609	-2.78242e-10	4.36268e-05	-1.41137	-2.78242e-10
13720131	rs76521762	1.7569e-11	-1.86117	-2.78242e-10	1.28304e-05	-1.7918	-2.78242e-10	2.74701e-05	-1.87394	-2.78242e-10
13720921	rs138502279	2.01641e-08	5.29745	-0.113098	3.38504e-06	-1.76384	-1.36041	6.96081e-06	-1.89553	-1.35122
13721115	rs55679320	3.07956e-08	5.32455	0.283266	3.29686e-06	-1.76014	-1.3905	6.71147e-06	-1.89521	-1.38802
13721383	rs10492770	5.71301e-12	-1.60204	-1.38252	3.39516e-06	-1.7808	-1.34046	8.20813e-06	-1.7298	-1.35211
13721872	rs34533497	4.19736e-11	-1.69481e-10	-0.990269	2.68017e-05	-1.69481e-10	-1.05515	6.12428e-05	-1.69481e-10	-1.07219
13721967	rs8050035	5.97447e-12	-1.54887	-1.39095	3.24126e-06	-1.80504	-1.36261	7.78517e-06	-1.7635	-1.37132
13722061	rs74009048	1.28992e-08	6.1161	-1.37849	3.79051e-06	-1.87788	-1.13323	1.08038e-05	-1.74341	-1.06373
13722136	rs8049095	5.94241e-12	-1.55398	-1.39121	3.24675e-06	-1.80239	-1.36357	7.80372e-06	-1.76031	-1.37213
13722283	rs12925981	5.85706e-12	-1.5691	-1.39057	3.28083e-06	-1.79422	-1.3613	7.89576e-06	-1.7505	-1.37021
13722438	rs3936086	5.94685e-12	-1.55398	-1.39047	3.25518e-06	-1.80239	-1.36097	7.82091e-06	-1.76031	-1.36993
13722517	rs3936087	4.70427e-10	1.40178	0.0245555	3.66098e-06	-1.65556	-1.39032	7.16785e-06	-1.83091	-1.38652
13722565	rs3936088	5.79999e-12	-1.57899	-1.39047	3.30049e-06	-1.78857	-1.36097	7.95131e-06	-1.74377	-1.36993
13722728	rs3936089	5.91983e-12	-1.55906	-1.38994	3.26943e-06	-1.79971	-1.35929	7.85745e-06	-1.75708	-1.3685
13722869	rs7500102	5.83735e-12	-1.57406	-1.38897	3.30858e-06	-1.79141	-1.35568	7.9829e-06	-1.74715	-1.36258
13722914	rs34653543	5.97734e-12	-1.54887	-1.39047	3.24657e-06	-1.80504	-1.36097	7.79598e-06	-1.7635	-1.36993
13722987	rs62037221	3.98e-11	-1.69481e-10	-1.04344	2.55315e-05	-1.69481e-10	-1.1037	5.84156e-05	-1.69481e-10	-1.11946
13723200	rs7500116	5.97789e-12	-1.54887	-1.39037	3.24755e-06	-1.80504	-1.36067	7.79799e-06	-1.7635	-1.36968
13723319	rs55768401	3.03524e-08	5.72822	-0.134897	3.64125e-06	-1.69996	-1.35133	7.0957e-06	-1.88466	-1.34289
13723380	rs12931090	6.01e-12	-1.54372	-1.39017	3.24125e-06	-1.80766	-1.36	7.77786e-06	-1.76665	-1.36911
13723411	rs12931801	6.04441e-12	-1.53801	-1.39017	3.23209e-06	-1.81049	-1.36	7.75126e-06	-1.77008	-1.36911
13723451	rs74711662	3.99491e-11	-1.69481e-10	-1.0397	2.56186e-05	-1.69481e-10	-1.1003	5.86093e-05	-1.69481e-10	-1.11615
13723460	rs12930200	6.04505e-12	-1.53801	-1.39006	3.23318e-06	-1.81049	-1.35966	7.75349e-06	-1.77008	-1.36882
13723673	rs12930498	6.04505e-12	-1.53801	-1.39006	3.23318e-06	-1.81049	-1.35966	7.75349e-06	-1.77008	-1.36882
13723837	rs34188780	6.15908e-12	-1.51953	-1.38985	3.1878e-06	-1.82527	-1.35902	7.60465e-06	-1.79002	-1.36827
13723875	rs7500810	4.91826e-08	5.78727	0.288713	3.53426e-06	-1.69038	-1.39073	6.79703e-06	-1.88223	-1.38832
13723956	rs34751546	6.19684e-12	-1.51363	-1.38964	3.18181e-06	-1.8278	-1.35837	7.58533e-06	-1.79311	-1.36771
13724105	rs7501197	3.25699e-08	5.75927	-0.0954349	3.63453e-06	-1.69495	-1.35819	7.05118e-06	-1.88341	-1.35044
13724418	rs4781514	2.8399e-09	3.00613	0.218086	5.35937e-05	-0.122739	-0.239442	0.000128546	0.0656359	-0.396392
13724482	rs4780529	1.3882e-08	6.20048	-1.38944	3.59665e-06	-1.87362	-1.18999	1.02514e-05	-1.73156	-1.12806
13724856	rs4128415	6.23106e-12	-1.50822	-1.38954	3.17562e-06	-1.83006	-1.35805	7.5663e-06	-1.79589	-1.36744
13724918	rs4128416	6.26578e-12	-1.50278	-1.38943	3.16966e-06	-1.83228	-1.35771	7.54784e-06	-1.79863	-1.36715
13725288	rs72775350	3.51243e-08	5.81533	-0.0759912	3.65662e-06	-1.68577	-1.36131	7.04379e-06	-1.88101	-1.35389
13725394	rs35474878	4.40718e-10	1.313	0.048099	3.58588e-06	-1.67528	-1.39132	7.08456e-06	-1.84106	-1.38806
13725442	rs72775351	3.68947e-08	5.87474	-0.0862238	3.68642e-06	-1.67585	-1.3631	7.05065e-06	-1.87824	-1.35568
13725499	rs117998602	4.42208e-11	-1.69481e-10	-0.938116	2.8733e-05	-1.69481e-10	-0.985568	6.62895e-05	-1.69481e-10	-0.993009
13725511	rs4781515	6.19608e-12	-1.51363	-1.38977	3.18062e-06	-1.8278	-1.35874	7.58289e-06	-1.79311	-1.36803
13726154	rs4781516	7.74484e-11	-0.474802	0.0971029	1.28696e-05	-1.72694	-0.0618055	2.20264e-05	-1.89536	-0.19944
13726164	rs72775354	3.82813e-08	5.87474	-0.0493304	3.67827e-06	-1.67585	-1.36532	7.03181e-06	-1.87824	-1.35835
13726342	rs67137433	6.19741e-12	-1.51363	-1.38955	3.1827e-06	-1.8278	-1.35809	7.58713e-06	-1.79311	-1.36747
13726383	rs142083131	1.78578e-11	-1.84487	-2.78242e-10	1.50514e-05	-1.63214	-2.78242e-10	3.13047e-05	-1.74327	-2.78242e-10
13726441	rs116934757	2.1773e-11	-1.64664	-2.78242e-10	1.15988e-05	-1.89271	-2.78242e-10	2.93755e-05	-1.80688	-2.78242e-10
13726716	rs72775355	4.73906e-10	1.33462	0.0990758	3.60102e-06	-1.66958	-1.39281	7.08618e-06	-1.83819	-1.3907
13726726	rs75030819	6.13111e-12	-1.52485	-1.38908	3.20268e-06	-1.82293	-1.3567	7.64158e-06	-1.78716	-1.36628
13726811	rs77361847	6.19602e-12	-1.51363	-1.38978	3.18052e-06	-1.8278	-1.35877	7.58269e-06	-1.79311	-1.36806
13726906	rs7500279	3.98067e-08	5.87474	-0.0102587	3.65871e-06	-1.67585	-1.37065	6.98984e-06	-1.87824	-1.36434
13727046	rs66534786	6.1595e-12	-1.51953	-1.38979	3.18847e-06	-1.82527	-1.3588	7.60602e-06	-1.79002	-1.36809
13727305	rs72775357	3.8522e-08	5.81533	0.0163456	3.61079e-06	-1.68577	-1.37392	6.94473e-06	-1.88101	-1.36805
13727653	rs139439701	4.03795e-08	5.84657	0.0322002	3.62299e-06	-1.68058	-1.37573	6.9402e-06	-1.87958	-1.37013
13727719	rs144946143	3.91015e-11	-1.69481e-10	-1.06115	0.000122001	-1.69481e-10	0.460419	0.000288009	-1.69481e-10	0.475952
13728014	rs67380558	6.1236e-12	-1.52485	-1.39031	3.19069e-06	-1.82293	-1.36045	7.61708e-06	-1.78716	-1.36949
13728669	rs67580377	6.12293e-12	-1.52485	-1.39042	3.18954e-06	-1.82293	-1.36081	7.61475e-06	-1.78716	-1.3698
13728740	rs67494191	4.27867e-12	-1.88136	-1.39231	1.3754e-05	-0.337355	-1.38493	3.25947e-05	-0.313726	-1.38917
13728750	rs62037223	9.80145e-11	-1.69481e-10	-0.142195	6.11468e-05	-1.69481e-10	-0.230335	0.000139051	-1.69481e-10	-0.252199
13728843	rs13334199	3.53776e-09	3.15545	0.288492	6.22643e-05	-0.0324785	-0.179747	0.000149411	0.16051	-0.340851
13728931	rs55950621	5.7059e-08	5.74918	0.47535	3.60345e-06	-1.66861	-1.39311	6.79388e-06	-1.87759	-1.39343
13729013	rs66809733	6.18768e-12	-1.51414	-1.39061	3.19778e-06	-1.81969	-1.36146	7.58326e-06	-1.79074	-1.37035
13729075	rs72775360	5.96781e-12	-1.55092	-1.39001	3.23313e-06	-1.81065	-1.35951	7.73735e-06	-1.77229	-1.36869
13729076	rs72775361	5.91067e-12	-1.56108	-1.38947	3.25533e-06	-1.80548	-1.35784	7.79667e-06	-1.76608	-1.36726
13729403	rs3923385	6.30366e-12	-1.4973	-1.38888	3.16783e-06	-1.83446	-1.3561	7.53788e-06	-1.80133	-1.36577
13729451	rs71390348	5.07037e-08	6.10644	-2.78242e-10	1.2002e-05	-1.85854	-2.78242e-10	3.27563e-05	-1.69795	-2.78242e-10
13729690	rs72775362	6.15324e-12	-1.51953	-1.3908	3.17794e-06	-1.82527	-1.36211	7.58461e-06	-1.79002	-1.3709
13729705	rs72775363	6.15324e-12	-1.51953	-1.3908	3.17794e-06	-1.82527	-1.36211	7.58461e-06	-1.79002	-1.3709
13729821	rs67765612	6.11889e-12	-1.52485	-1.39108	3.18233e-06	-1.82293	-1.36307	7.60013e-06	-1.78716	-1.37172
13729969	rs72775365	4.4169e-08	5.81533	0.153139	3.56574e-06	-1.68577	-1.38647	6.84296e-06	-1.88101	-1.38281
13730044	rs66487018	6.10459e-12	-1.52485	-1.39342	3.13324e-06	-1.82293	-1.37862	7.50406e-06	-1.78716	-1.38444
13730196	rs66678108	6.05035e-12	-1.53539	-1.3918	3.18875e-06	-1.81813	-1.36585	7.6267e-06	-1.78133	-1.37406
13730252	rs72775367	6.0822e-12	-1.53014	-1.3918	3.18105e-06	-1.82055	-1.36585	7.60436e-06	-1.78426	-1.37406
13730474	rs72775368	6.14535e-12	-1.51953	-1.39209	3.16224e-06	-1.82527	-1.36706	7.55306e-06	-1.79002	-1.37507
13730475	rs72775369	6.21291e-12	-1.50822	-1.39246	3.14166e-06	-1.83006	-1.3688	7.49795e-06	-1.79589	-1.37652
13730707	rs9926075	3.91539e-10	2.51797	-1.27519	1.29195e-05	-1.64663	-0.138247	2.84118e-05	-1.64187	-0.198363
13730723	rs67020884	5.63555e-10	1.313	0.29396	3.58818e-06	-1.67528	-1.39068	7.05105e-06	-1.84106	-1.3928
13730807	rs143493854	4.63111e-08	5.84657	0.169259	3.58058e-06	-1.68058	-1.38751	6.84388e-06	-1.87958	-1.38411
13730867	rs8051440	6.01211e-09	5.19448	-1.22026	1.91243e-05	-1.49277	0.100114	4.38677e-05	-1.42654	0.0206826
13730968	rs112953558	6.04509e-12	-1.53539	-1.39267	3.17574e-06	-1.81813	-1.36994	7.60081e-06	-1.78133	-1.37746
13731088	rs28441241	2.36251e-09	3.08917	-0.0490008	4.50317e-05	-0.0726493	-0.463597	0.000110106	0.1183	-0.603894
13731282	rs9746505	3.68477e-10	2.5755	-1.39343	7.256e-06	-1.64175	-0.720035	1.68897e-05	-1.5978	-0.76254
13731460	rs4781517	3.17257e-10	2.42583	-1.39343	7.46568e-06	-1.61326	-0.720035	1.76609e-05	-1.55315	-0.76254
13731543	rs4780530	3.23878e-10	2.33786	-1.2848	1.32159e-05	-1.59217	-0.170021	2.95443e-05	-1.57179	-0.229361
13731727	rs4781518	3.07477e-10	2.39448	-1.39339	7.58151e-06	-1.58655	-0.73135	1.80792e-05	-1.51879	-0.773491
13732586	rs141167172	3.0247e-10	2.35281	-1.36814	1.48065e-05	-0.284851	-1.36369	3.38617e-05	-0.284443	-1.38031
13733052	rs117193989	1.69691e-11	-1.89592	-2.78242e-10	1.70201e-05	-1.50922	-2.78242e-10	4.92239e-05	-1.29066	-2.78242e-10
13733470	rs111795765	5.72129e-12	-1.58973	-1.39339	2.896e-06	-1.89628	-1.384	6.72192e-06	-1.89475	-1.38692
13733679	rs117663432	9.57238e-11	-1.69481e-10	-0.165843	6.15424e-05	-1.69481e-10	-0.223887	0.000146041	-1.69481e-10	-0.203155
13733731	rs1126142	5.71705e-09	5.19291	-1.26902	6.0028e-06	-1.6274	-0.923988	1.37002e-05	-1.59206	-0.97757
13733750	rs72775373	7.13268e-07	6.75681	1.99349	3.6148e-06	-1.75623	-1.30234	7.45179e-06	-1.87928	-1.2993
13733761	rs1126143	5.51244e-09	5.15399	-1.26654	6.02002e-06	-1.61975	-0.92877	1.375e-05	-1.58393	-0.98207
13733866	rs1126144	5.71705e-09	5.19291	-1.26902	6.0028e-06	-1.6274	-0.923988	1.37002e-05	-1.59206	-0.97757
13734113	rs1894391	3.51334e-09	4.82845	-1.39144	9.37164e-06	-1.58253	-0.523397	2.02665e-05	-1.59039	-0.587683
13734795	rs12149863	4.39316e-09	5.05287	-1.39237	9.30456e-06	-1.62262	-0.490487	1.97768e-05	-1.63946	-0.563069
13735065	rs150162244	5.02574e-11	-1.69481e-10	-0.810152	2.92525e-05	-1.69481e-10	-0.967649	7.11147e-05	-1.69481e-10	-0.922746
13735706	rs140642389	1.75399e-11	-1.86283	-2.78242e-10	1.44162e-05	-1.67526	-2.78242e-10	3.03078e-05	-1.77564	-2.78242e-10
13735733	rs76533754	1.74055e-07	7.33982	-2.78242e-10	1.22261e-05	-1.84004	-2.78242e-10	3.35976e-05	-1.67259	-2.78242e-10
13735912	rs8060141	4.13147e-09	4.99082	-1.39175	9.12051e-06	-1.61643	-0.516659	1.97271e-05	-1.62385	-0.581199
13736090	rs189949381	4.49286e-11	-1.69481e-10	-0.922235	2.64405e-05	-1.69481e-10	-1.06872	6.25316e-05	-1.69481e-10	-1.05137
13736117	rs11644055	5.21139e-09	5.11129	-1.28	6.23692e-06	-1.61122	-0.90191	1.42307e-05	-1.57486	-0.956775
13736239	rs11075207	5.41327e-09	5.15399	-1.28469	6.24555e-06	-1.61975	-0.891991	1.42348e-05	-1.58393	-0.947423
13736574	rs7202839	4.29309e-09	5.02976	-1.39231	9.16419e-06	-1.62421	-0.504098	1.97036e-05	-1.63153	-0.574711
13736629	rs62037224	9.4739e-11	-1.69481e-10	-0.176185	6.09243e-05	-1.69481e-10	-0.23398	0.000144561	-1.69481e-10	-0.213338
13736645	rs145978915	1.69661e-11	-1.89609	-2.78242e-10	1.16338e-05	-1.8897	-2.78242e-10	2.70721e-05	-1.88854	-2.78242e-10
13736694	rs6498447	4.12923e-09	4.99082	-1.39229	9.24499e-06	-1.61643	-0.503103	1.99862e-05	-1.62385	-0.568149
13736851	rs35583667	1.8474e-07	7.39939	-2.78242e-10	1.22842e-05	-1.8353	-2.78242e-10	3.39134e-05	-1.66323	-2.78242e-10
13737106	rs7403920	5.33242e-08	7.48087	-1.32403	7.26853e-06	-1.60815	-0.751911	1.61438e-05	-1.58528	-0.82023
13737329	rs12598454	9.49418e-11	-1.69481e-10	-0.174046	6.10516e-05	-1.69481e-10	-0.231893	0.000144866	-1.69481e-10	-0.211232
13737367	rs7498490	5.35961e-08	7.48087	-1.31895	7.00638e-06	-1.60815	-0.788644	1.54011e-05	-1.58528	-0.867323
13738033	rs4781519	4.12743e-09	4.99082	-1.39272	9.37217e-06	-1.61643	-0.48944	2.02509e-05	-1.62385	-0.554993
13738304	rs4780532	5.13873e-09	5.11129	-1.29404	6.43024e-06	-1.61122	-0.871384	1.45809e-05	-1.57486	-0.932468
13738305	rs80241351	5.80966e-12	-1.57564	-1.39215	2.88324e-06	-1.89589	-1.38881	6.70391e-06	-1.89358	-1.39077
13738651	rs62037225	9.33598e-11	-1.69481e-10	-0.190849	6.00586e-05	-1.69481e-10	-0.248292	0.000142489	-1.69481e-10	-0.227777
13738662	rs9940897	4.72765e-09	5.03012	-1.29625	6.57169e-06	-1.59456	-0.866282	1.49122e-05	-1.55719	-0.927674
13738765	rs62037226	9.18684e-11	-1.69481e-10	-0.206953	5.91223e-05	-1.69481e-10	-0.264005	0.000140248	-1.69481e-10	-0.24363
13739117	rs76331374	5.96552e-12	-1.54987	-1.39144	2.88428e-06	-1.89442	-1.38992	6.71752e-06	-1.89072	-1.3916
13739272	rs62037227	9.15128e-11	-1.69481e-10	-0.210832	5.8899e-05	-1.69481e-10	-0.267789	0.000139713	-1.69481e-10	-0.247449
13739415	rs7404071	4.95909e-09	5.03012	-1.24845	5.85272e-06	-1.59456	-0.982146	1.34857e-05	-1.55719	-1.02822
13739646	rs8046122	5.55135e-09	5.19291	-1.29843	6.39207e-06	-1.6274	-0.861155	1.44707e-05	-1.59206	-0.922854
13739819	rs6498448	6.26745e-09	5.31424	-1.29843	6.24662e-06	-1.65042	-0.861155	1.41203e-05	-1.61658	-0.922854
13739893	rs6498449	6.25393e-09	5.31424	-1.30059	6.27889e-06	-1.65042	-0.856003	1.41888e-05	-1.61658	-0.918009
13740276	rs77536053	5.93974e-12	-1.55356	-1.39208	2.88638e-06	-1.89468	-1.38893	6.71937e-06	-1.89119	-1.39086
13740476	rs12445119	1.89602e-11	-1.78497	-2.78242e-10	2.20139e-05	-1.25194	-2.78242e-10	9.02091e-05	-0.68491	-2.78242e-10
13740547	rs9926158	6.90486e-09	5.45648	-1.34381	8.56562e-06	-1.47104	-0.72482	2.01763e-05	-1.39529	-0.787246
13740995	rs187243942	2.41391e-10	0.759108	-2.78242e-10	3.14914e-05	-0.8939	-2.78242e-10	0.000138636	-0.25519	-2.78242e-10
13741371	rs148774392	1.7967e-11	-1.83877	-2.78242e-10	1.16707e-05	-1.88653	-2.78242e-10	2.68608e-05	-1.89637	-2.78242e-10
13741508	rs117655677	2.16578e-10	0.65064	-2.78242e-10	2.94739e-05	-0.960109	-2.78242e-10	0.000127335	-0.34022	-2.78242e-10
13741529	rs12102316	8.258e-09	5.61273	-1.3211	7.74521e-06	-1.49832	-0.798221	1.85479e-05	-1.40965	-0.857035
13741889	rs4781521	7.07195e-08	7.80824	-1.36907	1.02577e-05	-1.439	-0.576586	2.38787e-05	-1.35951	-0.654539
13741891	rs28545550	6.74153e-08	7.76039	-1.36907	1.03655e-05	-1.42854	-0.576586	2.41507e-05	-1.34819	-0.654539
13742100	rs4781522	7.78302e-08	7.89949	-1.36451	9.94441e-06	-1.45855	-0.58805	2.31835e-05	-1.38071	-0.662887
13742304	rs35807965	7.80172e-08	7.89949	-1.36212	9.82223e-06	-1.45855	-0.600412	2.29122e-05	-1.38071	-0.674659
13742318	rs34754507	7.80172e-08	7.89949	-1.36212	9.82223e-06	-1.45855	-0.600412	2.29122e-05	-1.38071	-0.674659
13742472	rs12920041	8.18702e-08	7.9477	-1.36212	9.72333e-06	-1.46867	-0.600412	2.26618e-05	-1.3917	-0.674659
13742582	rs183914106	3.66375e-11	-1.69481e-10	-1.12624	7.18571e-05	-1.69481e-10	-0.068933	0.00016002	-1.69481e-10	-0.111739
13742800	rs62037229	1.00212e-10	-1.69481e-10	-0.120023	6.43579e-05	-1.69481e-10	-0.179153	0.000152782	-1.69481e-10	-0.158031
13743001	rs7188626	5.7346e-08	7.5812	-1.35165	1.00445e-05	-1.38808	-0.648513	2.36218e-05	-1.30446	-0.720416
13743189	rs4781523	4.81956e-09	5.14568	-1.39255	1.36782e-05	-1.35057	-0.377246	3.01195e-05	-1.33739	-0.44448
13743277	rs4781524	8.13952e-08	7.9477	-1.36793	1.00303e-05	-1.46867	-0.569331	2.33427e-05	-1.3917	-0.645054
13743323	rs4781525	4.57468e-09	5.09105	-1.39007	1.39158e-05	-1.39114	-0.319451	3.12428e-05	-1.35665	-0.388603
13743698	rs6498453	4.67838e-09	5.11347	-1.39007	1.39446e-05	-1.38907	-0.319451	3.08856e-05	-1.36815	-0.388603
13743877	rs62037256	8.99928e-12	-1.53737	-0.992795	3.94537e-06	-1.88765	-1.08342	9.2747e-06	-1.89522	-1.06453
13744590	rs7203167	4.50327e-09	5.07735	-1.3921	1.29457e-05	-1.41939	-0.363464	2.94625e-05	-1.37276	-0.43116
13744728	rs16962563	5.86773e-12	-1.56451	-1.39333	2.8968e-06	-1.89537	-1.38464	6.73379e-06	-1.89245	-1.38745
13744751	rs6498454	7.77572e-08	7.88708	-1.35304	9.35846e-06	-1.46474	-0.64259	2.19831e-05	-1.38198	-0.714785
13745756	rs62037257	8.37525e-12	-1.57318	-1.02885	3.80435e-06	-1.89244	-1.11503	8.96709e-06	-1.89636	-1.09712
13746359	rs74326746	5.64093e-12	-1.60384	-1.39342	2.90213e-06	-1.89636	-1.38181	6.72841e-06	-1.89562	-1.38508
13746379	rs78445194	9.74679e-11	-1.69481e-10	-0.147788	6.47438e-05	-1.69481e-10	-0.173175	0.000156348	-1.69481e-10	-0.134957
13746497	rs62035060	8.10043e-12	-1.61816	-1.01723	3.887e-06	-1.8962	-1.08977	9.29673e-06	-1.89386	-1.06352
13746548	rs11640541	0.000318104	13.6788	1.17181	3.22082e-06	-1.89515	-1.27882	7.32582e-06	-1.89461	-1.30102
13746582	rs11640905	7.72846e-05	13.1063	0.329423	2.9085e-06	-1.89491	-1.38107	6.81312e-06	-1.89539	-1.37279
13746669	rs77717784	3.07716e-09	3.30445	-2.78242e-10	1.58863e-05	-1.57816	-2.78242e-10	7.87776e-05	-0.820411	-2.78242e-10
13747292	rs11642229	0.000146676	13.7393	0.337091	2.90765e-06	-1.89456	-1.38171	6.81758e-06	-1.89391	-1.37362
13747590	rs17199331	9.8132e-08	6.76676	-2.78242e-10	1.17133e-05	-1.88289	-2.78242e-10	3.04745e-05	-1.77015	-2.78242e-10
13747664	rs1076883	0.000145556	13.7393	0.329423	2.90951e-06	-1.89456	-1.38107	6.82324e-06	-1.89391	-1.37279
13747803	rs1076884	0.107709	18.9219	1.75352	2.98183e-06	-1.8826	-1.36847	6.86028e-06	-1.88586	-1.37543
13748117	rs2007226	0.000152743	13.7945	0.322466	2.91312e-06	-1.89392	-1.38047	6.83354e-06	-1.89317	-1.37203
13748153	rs117550767	1.71777e-11	-1.8837	-2.78242e-10	1.81802e-05	-1.44328	-2.78242e-10	3.02545e-05	-1.7774	-2.78242e-10
13748241	rs113800353	5.64142e-12	-1.60384	-1.39333	2.9061e-06	-1.89636	-1.38044	6.73625e-06	-1.89562	-1.38391
13748622	rs80134731	4.76993e-11	-1.69481e-10	-0.862393	2.75187e-05	-1.69481e-10	-1.02875	6.67559e-05	-1.69481e-10	-0.985997
13748689	rs2157064	5.55242e-12	-1.62062	-1.39246	2.92245e-06	-1.896	-1.37519	6.76288e-06	-1.89624	-1.37935
13748843	rs2157065	0.000149742	13.7677	0.329423	2.90866e-06	-1.89485	-1.38107	6.8235e-06	-1.89387	-1.37279
13748916	rs7499362	0.0975401	18.8757	1.70055	2.97768e-06	-1.87948	-1.37298	6.8379e-06	-1.88533	-1.37923
13749001	rs80340288	3.36802e-11	-1.69481e-10	-1.2104	2.6489e-05	-1.69481e-10	-1.06688	6.60293e-05	-1.69481e-10	-0.996942
13749265	rs7499750	0.130172	19.1287	1.73609	2.99557e-06	-1.87648	-1.37	6.88357e-06	-1.88117	-1.37673
13749679	rs74425621	8.53872e-12	-1.56547	-1.01723	3.90515e-06	-1.89155	-1.08977	9.2743e-06	-1.89627	-1.06352
13749858	rs183125209	4.98015e-11	-0.819266	-2.78242e-10	0.000107485	0.333739	-2.78242e-10	0.000170228	-0.0499031	-2.78242e-10
13749859	rs7405404	0.120835	19.0634	1.72698	2.98736e-06	-1.87844	-1.37078	6.8673e-06	-1.88288	-1.37739
13749891	rs62035061	1.02173e-10	-1.69481e-10	-0.100646	6.78365e-05	-1.69481e-10	-0.126512	0.000163934	-1.69481e-10	-0.0875753
13750219	rs7403809	0.0997098	18.939	1.65925	2.96092e-06	-1.8819	-1.37621	6.81607e-06	-1.88586	-1.3819
13750257	rs7403810	0.000102806	13.4062	0.314829	2.90807e-06	-1.89632	-1.3798	6.81769e-06	-1.89636	-1.37116
13750285	rs77555001	1.08409e-10	-1.69481e-10	-0.0414006	7.19346e-05	-1.69481e-10	-0.0678559	0.000173991	-1.69481e-10	-0.0280344
13750368	rs76655560	8.15731e-12	-1.58871	-1.03968	3.81798e-06	-1.89398	-1.10991	9.08162e-06	-1.89626	-1.08453
13750694	rs7185124	0.10543	18.8986	1.75539	2.99232e-06	-1.88248	-1.36508	6.8767e-06	-1.88534	-1.37356
13750724	rs7202384	0.000125657	13.5993	0.322466	2.90597e-06	-1.89637	-1.38047	6.81459e-06	-1.89595	-1.37203
13750757	rs77590931	5.58536e-12	-1.61397	-1.3932	2.91012e-06	-1.8962	-1.37921	6.74048e-06	-1.89605	-1.38286
13750854	rs72775396	7.44884e-11	-0.416667	-2.78242e-10	0.000159519	0.728548	-2.78242e-10	7.72094e-05	-0.840519	-2.78242e-10
13750979	rs79990141	5.56576e-12	-1.6173	-1.39338	2.9051e-06	-1.89611	-1.38103	6.72928e-06	-1.89615	-1.38442
13751305	rs62035063	9.31646e-11	-1.69481e-10	-0.192942	6.19142e-05	-1.69481e-10	-0.217863	0.00014941	-1.69481e-10	-0.180346
13751623	rs76026461	2.16078e-11	-1.65426	-2.78242e-10	1.169e-05	-1.88488	-2.78242e-10	2.76172e-05	-1.8686	-2.78242e-10
13751659	rs72775398	2.19292e-09	0.903722	2.06196	3.24703e-06	-1.87316	-1.29271	7.68275e-06	-1.85635	-1.29171
13751825	rs11864886	0.108405	18.9345	1.74729	2.9897e-06	-1.87942	-1.36902	6.87289e-06	-1.88355	-1.3759
13751918	rs78639436	8.28625e-12	-1.54978	-1.06293	3.75631e-06	-1.88949	-1.13068	8.89059e-06	-1.89582	-1.10623
13752154	rs148468764	2.14608e-11	-1.66108	-2.78242e-10	1.99096e-05	-1.35241	-2.78242e-10	4.467e-05	-1.38774	-2.78242e-10
13752356	rs12925872	0.0965972	18.8811	1.68544	2.97058e-06	-1.88066	-1.3742	6.83141e-06	-1.88527	-1.38024
13752485	rs1121738	6.4019e-09	4.03704	-2.78242e-10	0.000479138	1.82837	-2.78242e-10	0.00178902	2.30238	-2.78242e-10
13752594	rs11865150	7.84408e-05	13.0994	0.351166	2.90173e-06	-1.89547	-1.38284	6.7938e-06	-1.89593	-1.3751
13752731	rs62035064	8.43726e-12	-1.53332	-1.06133	3.77104e-06	-1.88701	-1.12925	8.91138e-06	-1.89498	-1.10473
13752913	rs1126145	1.87923e-11	-1.79386	-2.78242e-10	1.90676e-05	-1.39562	-2.78242e-10	4.32307e-05	-1.42049	-2.78242e-10
13753149	rs12930650	1.87716e-10	0.507618	-2.78242e-10	1.22063e-05	-1.84166	-2.78242e-10	2.71689e-05	-1.88497	-2.78242e-10
13753349	rs12597362	8.48797e-12	-1.51691	-1.07175	3.74662e-06	-1.88422	-1.13854	8.83574e-06	-1.89379	-1.11444
13753384	rs8055219	0.131746	19.1381	1.73868	3.00722e-06	-1.87282	-1.36978	6.90292e-06	-1.87856	-1.37654
13753511	rs145049417	2.92641e-10	0.951637	-2.78242e-10	3.54919e-05	-0.774308	-2.78242e-10	0.000161407	-0.103113	-2.78242e-10
13754328	rs12917905	1.83913e-11	-1.81543	-2.78242e-10	2.71218e-05	-1.04327	-2.78242e-10	8.32771e-05	-0.764866	-2.78242e-10
13754448	rs62035065	1.01751e-10	-1.69481e-10	-0.104778	6.75596e-05	-1.69481e-10	-0.130603	0.000163255	-1.69481e-10	-0.0917281
13754808	rs8045231	5.64297e-12	-1.60384	-1.39306	2.88913e-06	-1.89636	-1.3863	6.70341e-06	-1.89562	-1.3888
13755530	rs56887639	7.23936e-05	13.0458	0.324507	2.9069e-06	-1.895	-1.38152	6.80453e-06	-1.89559	-1.37386
13756431	rs8058480	1.82072e-08	6.32523	-1.24297	5.41782e-06	-1.89625	-0.757664	1.46203e-05	-1.84177	-0.662857
13756549	rs8053520	3.76377e-10	2.12014	-0.916854	6.25418e-06	-1.84675	-0.663611	1.51356e-05	-1.89572	-0.574268
13756915	rs62035067	3.57221e-10	2.07238	-0.921336	6.25367e-06	-1.84128	-0.66916	1.50398e-05	-1.89619	-0.580147
13756954	rs62035068	3.99559e-10	2.1899	-0.926854	6.236e-06	-1.85417	-0.659101	1.55245e-05	-1.89454	-0.550078
13757367	rs16962588	1.82081e-08	6.32523	-1.24292	5.41837e-06	-1.89625	-0.757564	1.46218e-05	-1.84177	-0.662749
13757419	rs62035069	9.77924e-11	-1.69481e-10	-0.144463	6.49572e-05	-1.69481e-10	-0.169885	0.000156871	-1.69481e-10	-0.131615
13757880	rs62035070	9.72842e-11	-1.69481e-10	-0.149674	6.4623e-05	-1.69481e-10	-0.175042	0.000156052	-1.69481e-10	-0.136852
13757931	rs12928897	3.63427e-10	2.09622	-0.927953	6.18544e-06	-1.84405	-0.677362	1.49126e-05	-1.89599	-0.58884
13758024	rs78858515	2.37876e-08	5.34961	-2.78242e-10	3.3482e-05	-0.832606	-2.78242e-10	5.7138e-05	-1.14157	-2.78242e-10
13758250	rs35501603	8.73887e-08	6.65081	-2.78242e-10	1.16917e-05	-1.88473	-2.78242e-10	3.03015e-05	-1.77584	-2.78242e-10
13758253	rs34646006	3.23371e-08	6.89053	-1.23387	5.58673e-06	-1.88412	-0.739103	1.59845e-05	-1.77245	-0.642969
13758289	rs75535255	1.72874e-11	-1.87733	-2.78242e-10	1.4961e-05	-1.63817	-2.78242e-10	3.52062e-05	-1.62582	-2.78242e-10
13758383	rs75918777	2.18952e-11	-1.64104	-2.78242e-10	1.16156e-05	-1.89126	-2.78242e-10	2.7734e-05	-1.86438	-2.78242e-10
13758457	rs74009062	3.78347e-08	7.07599	-1.26232	5.27425e-06	-1.88264	-0.798142	1.51078e-05	-1.76553	-0.706295
13758667	rs7196769	4.09337e-10	2.202	-0.914772	6.2079e-06	-1.86497	-0.652822	1.55578e-05	-1.89175	-0.550725
13758783	rs144641673	1.4274e-10	-1.69481e-10	0.233714	7.42844e-05	-1.69481e-10	-0.0357118	0.000171751	-1.69481e-10	-0.0409916
13758829	rs7202402	3.89157e-10	2.202	-0.965326	5.87712e-06	-1.86497	-0.707577	1.47789e-05	-1.89175	-0.602087
13758997	rs76469893	1.85341e-11	-1.8077	-2.78242e-10	2.51951e-05	-1.11696	-2.78242e-10	5.19994e-05	-1.23581	-2.78242e-10
13759150	rs62035071	9.16922e-11	-1.69481e-10	-0.208873	5.87889e-05	-1.69481e-10	-0.26966	0.000143942	-1.69481e-10	-0.217628
13759336	rs75485976	5.54865e-12	-1.62062	-1.39314	2.91195e-06	-1.896	-1.37879	6.74169e-06	-1.89624	-1.38249
13759466	rs139839761	1.95882e-11	-1.75238	-2.78242e-10	1.7454e-05	-1.48405	-2.78242e-10	4.72208e-05	-1.33221	-2.78242e-10
13760152	rs2866724	0.00011118	13.34	0.459353	2.8795e-06	-1.89597	-1.39003	6.72721e-06	-1.89462	-1.38626
13760217	rs4456522	0.000133622	13.5016	0.481573	2.87762e-06	-1.89574	-1.39091	6.72575e-06	-1.89353	-1.38757
13760368	rs2903367	5.31942e-08	7.41086	-1.25647	5.57712e-06	-1.83919	-0.785749	1.67961e-05	-1.67291	-0.692985
13760645	rs74994616	2.24786e-08	5.29301	-2.78242e-10	3.27659e-05	-0.854225	-2.78242e-10	5.61079e-05	-1.15976	-2.78242e-10
13760859	rs149845640	3.95876e-11	-1.69481e-10	-1.04879	3.37494e-05	-1.69481e-10	-0.824649	6.98802e-05	-1.69481e-10	-0.940258
13761304	rs1970770	6.12513e-10	2.87377	-1.18351	4.24858e-06	-1.89635	-1.00068	1.09886e-05	-1.83706	-0.953122
13761318	rs75391831	2.2617e-11	-1.60861	-2.78242e-10	1.16195e-05	-1.89093	-2.78242e-10	2.7719e-05	-1.86492	-2.78242e-10
13761333	rs1609679	0.000231564	13.7694	0.763683	2.89086e-06	-1.89257	-1.38949	6.7198e-06	-1.88999	-1.39199
13761373	rs1609680	5.48288e-10	2.787	-1.20751	4.11697e-06	-1.89473	-1.03377	1.04131e-05	-1.85577	-0.988204
13761652	rs1609681	1.29385e-07	7.04324	-2.78242e-10	1.21156e-05	-1.84912	-2.78242e-10	3.2853e-05	-1.695	-2.78242e-10
13762168	rs62035072	6.44858e-11	-1.69481e-10	-0.560866	4.30351e-05	-1.69481e-10	-0.581597	0.0001032	-1.69481e-10	-0.55037
13762660	rs72777303	1.58365e-06	7.0698	2.47813	3.70023e-06	-1.83103	-1.20419	8.05385e-06	-1.89637	-1.20452
13762811	rs7205386	1.73681e-11	-1.87268	-2.78242e-10	1.60701e-05	-1.56665	-2.78242e-10	3.43337e-05	-1.65091	-2.78242e-10
13763392	rs72777304	1.7297e-11	-1.87678	-2.78242e-10	1.85619e-05	-1.4225	-2.78242e-10	5.03765e-05	-1.26752	-2.78242e-10
13763411	rs8047770	1.408e-07	4.45333	2.67445	3.77166e-06	-1.88805	-1.12805	9.87845e-06	-1.76581	-1.13088
13763820	rs2903368	2.80907e-08	5.21706	0.298826	8.18627e-06	-0.849606	-1.39155	1.25496e-05	-1.26932	-1.38803
13763942	rs7188535	3.00819e-08	5.29689	0.287476	7.94183e-06	-0.879922	-1.39155	1.22532e-05	-1.29273	-1.38852
13764267	rs7194698	2.83673e-11	-1.69481e-10	-1.38207	1.9784e-05	-1.69481e-10	-1.35874	4.70681e-05	-1.69481e-10	-1.33544
13764396	rs6498457	2.55647e-08	5.3997	0.0219575	4.76643e-06	-1.41115	-1.37087	8.28786e-06	-1.7101	-1.36214
13764456	rs4997735	2.1913e-08	5.23227	0.035252	4.97465e-06	-1.36675	-1.37251	8.50564e-06	-1.68223	-1.36409
13764680	rs2097287	1.98089e-08	5.17428	-0.00770651	4.95493e-06	-1.37773	-1.3655	8.61579e-06	-1.67998	-1.35346
13764741	rs2097288	2.30779e-08	5.32703	-0.00770651	4.75907e-06	-1.41806	-1.3655	8.39667e-06	-1.70575	-1.35346
13764760	rs66730209	1.74789e-11	-1.86631	-2.78242e-10	2.03726e-05	-1.32942	-2.78242e-10	5.29101e-05	-1.21845	-2.78242e-10
13764776	rs58826477	4.83246e-12	-1.77243	-1.37953	7.44437e-06	-1.10349	-1.23267	1.13577e-05	-1.47515	-1.282
13764812	rs2105841	2.52129e-08	5.41551	-0.00770651	4.65351e-06	-1.44049	-1.3655	8.27943e-06	-1.71981	-1.35346
13764829	rs2105842	2.04872e-08	5.18855	0.0116945	5.05657e-06	-1.35474	-1.36818	8.63477e-06	-1.67457	-1.35667
13764965	rs7195634	2.02189e-08	5.18855	-0.00148581	5.06569e-06	-1.35474	-1.36638	8.65351e-06	-1.67457	-1.35451
13765041	rs12927595	2.15999e-08	5.26084	-0.00770651	4.84174e-06	-1.40083	-1.3655	8.48894e-06	-1.69482	-1.35346
13765063	rs7200727	2.1706e-08	5.27175	-0.0137129	4.9585e-06	-1.37744	-1.36507	8.55988e-06	-1.689	-1.35095
13765234	rs35304552	2.06836e-08	5.21749	-0.00770651	4.89769e-06	-1.38935	-1.3655	8.55157e-06	-1.68747	-1.35346
13765383	rs12933611	1.59564e-08	4.9486	0.00170967	5.25755e-06	-1.31428	-1.36967	8.95739e-06	-1.63835	-1.35621
13766080	rs17794561	1.76787e-09	0.847783	1.90244	7.68173e-06	-1.024	-1.28077	1.72064e-05	-1.06303	-1.27873
13766225	rs115512264	2.90719e-11	-1.69481e-10	-1.35754	1.93127e-05	-1.69481e-10	-1.38285	4.5791e-05	-1.69481e-10	-1.36295
13766292	rs4781528	2.15643e-08	5.10585	0.145633	5.09485e-06	-1.33157	-1.38381	8.5914e-06	-1.65965	-1.37663
13766427	rs4781529	1.20987e-10	0.934576	-0.866206	4.87698e-06	-1.84458	-0.914511	1.45745e-05	-1.62687	-0.8809
13766884	rs12925040	1.75388e-11	-1.86289	-2.78242e-10	1.87807e-05	-1.41079	-2.78242e-10	4.81446e-05	-1.31283	-2.78242e-10
13766952	rs12919505	1.76603e-11	-1.85599	-2.78242e-10	1.92634e-05	-1.3854	-2.78242e-10	4.95014e-05	-1.28504	-2.78242e-10
13767133	rs12919797	1.85148e-08	4.99156	0.107455	5.14161e-06	-1.32672	-1.37953	8.7689e-06	-1.64661	-1.36922
13767566	rs78008275	2.80531e-11	-1.69481e-10	-1.39321	1.91135e-05	-1.69481e-10	-1.39322	4.45037e-05	-1.69481e-10	-1.39147
13767712	rs3916993	2.33323e-08	5.18855	0.141734	4.97112e-06	-1.35474	-1.38522	8.46096e-06	-1.67457	-1.37701
13767754	rs140705235	3.10912e-11	-1.69481e-10	-1.29038	2.32122e-05	-1.69481e-10	-1.19894	5.17855e-05	-1.69481e-10	-1.23993
13767755	rs72777311	1.56654e-09	0.848162	1.78115	8.70131e-06	-0.864965	-1.31517	1.9098e-05	-0.906812	-1.33065
13767933	rs79559639	7.84178e-11	-0.365259	-2.78242e-10	0.00062977	2.10174	-2.78242e-10	0.000824814	1.52812	-2.78242e-10
13767970	rs62035096	4.3378e-11	-1.69481e-10	-0.957358	2.73776e-05	-1.69481e-10	-1.03389	6.42206e-05	-1.69481e-10	-1.02472
13768019	rs139283835	2.94698e-11	-1.69481e-10	-1.34394	1.9157e-05	-1.69481e-10	-1.39095	4.54734e-05	-1.69481e-10	-1.36991
13768251	rs12447023	1.7825e-11	-1.84671	-2.78242e-10	2.03153e-05	-1.33224	-2.78242e-10	5.39612e-05	-1.19877	-2.78242e-10
13768271	rs12598620	3.19637e-11	-1.69481e-10	-1.26271	2.16016e-05	-1.69481e-10	-1.27084	5.08312e-05	-1.69481e-10	-1.25853
13768377	rs75387252	2.5604e-08	5.42319	-2.78242e-10	4.16453e-05	-0.614425	-2.78242e-10	6.83953e-05	-0.961736	-2.78242e-10
13768391	rs7202586	1.45462e-09	0.695467	1.85972	9.94019e-06	-0.744593	-1.30243	2.11308e-05	-0.817124	-1.31919
13768459	rs7186763	2.14804e-08	5.10585	0.141734	5.08767e-06	-1.33157	-1.38522	8.58812e-06	-1.65965	-1.37701
13768721	rs117257571	8.2458e-11	-0.315022	-2.78242e-10	1.16182e-05	-1.89104	-2.78242e-10	2.93457e-05	-1.80789	-2.78242e-10
13768987	rs78698299	2.84675e-11	-1.69481e-10	-1.37855	3.66878e-05	-1.69481e-10	-0.74117	8.37239e-05	-1.69481e-10	-0.759516
13769573	rs2866725	8.48328e-11	0.654759	-0.941387	4.4055e-06	-1.87473	-0.98603	1.24292e-05	-1.712	-0.954986
13769952	rs111456223	3.37314e-11	-1.20888	-2.78242e-10	1.23822e-05	-1.82735	-2.78242e-10	2.74972e-05	-1.87296	-2.78242e-10
13770137	rs150649878	2.88823e-11	-1.69481e-10	-1.36408	1.92649e-05	-1.69481e-10	-1.38533	4.58437e-05	-1.69481e-10	-1.3618
13770650	rs4781530	1.53944e-09	0.70468	1.90718	9.73143e-06	-0.7739	-1.29435	2.12764e-05	-0.817574	-1.31187
13770981	rs4780533	1.75037e-09	0.851671	1.8886	8.99169e-06	-0.849763	-1.29755	1.89418e-05	-0.930903	-1.31477
13771024	rs4780534	2.19091e-08	4.9763	0.291046	5.24455e-06	-1.294	-1.39242	8.69976e-06	-1.63511	-1.38863
13771487	rs72777316	1.66562e-09	0.786488	1.90416	9.22705e-06	-0.826592	-1.29488	2.02593e-05	-0.869218	-1.30921
13771735	rs62035097	1.04813e-10	0.870171	-0.945308	4.4857e-06	-1.85297	-0.989752	1.32198e-05	-1.64648	-0.958847
13772118	rs35871163	7.74131e-11	0.95891	-1.33706	3.11654e-06	-1.84943	-1.35746	8.64131e-06	-1.67997	-1.35051
13772156	rs35743204	2.32083e-08	5.01935	0.305608	5.17692e-06	-1.30665	-1.39275	8.62133e-06	-1.64343	-1.38937
13772258	rs35113202	2.40658e-08	5.04794	0.313298	5.18738e-06	-1.30449	-1.39289	8.5797e-06	-1.6479	-1.38974
13772314	rs72777318	1.73685e-09	0.807673	1.92484	9.13797e-06	-0.839902	-1.29127	1.99995e-05	-0.882259	-1.30907
13772353	rs72777319	1.70044e-09	0.786488	1.92484	9.26041e-06	-0.826592	-1.29127	2.0262e-05	-0.869218	-1.30907
13772370	rs72777321	1.7879e-09	0.826814	1.93467	9.04543e-06	-0.851811	-1.28954	1.97987e-05	-0.893926	-1.3075
13772436	rs72777322	1.73685e-09	0.807673	1.92484	9.13797e-06	-0.839902	-1.29127	1.99995e-05	-0.882259	-1.30907
13772582	rs139334102	3.04598e-11	-1.69481e-10	-1.3109	2.43056e-05	-1.69481e-10	-1.1529	5.25059e-05	-1.69481e-10	-1.22611
13772586	rs62035101	3.22204e-11	-1.69481e-10	-1.25471	2.17696e-05	-1.69481e-10	-1.2631	5.12457e-05	-1.69481e-10	-1.25041
13772599	rs2051545	2.35502e-08	5.01935	0.320235	5.17556e-06	-1.30665	-1.39301	8.61545e-06	-1.64343	-1.39006
13772831	rs76873552	2.92849e-11	-1.69481e-10	-1.35024	1.91642e-05	-1.69481e-10	-1.39057	4.53126e-05	-1.69481e-10	-1.37345
13773131	rs16962629	1.46596e-10	1.17912	-0.91875	4.75418e-06	-1.82006	-0.964526	1.46563e-05	-1.56948	-0.932688
13773706	rs148179245	8.62657e-11	-1.69481e-10	-0.269878	5.48406e-05	-1.69481e-10	-0.339183	0.000132063	-1.69481e-10	-0.303759
13773714	rs17199394	1.65716e-09	0.725532	1.96002	9.68966e-06	-0.78753	-1.28502	2.11728e-05	-0.830935	-1.30339
13773829	rs10492769	1.57394e-09	0.683913	1.95011	9.94057e-06	-0.760189	-1.2868	2.17129e-05	-0.804131	-1.305
13774434	rs12599526	3.2276e-08	5.34021	0.314563	4.65287e-06	-1.41288	-1.39325	8.10075e-06	-1.70473	-1.39035
13774810	rs12933148	9.348e-11	1.15992	-1.34949	3.21581e-06	-1.80831	-1.36723	9.1715e-06	-1.60968	-1.36125
13775249	rs58267368	1.35239e-09	0.565145	1.91718	1.06948e-05	-0.67905	-1.2948	2.32515e-05	-0.72455	-1.31612
13775530	rs12600156	3.24862e-11	-1.69481e-10	-1.2465	2.19438e-05	-1.69481e-10	-1.25513	5.1675e-05	-1.69481e-10	-1.24207
13775571	rs76536192	2.39594e-11	-1.55095	-2.78242e-10	1.25564e-05	-1.81339	-2.78242e-10	2.68657e-05	-1.89619	-2.78242e-10
13775655	rs71390351	6.39491e-08	6.33853	-2.78242e-10	1.26488e-05	-1.80605	-2.78242e-10	4.17429e-05	-1.45551	-2.78242e-10
13775801	rs12596152	3.21299e-11	-1.69481e-10	-1.25752	2.17104e-05	-1.69481e-10	-1.26582	5.10997e-05	-1.69481e-10	-1.25326
13775806	rs147599160	3.73292e-11	-1.69481e-10	-1.10754	2.97937e-05	-1.69481e-10	-0.949315	7.07247e-05	-1.69481e-10	-0.928245
13776192	rs12920803	2.9742e-08	5.17006	0.402951	4.26932e-06	-1.50016	-1.392	7.48985e-06	-1.78006	-1.39343
13776290	rs62035103	4.03368e-11	-1.69481e-10	-1.03005	2.66015e-05	-1.69481e-10	-1.06265	6.38644e-05	-1.69481e-10	-1.03028
13776628	rs66882983	1.74718e-11	-1.86672	-2.78242e-10	1.85027e-05	-1.4257	-2.78242e-10	4.73634e-05	-1.32919	-2.78242e-10
13776750	rs12923271	2.19623e-08	4.89094	0.378831	4.76106e-06	-1.38971	-1.39343	8.06005e-06	-1.70817	-1.39195
13777395	rs12448623	3.32786e-08	5.37557	0.309791	4.61375e-06	-1.42198	-1.3926	8.02499e-06	-1.71632	-1.38816
13777867	rs12596988	2.36015e-08	5.41545	-0.0736923	4.68483e-06	-1.43209	-1.36719	8.27664e-06	-1.72253	-1.35107
13778155	rs117811696	3.27538e-11	-1.69481e-10	-1.23829	2.45964e-05	-1.69481e-10	-1.14101	6.20207e-05	-1.69481e-10	-1.05957
13778470	rs12445122	1.08962e-10	1.30599	-1.34231	3.21904e-06	-1.81477	-1.35976	9.28092e-06	-1.60975	-1.34933
13778688	rs72777333	6.57903e-10	0.522316	1.23943	9.01587e-06	-0.7721	-1.37253	1.95971e-05	-0.830424	-1.38123
13778853	rs4780537	2.14008e-08	5.21955	0.0243267	4.87041e-06	-1.38143	-1.37901	8.33513e-06	-1.7	-1.36656
13779329	rs76728858	8.0745e-08	6.57174	-2.78242e-10	1.24686e-05	-1.8204	-2.78242e-10	3.79089e-05	-1.55185	-2.78242e-10
13779428	rs17256546	1.79818e-10	0.258184	0.206454	1.03426e-05	-0.618924	-1.38842	2.05874e-05	-0.780823	-1.38154
13779461	rs77731192	2.82722e-11	-1.69481e-10	-1.38543	1.96895e-05	-1.69481e-10	-1.36353	4.77762e-05	-1.69481e-10	-1.32051
13779882	rs72777337	2.1836e-09	0.717638	2.24378	8.79586e-06	-0.96192	-1.20741	1.92229e-05	-1.02471	-1.20623
13780115	rs368239235	3.12574e-11	-1.69481e-10	-1.28506	2.11399e-05	-1.69481e-10	-1.29245	4.96895e-05	-1.69481e-10	-1.28125
13780276	rs12933395	6.31648e-08	5.23167	1.09452	4.88953e-06	-1.38116	-1.37536	8.55205e-06	-1.65633	-1.38454
13780425	rs72777338	7.85913e-10	0.495467	1.44407	9.33072e-06	-0.761918	-1.34838	1.95514e-05	-0.85302	-1.36097
13780874	rs72777339	4.1251e-11	-1.00763	-2.78242e-10	1.22825e-05	-1.83544	-2.78242e-10	3.15466e-05	-1.73557	-2.78242e-10
13780935	rs2097289	1.9585e-08	5.04997	0.105238	5.06912e-06	-1.33451	-1.38593	8.49927e-06	-1.67064	-1.37642
13781161	rs62034146	3.11412e-11	-1.69481e-10	-1.28878	2.1064e-05	-1.69481e-10	-1.29605	4.95015e-05	-1.69481e-10	-1.28504
13781228	rs12920954	7.18069e-08	6.45443	-2.78242e-10	1.25163e-05	-1.81658	-2.78242e-10	3.67611e-05	-1.5826	-2.78242e-10
13781229	rs62034147	3.13331e-11	-1.69481e-10	-1.28264	2.11893e-05	-1.69481e-10	-1.29012	4.98119e-05	-1.69481e-10	-1.27879
13781491	rs2866726	1.54313e-08	4.77063	0.146212	5.40261e-06	-1.26819	-1.38854	8.9141e-06	-1.61892	-1.38048
13781498	rs2866727	1.48617e-08	4.73302	0.146212	5.46573e-06	-1.25658	-1.38854	8.98334e-06	-1.61119	-1.38048
13781527	rs2866728	7.69092e-08	5.3186	1.20447	5.00438e-06	-1.3684	-1.3649	8.53331e-06	-1.66621	-1.37685
13781559	rs4781531	8.71931e-10	0.475572	1.56783	9.59259e-06	-0.748147	-1.33448	2.00322e-05	-0.839811	-1.34989
13781574	rs568330740	1.08212e-10	-1.69481e-10	-0.0432201	4.29256e-05	-1.69481e-10	-0.584144	8.45732e-05	-1.69481e-10	-0.749422
13781575	rs181038573	7.056e-11	-1.69481e-10	-0.470846	3.11112e-05	-1.69481e-10	-0.906045	6.3742e-05	-1.69481e-10	-1.0322
13781960	rs76209857	6.52667e-11	-1.69481e-10	-0.548829	4.09483e-05	-1.69481e-10	-0.631303	9.87608e-05	-1.69481e-10	-0.594339
13782260	rs4781532	9.98267e-10	0.379317	1.79939	1.07329e-05	-0.679486	-1.29081	2.21947e-05	-0.773907	-1.31328
13782309	rs4780539	2.11531e-08	5.09325	0.138981	4.9966e-06	-1.34674	-1.38812	8.40537e-06	-1.67836	-1.37981
13782665	rs34128345	9.41516e-08	6.72535	-2.78242e-10	1.26644e-05	-1.80482	-2.78242e-10	3.81849e-05	-1.5446	-2.78242e-10
13782944	rs12930213	8.29433e-08	5.40324	1.19537	4.80878e-06	-1.40732	-1.36585	8.40836e-06	-1.68024	-1.37757
13783040	rs140954063	1.19123e-10	-1.69481e-10	0.0528462	7.50144e-05	-1.69481e-10	-0.0259325	0.000181528	-1.69481e-10	0.0143714
13783279	rs35572675	2.49067e-08	5.26233	0.133257	4.8689e-06	-1.37297	-1.38778	8.22687e-06	-1.70037	-1.37927
13783390	rs17199422	8.49839e-08	5.39284	1.23006	4.96774e-06	-1.37848	-1.36216	8.51305e-06	-1.67069	-1.37475
13783841	rs62034149	3.15666e-11	-1.69481e-10	-1.27521	2.13419e-05	-1.69481e-10	-1.28294	5.01895e-05	-1.69481e-10	-1.27123
13783966	rs62034150	3.17999e-11	-1.69481e-10	-1.26785	2.14945e-05	-1.69481e-10	-1.27582	5.05666e-05	-1.69481e-10	-1.26375
13784003	rs179587	2.24546e-11	-1.61581	-2.78242e-10	1.3359e-05	-1.75142	-2.78242e-10	3.26643e-05	-1.70076	-2.78242e-10
13784232	rs62034151	3.1418e-11	-1.69481e-10	-1.27993	2.12448e-05	-1.69481e-10	-1.2875	4.99492e-05	-1.69481e-10	-1.27603
13784579	rs928975	2.91417e-08	5.35036	0.202256	4.73989e-06	-1.39643	-1.39117	8.06345e-06	-1.71462	-1.38508
13784739	rs62034152	3.14526e-11	-1.69481e-10	-1.27883	2.12674e-05	-1.69481e-10	-1.28644	5.00051e-05	-1.69481e-10	-1.27491
13784813	rs62034153	3.14103e-11	-1.69481e-10	-1.28018	2.12397e-05	-1.69481e-10	-1.28774	4.99367e-05	-1.69481e-10	-1.27628
13785400	rs12598804	3.14361e-11	-1.69481e-10	-1.27935	2.12566e-05	-1.69481e-10	-1.28695	4.99785e-05	-1.69481e-10	-1.27545
13785444	rs34558857	1.0104e-07	5.54397	1.252	4.75269e-06	-1.42517	-1.35973	8.28655e-06	-1.69955	-1.37286
13785448	rs34482767	8.90116e-08	5.42637	1.24284	4.7685e-06	-1.42083	-1.36076	8.37975e-06	-1.68757	-1.37366
13785802	rs62034154	3.14361e-11	-1.69481e-10	-1.27935	2.12566e-05	-1.69481e-10	-1.28695	4.99785e-05	-1.69481e-10	-1.27545
13785959	rs12926421	1.62067e-10	1.7425	-1.3818	3.10581e-06	-1.83955	-1.37079	7.82452e-06	-1.75171	-1.37807
13786097	rs12927821	1.5702e-10	1.67507	-1.34601	3.32869e-06	-1.77828	-1.36276	9.79773e-06	-1.55212	-1.35277
13786155	rs8052668	2.5834e-08	5.032	0.400138	4.51895e-06	-1.4443	-1.39103	7.65442e-06	-1.75855	-1.39321
13786383	rs62034155	3.14438e-11	-1.69481e-10	-1.27911	2.12616e-05	-1.69481e-10	-1.28671	4.9991e-05	-1.69481e-10	-1.2752
13786501	rs62034156	3.1672e-11	-1.69481e-10	-1.27188	2.14108e-05	-1.69481e-10	-1.27972	5.03598e-05	-1.69481e-10	-1.26785
13786567	rs12599441	3.22771e-11	-1.69481e-10	-1.25295	2.18068e-05	-1.69481e-10	-1.26139	5.13373e-05	-1.69481e-10	-1.24862
13786685	rs72777346	9.77535e-10	0.495467	1.66226	9.5944e-06	-0.761918	-1.32052	2.001e-05	-0.85302	-1.33779
13786757	rs34020413	1.39005e-07	5.38174	1.73321	4.70214e-06	-1.494	-1.3016	8.63347e-06	-1.70718	-1.32421
13786892	rs12599960	4.02786e-10	0.422411	0.848683	9.21541e-06	-0.748581	-1.37415	1.76538e-05	-0.932799	-1.38329
13787075	rs62036372	3.15747e-11	-1.69481e-10	-1.27496	2.13471e-05	-1.69481e-10	-1.28269	5.02025e-05	-1.69481e-10	-1.27098
13787079	rs2187676	1.07005e-09	0.515447	1.7327	9.57074e-06	-0.775608	-1.30929	1.99446e-05	-0.866147	-1.32793
13788304	rs12926604	8.92614e-11	1.14256	-1.3783	3.33634e-06	-1.74742	-1.39131	9.66496e-06	-1.52839	-1.39015
13788717	rs3929988	8.94351e-11	1.14256	-1.37636	3.33889e-06	-1.74742	-1.39055	9.67402e-06	-1.52839	-1.38921
13789632	rs4781533	2.40829e-08	5.06373	0.298215	4.19742e-06	-1.51574	-1.3934	7.55249e-06	-1.77385	-1.39132
13790245	rs12932169	2.25829e-08	5.036	0.26164	4.12935e-06	-1.53294	-1.39256	7.5493e-06	-1.77669	-1.3889
13790356	rs12932870	1.29586e-10	1.45231	-1.31528	3.51664e-06	-1.74882	-1.33729	9.92922e-06	-1.56754	-1.32402
13790638	rs8058546	2.00805e-08	4.89796	0.282234	4.37061e-06	-1.47574	-1.39297	7.74006e-06	-1.75072	-1.38991
13790947	rs149804719	1.70246e-11	-1.89265	-2.78242e-10	1.30785e-05	-1.77264	-2.78242e-10	3.02482e-05	-1.77761	-2.78242e-10
13791181	rs1894392	2.66979e-08	5.18834	0.276687	4.08032e-06	-1.5442	-1.39324	7.43949e-06	-1.78975	-1.39048
13791415	rs8063933	1.47199e-09	2.94171	-0.374646	3.43405e-05	-0.00639827	-0.800889	0.000100645	0.29941	-0.874856
13791465	rs17794609	1.7944e-09	0.87471	1.89041	8.28336e-06	-0.963651	-1.26571	1.73596e-05	-1.06822	-1.26467
13791699	rs17794615	1.77075e-09	0.853258	1.89859	8.40123e-06	-0.95114	-1.26409	1.75941e-05	-1.05643	-1.26305
13792223	rs77136125	3.55029e-11	-1.69481e-10	-1.1577	2.02217e-05	-1.69481e-10	-1.33686	4.5425e-05	-1.69481e-10	-1.37098
13792412	rs62036374	3.2828e-11	-1.69481e-10	-1.23603	2.198e-05	-1.69481e-10	-1.25348	5.1503e-05	-1.69481e-10	-1.2454
13792675	rs12444468	5.29091e-12	-1.671	-1.39032	3.0996e-06	-1.81954	-1.3928	7.21206e-06	-1.81839	-1.39289
13793151	rs71390352	1.83373e-07	7.39197	-2.78242e-10	1.38404e-05	-1.71602	-2.78242e-10	4.83962e-05	-1.30762	-2.78242e-10
13793157	rs2213296	2.59566e-08	5.14034	0.296528	4.54502e-06	-1.43641	-1.39317	7.65597e-06	-1.76102	-1.39053
13793458	rs2227011	2.48813e-08	5.14034	0.254219	4.54863e-06	-1.43641	-1.39238	7.67153e-06	-1.76102	-1.3885
13793585	rs1573633	3.04768e-08	5.14034	0.457068	4.55829e-06	-1.43641	-1.39026	7.63652e-06	-1.76102	-1.39308
13793837	rs1573634	3.15112e-08	5.50408	0.126711	4.67258e-06	-1.41613	-1.38577	7.98486e-06	-1.73267	-1.37682
13793846	rs150861360	2.83883e-11	-1.69481e-10	-1.38133	1.9349e-05	-1.69481e-10	-1.38097	4.44418e-05	-1.69481e-10	-1.39286
13794027	rs12446158	2.61189e-08	5.23816	0.204948	4.33871e-06	-1.48529	-1.39075	7.5478e-06	-1.78037	-1.38541
13794373	rs16962685	1.72275e-11	-1.8808	-2.78242e-10	1.73762e-05	-1.48851	-2.78242e-10	4.41979e-05	-1.39836	-2.78242e-10
13794577	rs12935140	1.74041e-10	1.47931	-1.04733	4.12896e-06	-1.7957	-1.12988	1.28397e-05	-1.52883	-1.10567
13794774	rs12934302	9.82386e-09	5.26614	-0.800886	5.75354e-06	-1.44358	-1.15022	1.00514e-05	-1.76348	-1.11585
13794877	rs12919918	3.04284e-08	5.26614	0.329678	4.51339e-06	-1.44358	-1.39299	7.64504e-06	-1.76348	-1.38951
13794882	rs148833083	6.98079e-11	-1.69481e-10	-0.481564	6.22389e-05	-1.69481e-10	-0.212633	0.000149697	-1.69481e-10	-0.178429
13795499	rs146914451	1.70248e-11	-1.89264	-2.78242e-10	1.89592e-05	-1.40132	-2.78242e-10	2.95479e-05	-1.80103	-2.78242e-10
13795521	rs12926549	1.40082e-10	1.31867	-1.10375	3.83047e-06	-1.82182	-1.1788	1.15839e-05	-1.58052	-1.1569
13795635	rs79069917	3.32903e-11	-1.69481e-10	-1.22204	2.22722e-05	-1.69481e-10	-1.24028	5.22067e-05	-1.69481e-10	-1.23183
13795649	rs12921137	2.09154e-08	5.26614	-0.0452137	4.6268e-06	-1.44358	-1.36817	7.92213e-06	-1.76348	-1.3539
13795650	rs6498458	1.87776e-08	5.15238	-0.0392673	4.80458e-06	-1.40507	-1.36898	8.03331e-06	-1.74853	-1.35491
13795867	rs4238620	1.43768e-10	1.31867	-1.07777	3.91739e-06	-1.82182	-1.15636	1.18597e-05	-1.58052	-1.13337
13795968	rs4238621	1.91245e-08	5.16406	-0.0326442	4.58319e-06	-1.45136	-1.36986	7.88851e-06	-1.76561	-1.35602
13796083	rs17256595	2.45764e-10	1.20365	-0.426591	1.02782e-05	-1.12453	-0.889055	2.3994e-05	-1.03788	-0.971358
13796521	rs12599140	1.94066e-08	5.12105	0.0250105	4.60142e-06	-1.44048	-1.37677	7.86539e-06	-1.75969	-1.36488
13796539	rs10852368	1.92443e-08	5.09405	0.0436129	4.66713e-06	-1.42435	-1.37872	7.86719e-06	-1.75689	-1.36745
13796801	rs12930131	1.99742e-08	5.13697	0.0379166	4.61843e-06	-1.43542	-1.37814	7.82626e-06	-1.76288	-1.36668
13796834	rs12931772	2.02595e-08	5.16406	0.0250105	4.55163e-06	-1.45136	-1.37677	7.81891e-06	-1.76561	-1.36488
13796851	rs139201600	2.86629e-11	-1.69481e-10	-1.37171	1.93637e-05	-1.69481e-10	-1.38021	4.64598e-05	-1.69481e-10	-1.34845
13797041	rs35753216	1.84667e-08	5.07817	0.0182423	4.65582e-06	-1.42947	-1.37603	7.92087e-06	-1.75363	-1.36391
13797088	rs179588	1.74098e-11	-1.87028	-2.78242e-10	1.20661e-05	-1.85321	-2.78242e-10	2.81616e-05	-1.84908	-2.78242e-10
13797170	rs62036376	3.32855e-11	-1.69481e-10	-1.22219	2.22691e-05	-1.69481e-10	-1.24041	5.21995e-05	-1.69481e-10	-1.23197
13797358	rs34615785	1.53688e-10	1.40897	-1.10135	3.79972e-06	-1.80754	-1.20114	1.1873e-05	-1.55179	-1.16098
13797406	rs12918433	2.09939e-08	5.13697	0.0877035	4.61075e-06	-1.43542	-1.3798	7.81307e-06	-1.76288	-1.36837
13797720	rs68021159	1.90183e-08	5.09405	0.0317955	4.67284e-06	-1.42435	-1.3775	7.87992e-06	-1.75689	-1.36584
13798132	rs12927885	1.63202e-08	4.9546	0.0182423	4.81042e-06	-1.3968	-1.37603	8.06723e-06	-1.73532	-1.36391
13798199	rs7195018	1.66444e-08	4.9546	0.0379166	4.80028e-06	-1.3968	-1.37814	8.04493e-06	-1.73532	-1.36668
13798352	rs12928753	1.85921e-08	5.07817	0.0250105	4.65236e-06	-1.42947	-1.37677	7.91319e-06	-1.75363	-1.36488
13798389	rs7195373	1.71291e-08	4.97034	0.0508837	4.81945e-06	-1.39151	-1.37944	8.00318e-06	-1.73878	-1.36842
13798537	rs12597034	3.31715e-11	-1.69481e-10	-1.22562	2.2197e-05	-1.69481e-10	-1.24366	5.20258e-05	-1.69481e-10	-1.2353
13798654	rs9937616	4.93609e-11	-1.69481e-10	-0.828153	2.92984e-05	-1.69481e-10	-0.966081	6.46327e-05	-1.69481e-10	-1.01832
13798897	rs1540280	1.88336e-08	5.07817	0.0379166	4.64601e-06	-1.42947	-1.37814	7.89898e-06	-1.75363	-1.36668
13799026	rs2157066	1.74978e-08	4.93218	0.110341	4.84469e-06	-1.38109	-1.38464	7.99275e-06	-1.73294	-1.37557
13799170	rs2157067	1.9518e-08	5.09405	0.057733	4.66064e-06	-1.42435	-1.38011	7.85258e-06	-1.75689	-1.36931
13799627	rs72777356	1.44746e-09	0.501775	2.04848	1.0886e-05	-0.709688	-1.24645	2.25131e-05	-0.803155	-1.26979
13800050	rs8063055	1.83109e-08	4.9245	0.163443	4.83215e-06	-1.37949	-1.38883	7.9022e-06	-1.73761	-1.38229
13800299	rs62036377	3.15674e-11	-1.69481e-10	-1.27519	2.11866e-05	-1.69481e-10	-1.29024	4.95881e-05	-1.69481e-10	-1.28329
13800430	rs12919291	3.04534e-10	1.32566	-0.334187	8.03889e-06	-1.849	-0.410323	2.54637e-05	-1.59444	-0.355343
13800509	rs12925028	3.82848e-08	5.28988	0.535619	4.2669e-06	-1.50284	-1.38988	7.30476e-06	-1.80549	-1.39303
13800558	rs12920548	2.55719e-08	5.24648	0.175459	4.32094e-06	-1.4926	-1.38754	7.43781e-06	-1.80053	-1.37993
13800598	rs150764672	3.53928e-11	-1.69481e-10	-1.1608	2.00565e-05	-1.69481e-10	-1.34506	4.50916e-05	-1.69481e-10	-1.37834
13800709	rs76986768	4.28715e-11	-0.969103	-2.78242e-10	1.43772e-05	-1.67797	-2.78242e-10	3.71663e-05	-1.57164	-2.78242e-10
13801319	rs7191035	2.62347e-09	0.387383	2.75756	1.38608e-05	-0.626839	-1.08771	2.82116e-05	-0.723579	-1.12373
13801388	rs7191234	3.40363e-08	5.18741	0.520466	4.33197e-06	-1.48708	-1.39051	7.39722e-06	-1.79272	-1.39322
13801667	rs62036378	3.0281e-11	-1.69481e-10	-1.31679	2.0385e-05	-1.69481e-10	-1.32881	4.76439e-05	-1.69481e-10	-1.32329
13801758	rs12924966	2.85816e-10	1.26624	-0.338198	8.22761e-06	-1.792	-0.444113	2.84492e-05	-1.43346	-0.405454
13802245	rs56380774	5.40254e-11	-0.737857	-2.78242e-10	1.17056e-05	-1.88355	-2.78242e-10	2.88515e-05	-1.82488	-2.78242e-10
13802298	rs12934939	3.94461e-08	5.16009	0.695285	4.45967e-06	-1.47174	-1.3768	7.4706e-06	-1.79023	-1.38583
13802325	rs12931005	2.97912e-08	4.95498	0.619674	4.65829e-06	-1.41954	-1.38542	7.63494e-06	-1.76338	-1.39092
13802379	rs12930511	3.04934e-10	1.28906	-0.296272	8.59742e-06	-1.78783	-0.404326	2.9888e-05	-1.42471	-0.364873
13802732	rs12931080	3.76235e-08	5.14433	0.663745	4.42584e-06	-1.47665	-1.3795	7.47815e-06	-1.78744	-1.38762
13803064	rs16962723	3.20837e-09	0.424541	2.92167	1.41161e-05	-0.654281	-1.04202	2.86852e-05	-0.74995	-1.08071
13803246	rs12935538	2.72818e-10	1.23423	-0.352738	8.18617e-06	-1.78327	-0.457902	2.83154e-05	-1.42411	-0.419522
13803258	rs72777360	9.52643e-11	-0.170656	-2.78242e-10	2.61719e-05	-1.07893	-2.78242e-10	8.76087e-05	-0.71416	-2.78242e-10
13803659	rs62036379	2.98877e-11	-1.69481e-10	-1.32986	2.01428e-05	-1.69481e-10	-1.34077	4.70529e-05	-1.69481e-10	-1.33577
13803861	rs12922437	2.85456e-10	1.33265	-0.405875	7.81238e-06	-1.77966	-0.508247	2.73385e-05	-1.40784	-0.470903
13804080	rs118158720	2.99852e-11	-1.69481e-10	-1.32661	2.02027e-05	-1.69481e-10	-1.3378	4.71992e-05	-1.69481e-10	-1.33266
13804197	rs148418901	4.09205e-09	0.463986	3.1255	1.46582e-05	-0.68285	-0.975761	2.98998e-05	-0.77739	-1.0118
13804202	rs143973981	2.99577e-11	-1.69481e-10	-1.32752	2.01858e-05	-1.69481e-10	-1.33863	4.7158e-05	-1.69481e-10	-1.33354
13804371	rs12921545	1.44644e-10	1.40546	-1.15849	3.81287e-06	-1.77971	-1.22552	1.23585e-05	-1.46662	-1.20608
13804563	rs75558136	2.27814e-11	-1.60136	-2.78242e-10	1.22742e-05	-1.83611	-2.78242e-10	2.68944e-05	-1.89512	-2.78242e-10
13804648	rs35512808	2.38589e-07	7.65519	-2.78242e-10	1.46368e-05	-1.66008	-2.78242e-10	5.49739e-05	-1.18018	-2.78242e-10
13804659	rs62036380	2.98583e-11	-1.69481e-10	-1.33085	2.01248e-05	-1.69481e-10	-1.34166	4.70089e-05	-1.69481e-10	-1.3367
13804770	rs16962725	2.9577e-10	1.41434	-0.452064	7.59851e-06	-1.76371	-0.551947	2.69978e-05	-1.37576	-0.515527
13804933	rs35868343	2.92512e-10	1.42808	-0.476884	7.40692e-06	-1.76579	-0.575404	2.59928e-05	-1.38973	-0.539491
13804975	rs112156128	6.6972e-11	-0.523036	-2.78242e-10	1.23024e-05	-1.83382	-2.78242e-10	2.94092e-05	-1.80573	-2.78242e-10
13805415	rs78321759	3.41251e-11	-1.69481e-10	-1.19728	1.97423e-05	-1.69481e-10	-1.36085	4.47264e-05	-1.69481e-10	-1.38648
13805594	rs4781534	6.01423e-08	5.38885	0.888308	4.2373e-06	-1.54598	-1.35371	7.30783e-06	-1.82749	-1.3706
13805697	rs4781535	9.73417e-09	1.62536	2.83073	7.15232e-06	-1.35695	-1.01922	1.42829e-05	-1.4541	-1.07388
13805809	rs4781536	1.45338e-07	5.80354	1.35596	4.28132e-06	-1.64302	-1.24633	7.64857e-06	-1.85943	-1.29309
13805862	rs113729027	1.72015e-11	-1.88231	-2.78242e-10	1.25313e-05	-1.81539	-2.78242e-10	2.85501e-05	-1.83538	-2.78242e-10
13806361	rs116219386	2.80469e-11	-1.69481e-10	-1.39343	1.99647e-05	-1.69481e-10	-1.34965	4.76463e-05	-1.69481e-10	-1.32323
13806433	rs34270079	2.55972e-10	1.79127	-0.973516	8.62471e-06	-1.3182	-0.87078	3.39021e-05	-0.75996	-0.903603
13806474	rs17199457	3.78769e-08	4.76439	1.0504	3.78018e-06	-1.71733	-1.29652	7.20734e-06	-1.89599	-1.31595
13806624	rs62036382	4.07635e-10	0.0505665	1.23249	1.27898e-05	-0.504203	-1.29076	1.8731e-05	-0.949515	-1.30735
13806858	rs12598187	1.96684e-09	0.352232	2.50464	1.24528e-05	-0.77597	-1.0457	2.10203e-05	-1.11573	-1.02582
13806965	rs78088575	1.85442e-11	-1.80715	-2.78242e-10	1.1854e-05	-1.87095	-2.78242e-10	2.79415e-05	-1.85693	-2.78242e-10
13807218	rs12598393	2.15718e-09	0.389929	2.55932	1.23304e-05	-0.802312	-1.02923	2.09147e-05	-1.13769	-1.0089
13807399	rs71390355	3.31229e-10	1.97336	-0.897866	1.02116e-05	-1.23335	-0.786745	4.27241e-05	-0.610127	-0.822149
13807427	rs117499959	2.64921e-10	0.85212	-2.78242e-10	1.44638e-05	-1.67196	-2.78242e-10	4.9954e-05	-1.27594	-2.78242e-10
13807536	rs67513538	8.62017e-08	4.95777	1.67937	4.23874e-06	-1.74742	-1.15193	8.22523e-06	-1.89606	-1.18378
13807747	rs115831840	3.75519e-11	-1.69481e-10	-1.10159	2.10223e-05	-1.69481e-10	-1.29803	4.75393e-05	-1.69481e-10	-1.32548
13807980	rs62036385	7.50244e-10	0.480267	1.41282	9.22243e-06	-0.89323	-1.22874	1.45636e-05	-1.27331	-1.23521
13808306	rs72777366	3.82094e-09	0.132802	3.38814	1.14779e-05	-1.18597	-0.717219	1.99895e-05	-1.49491	-0.696923
13808317	rs7200681	1.91146e-11	-0.578759	-1.1981	3.59277e-06	-1.84847	-1.21622	1.02151e-05	-1.62563	-1.23754
13808399	rs74894873	4.3689e-12	-1.8702	-1.3826	2.89598e-06	-1.88782	-1.39247	6.76216e-06	-1.88518	-1.39052
13808752	rs12934777	5.8232e-12	-1.75106	-1.2144	3.29782e-06	-1.89508	-1.25527	8.01254e-06	-1.8961	-1.20994
13808882	rs75206709	6.23066e-12	-1.7943	-1.10353	1.58829e-05	-0.241408	-1.33696	1.79425e-05	-0.963715	-1.33615
13809030	rs179589	7.60163e-12	-1.63207	-1.06687	3.74412e-06	-1.88198	-1.14144	8.80183e-06	-1.85786	-1.15422
13809079	rs6498460	8.41206e-12	-1.21932	-1.37832	3.21643e-06	-1.87142	-1.30392	7.24237e-06	-1.88037	-1.32672
13809099	rs6498461	1.2625e-11	-1.49087	-0.700763	4.32251e-06	-1.80222	-1.07756	9.52508e-06	-1.87076	-1.06235
13809369	rs179590	1.14754e-11	-1.85882	-0.428279	5.98848e-06	-1.86093	-0.692849	1.63264e-05	-1.63664	-0.757616
13809389	rs62036388	1.76103e-11	-1.85883	-2.78242e-10	1.15692e-05	-1.89526	-2.78242e-10	2.8251e-05	-1.84591	-2.78242e-10
13809776	rs9923293	9.28778e-12	-1.88003	-0.618582	5.21021e-06	-1.86704	-0.825955	1.47621e-05	-1.61134	-0.883641
13809791	rs179591	4.37114e-12	-1.89637	-1.35592	3.15219e-06	-1.82314	-1.37237	6.70863e-06	-1.89243	-1.39122
13809961	rs179592	4.30937e-12	-1.89614	-1.37038	3.15097e-06	-1.81313	-1.38277	6.68108e-06	-1.89435	-1.39341
13810049	rs56001533	1.66373e-11	-1.86142	-0.0542479	1.44828e-05	-1.70491	0.0342596	2.30716e-05	-1.89287	-0.155564
13810056	rs56310618	1.60084e-11	-1.86707	-0.0871266	1.38108e-05	-1.71847	0.000305235	2.23178e-05	-1.89449	-0.187166
13810108	rs179593	1.07178e-11	-1.89565	-0.459757	5.69179e-06	-1.89556	-0.709025	1.36109e-05	-1.80136	-0.774812
13810345	rs34441615	4.37167e-11	-0.880961	-0.0686192	1.17816e-05	-1.78861	-0.0884627	2.32394e-05	-1.88359	-0.157596
13810905	rs179595	1.12426e-11	-1.89452	-0.413076	5.83459e-06	-1.89622	-0.683589	1.40755e-05	-1.79115	-0.751454
13810926	rs9928240	2.09217e-11	-1.89618	0.20966	1.29183e-05	-1.85405	0.0690858	2.87409e-05	-1.72425	-0.104474
13810985	rs56002828	4.54436e-12	-1.86059	-1.35283	3.9201e-06	-1.65955	-1.31795	7.48797e-06	-1.85797	-1.31577
13811042	rs179596	1.0414e-11	-1.89572	-0.488448	5.59169e-06	-1.89526	-0.727076	1.32876e-05	-1.8088	-0.791407
13811668	rs12599943	9.76159e-12	-1.87861	-0.57025	5.3407e-06	-1.87126	-0.796994	1.48106e-05	-1.63392	-0.857769
13811854	rs9931059	1.01054e-11	-1.86907	-0.545173	5.34348e-06	-1.88037	-0.78737	1.44489e-05	-1.66564	-0.850783
13811906	rs179597	1.11124e-11	-1.89632	-0.422933	5.87503e-06	-1.88949	-0.683408	1.35205e-05	-1.83064	-0.752189
13812071	rs139907477	1.6962e-11	-1.89633	-2.78242e-10	2.60095e-05	-1.08515	-2.78242e-10	3.39285e-05	-1.66278	-2.78242e-10
13812184	rs35454496	4.71114e-11	-0.874794	-2.78242e-10	1.62539e-05	-1.55528	-2.78242e-10	3.13145e-05	-1.74296	-2.78242e-10
13812292	rs34355983	4.30109e-11	-0.965857	-2.78242e-10	1.54346e-05	-1.607	-2.78242e-10	3.02681e-05	-1.77695	-2.78242e-10
13812308	rs139776700	2.65063e-11	-0.233805	-1.21612	3.88385e-06	-1.64204	-1.34474	9.16129e-06	-1.64623	-1.32582
13812538	rs79212922	2.26003e-11	-1.60935	-2.78242e-10	1.18617e-05	-1.8703	-2.78242e-10	2.68611e-05	-1.89636	-2.78242e-10
13812615	rs62036390	1.71058e-11	-1.88789	-2.78242e-10	1.16106e-05	-1.8917	-2.78242e-10	2.727e-05	-1.88125	-2.78242e-10
13812690	rs2187677	4.92756e-12	-1.81902	-1.31345	4.37058e-06	-1.59472	-1.274	8.08515e-06	-1.82777	-1.26924
13812965	rs179599	3.7416e-11	-1.10521	-2.78242e-10	1.1812e-05	-1.8745	-2.78242e-10	2.69373e-05	-1.89353	-2.78242e-10
13812976	rs179600	1.84961e-11	-1.80975	-2.78242e-10	1.27461e-05	-1.79839	-2.78242e-10	3.13871e-05	-1.74064	-2.78242e-10
13813079	rs7193709	1.75738e-11	-1.87753	0.0166274	9.52864e-06	-1.86507	-0.224237	2.28735e-05	-1.71597	-0.341096
13813090	rs17794645	2.2456e-11	-0.700316	-0.915435	4.89807e-06	-1.72058	-1.03419	9.99515e-06	-1.84862	-1.03632
13813152	rs12923199	4.2272e-11	-0.983186	-2.78242e-10	1.52867e-05	-1.61663	-2.78242e-10	3.00823e-05	-1.7831	-2.78242e-10
13813199	rs179601	3.61742e-11	-1.13897	-2.78242e-10	1.17495e-05	-1.8798	-2.78242e-10	2.70024e-05	-1.89111	-2.78242e-10
13813289	rs7188713	1.37228e-11	-1.83668	-0.27157	6.426e-06	-1.89411	-0.589154	1.62502e-05	-1.73671	-0.662222
13813390	rs11075208	9.4535e-12	-1.18314	-1.29779	2.98876e-06	-1.895	-1.35375	7.136e-06	-1.85483	-1.36706
13813704	rs8047284	1.66623e-11	-1.80921	-0.104951	7.1452e-06	-1.89597	-0.481198	1.72671e-05	-1.78236	-0.55588
13814116	rs179602	4.99079e-12	-1.89572	-1.224	3.57234e-06	-1.83507	-1.23532	7.3478e-06	-1.889	-1.30363
13814182	rs179603	1.79344e-11	-1.72343	-0.117159	7.19139e-06	-1.88883	-0.481894	1.85414e-05	-1.79639	-0.470638
13814473	rs179604	1.82868e-11	-1.7103	-0.110828	7.30313e-06	-1.8859	-0.469407	1.87439e-05	-1.78636	-0.469813
13814524	rs179605	3.87351e-11	-1.07056	-2.78242e-10	1.18052e-05	-1.87508	-2.78242e-10	2.69296e-05	-1.89381	-2.78242e-10
13815323	rs35593502	4.75676e-11	-0.865159	-2.78242e-10	1.63447e-05	-1.54971	-2.78242e-10	3.1432e-05	-1.73921	-2.78242e-10
13815438	rs75193949	2.80657e-11	-1.69481e-10	-1.39276	2.80404e-05	-1.69481e-10	-1.00997	6.62988e-05	-1.69481e-10	-0.992868
13815870	rs179606	1.23207e-11	-1.78847	-0.427559	6.62441e-06	-1.73623	-0.71662	1.32579e-05	-1.88918	-0.713261
13816395	rs2866729	5.19126e-12	-1.74868	-1.33166	1.84321e-05	-0.103056	-1.32646	1.56316e-05	-1.13184	-1.3059
13817307	rs117664258	2.212e-11	-1.63083	-2.78242e-10	1.49852e-05	-1.63655	-2.78242e-10	3.88315e-05	-1.52781	-2.78242e-10
13817323	rs179607	4.35325e-11	-0.953803	-2.78242e-10	1.19857e-05	-1.8599	-2.78242e-10	2.68655e-05	-1.8962	-2.78242e-10
13817970	rs179608	6.48098e-12	-1.60071	-1.25772	3.48338e-06	-1.82777	-1.26784	1.00846e-05	-1.54835	-1.32768
13818107	rs179609	1.14743e-11	-1.75602	-0.531177	5.91197e-06	-1.76833	-0.798308	1.22157e-05	-1.8932	-0.791116
13818165	rs78907673	4.78281e-12	-1.88648	-1.2758	2.01099e-05	-0.105482	-1.23692	1.69924e-05	-1.13119	-1.22309
13818482	rs60471832	4.81793e-12	-1.87592	-1.27904	2.34045e-05	0.0456307	-1.23632	1.86133e-05	-1.04482	-1.21834
13818923	rs76793589	9.34496e-12	-1.11835	-1.37413	9.44247e-05	1.55936	-1.35517	4.77191e-05	0.0248684	-1.34658
13818931	rs179610	3.7964e-11	-1.09067	-2.78242e-10	1.17177e-05	-1.88251	-2.78242e-10	2.6958e-05	-1.89276	-2.78242e-10
13819029	rs179611	1.98877e-11	-1.73721	-2.78242e-10	1.15914e-05	-1.89335	-2.78242e-10	2.76253e-05	-1.86831	-2.78242e-10
13819039	rs179612	7.98394e-12	-1.41596	-1.23392	4.05461e-06	-1.6988	-1.24495	1.28592e-05	-1.31761	-1.31537
13819076	rs7192709	9.65074e-12	-1.80371	-0.656569	5.6617e-06	-1.74211	-0.867775	1.13177e-05	-1.89521	-0.865461
13819357	rs181984395	3.07831e-11	-1.69481e-10	-1.30035	2.18272e-05	-1.69481e-10	-1.26046	5.05769e-05	-1.69481e-10	-1.26355
13819464	rs56392130	3.69822e-11	-1.11687	-2.78242e-10	6.51023e-05	-0.167653	-2.78242e-10	8.66366e-05	-0.725318	-2.78242e-10
13819597	rs179613	2.03508e-11	-0.474941	-1.23925	3.10546e-06	-1.86714	-1.34331	7.06704e-06	-1.89591	-1.33569
13819661	rs179614	1.98566e-11	-1.73877	-2.78242e-10	1.1613e-05	-1.89149	-2.78242e-10	2.75777e-05	-1.87003	-2.78242e-10
13820272	rs62036405	1.85174e-11	-1.8086	-2.78242e-10	1.15675e-05	-1.89541	-2.78242e-10	2.75897e-05	-1.8696	-2.78242e-10
13820441	rs74791458	2.43644e-11	-1.53419	-2.78242e-10	1.16928e-05	-1.88464	-2.78242e-10	2.68664e-05	-1.89616	-2.78242e-10
13820685	rs7206058	4.80333e-12	-1.76483	-1.39317	3.03222e-06	-1.84452	-1.3898	6.77159e-06	-1.88996	-1.38434
13820894	rs1573642	1.07491e-11	-1.34087	-1.01161	5.28031e-06	-1.42629	-1.25333	1.15882e-05	-1.55277	-1.18428
13821386	rs11075209	1.05523e-11	-1.31779	-1.05318	5.03187e-06	-1.44527	-1.28255	1.08264e-05	-1.58737	-1.21768
13821572	rs179616	9.06255e-12	-1.59394	-0.929216	5.4648e-06	-1.44882	-1.19647	1.03311e-05	-1.72355	-1.12833
13821628	rs179617	4.85242e-12	-1.86466	-1.28318	3.43679e-06	-1.83685	-1.27222	7.32093e-06	-1.89636	-1.29994
13821810	rs143413089	1.78398e-11	-1.84588	-2.78242e-10	1.18793e-05	-1.86881	-2.78242e-10	2.75085e-05	-1.87254	-2.78242e-10
13822036	rs179618	4.32727e-12	-1.86978	-1.39259	3.0691e-06	-1.83016	-1.39206	6.69273e-06	-1.89607	-1.38995
13822055	rs12708778	6.94272e-12	-1.64114	-1.14847	3.53941e-06	-1.75759	-1.32206	8.02022e-06	-1.83192	-1.27316
13822359	rs179619	9.74056e-12	-1.50013	-0.950878	5.9953e-06	-1.33607	-1.21657	1.09235e-05	-1.65109	-1.14504
13822382	rs74009073	1.6982e-11	-1.89516	-2.78242e-10	1.35847e-05	-1.73467	-2.78242e-10	3.05055e-05	-1.76913	-2.78242e-10
13822754	rs144649993	9.31848e-11	-0.192725	-2.78242e-10	2.57029e-05	-1.09701	-2.78242e-10	4.61661e-05	-1.3548	-2.78242e-10
13822869	rs1573635	9.16844e-12	-1.38445	-1.12709	4.58862e-06	-1.50971	-1.31032	9.77976e-06	-1.64868	-1.25805
13822902	rs1573636	5.16675e-12	-1.69708	-1.38799	6.50341e-06	-1.09362	-1.37766	1.0365e-05	-1.49958	-1.34903
13823027	rs179620	2.52677e-11	-1.46661	-0.0311741	1.33765e-05	-1.29634	-0.453779	2.62014e-05	-1.62457	-0.296662
13823469	rs7197103	1.79993e-11	-1.83698	-2.78242e-10	1.58828e-05	-1.57837	-2.78242e-10	3.9577e-05	-1.50879	-2.78242e-10
13823798	rs179621	2.88464e-11	-1.85992	0.494594	2.79574e-05	-1.84296	0.830024	5.71234e-05	-1.89629	0.754459
13823972	rs179622	4.41643e-12	-1.86873	-1.37325	3.14007e-06	-1.83095	-1.36842	6.75898e-06	-1.89614	-1.38003
13823984	rs179623	8.54546e-12	-1.6034	-0.978511	4.42958e-06	-1.60902	-1.24628	8.78061e-06	-1.82844	-1.18605
13824196	rs179624	1.02346e-11	-1.46411	-0.937429	6.4154e-06	-1.2845	-1.20041	1.16556e-05	-1.60185	-1.1294
13824368	rs179627	7.74922e-12	-1.71655	-0.963169	4.44641e-06	-1.64065	-1.21086	9.21336e-06	-1.82113	-1.14526
13824393	rs179628	7.77224e-12	-1.71655	-0.960203	4.45501e-06	-1.64065	-1.20893	9.23415e-06	-1.82113	-1.143
13824511	rs72777383	4.89317e-12	-1.74641	-1.39306	5.96797e-06	-1.19616	-1.36104	9.90725e-06	-1.57063	-1.32315
13824813	rs117824676	4.73654e-12	-1.77968	-1.39233	5.25372e-06	-1.31884	-1.36584	9.11441e-06	-1.64689	-1.33029
13824887	rs179629	7.62427e-12	-1.72936	-0.966618	4.31275e-06	-1.66148	-1.22055	8.94985e-06	-1.839	-1.15641
13825081	rs8045304	1.69671e-11	-1.89603	-2.78242e-10	1.31393e-05	-1.768	-2.78242e-10	3.10532e-05	-1.75134	-2.78242e-10
13825214	rs179630	7.55721e-12	-1.73524	-0.969571	4.2966e-06	-1.66336	-1.22243	8.95811e-06	-1.83588	-1.15861
13825232	rs117780063	8.27479e-11	-0.311512	-2.78242e-10	2.02093e-05	-1.33747	-2.78242e-10	6.53016e-05	-1.00802	-2.78242e-10
13825770	rs79266273	6.88749e-11	-0.495019	-2.78242e-10	1.84365e-05	-1.42928	-2.78242e-10	5.43948e-05	-1.19077	-2.78242e-10
13826155	rs179631	7.10106e-12	-1.74544	-1.02163	4.10187e-06	-1.68063	-1.25154	8.52347e-06	-1.84826	-1.19596
13826161	rs179632	9.61444e-12	-1.47534	-0.988708	6.06108e-06	-1.30666	-1.23507	1.08238e-05	-1.6315	-1.17379
13826765	rs6368	6.9372e-12	-1.76512	-1.02529	4.00328e-06	-1.7043	-1.2522	8.421e-06	-1.85907	-1.19724
13826801	rs77030362	5.74992e-11	-1.69481e-10	-0.675539	3.94363e-05	-1.69481e-10	-0.668927	0.000118443	-1.69481e-10	-0.412608
13827060	rs12930325	6.21993e-12	-1.62954	-1.27001	3.38821e-06	-1.74505	-1.37826	7.51425e-06	-1.81781	-1.35243
13827558	rs179634	1.75047e-11	-1.86484	-2.78242e-10	1.22682e-05	-1.8366	-2.78242e-10	2.68612e-05	-1.89636	-2.78242e-10
13827583	rs1547406	6.31299e-12	-1.62212	-1.26259	3.41637e-06	-1.73944	-1.37559	7.57747e-06	-1.81376	-1.3481
13828366	rs78661928	5.00733e-12	-1.73282	-1.38358	6.0557e-06	-1.16714	-1.37547	9.87143e-06	-1.55074	-1.34666
13828469	rs2866845	5.84045e-12	-1.67063	-1.29188	3.2535e-06	-1.77865	-1.38524	7.22219e-06	-1.84531	-1.36458
13828600	rs79813855	4.75012e-12	-1.78087	-1.38827	5.49045e-06	-1.27322	-1.36738	9.30462e-06	-1.62248	-1.33405
13828966	rs2866846	6.17383e-12	-1.62017	-1.28682	3.40725e-06	-1.73395	-1.38376	7.56039e-06	-1.80226	-1.36185
13829032	rs7198787	6.33081e-12	-1.61261	-1.26927	3.44686e-06	-1.72815	-1.378	7.66919e-06	-1.79783	-1.35199
13829503	rs117510999	7.2114e-11	-0.449062	-2.78242e-10	5.09122e-05	-0.41351	-2.78242e-10	0.000122614	-0.378001	-2.78242e-10
13829509	rs148041075	1.69615e-11	-1.89636	-2.78242e-10	1.16007e-05	-1.89255	-2.78242e-10	2.70063e-05	-1.89097	-2.78242e-10
13829989	rs1029286	6.26737e-12	-1.7039	-1.18806	3.23986e-06	-1.82529	-1.34279	7.42685e-06	-1.88115	-1.30079
13830229	rs10492768	7.11786e-12	-1.72914	-1.03557	4.21825e-06	-1.64035	-1.26384	8.58195e-06	-1.82944	-1.20793
13830450	rs1029287	7.28722e-12	-1.41786	-1.32333	6.0916e-06	-1.18779	-1.34891	1.03321e-05	-1.56906	-1.28272
13830480	rs74009074	1.71106e-11	-1.88761	-2.78242e-10	1.37147e-05	-1.72514	-2.78242e-10	3.35781e-05	-1.67317	-2.78242e-10
13831380	rs8054801	6.07877e-12	-1.67215	-1.25036	3.36421e-06	-1.75952	-1.3709	7.55664e-06	-1.82383	-1.34079
13831750	rs11075210	4.37959e-12	-1.89098	-1.35938	3.40434e-06	-1.77484	-1.34372	6.94669e-06	-1.88467	-1.3641
13832054	rs117737184	2.5415e-11	-1.49197	-2.78242e-10	1.15974e-05	-1.89283	-2.78242e-10	2.88167e-05	-1.82609	-2.78242e-10
13832151	rs1894395	6.9164e-12	-1.77605	-1.01736	4.0641e-06	-1.69415	-1.24727	8.53973e-06	-1.85087	-1.19144
13832158	rs2213297	1.71337e-11	-1.88626	-2.78242e-10	1.37946e-05	-1.71934	-2.78242e-10	3.38011e-05	-1.66655	-2.78242e-10
13833089	rs8061168	5.95204e-12	-1.69831	-1.24527	3.24723e-06	-1.79696	-1.36886	7.32264e-06	-1.85838	-1.33768
13833149	rs4480826	1.82078e-11	-1.82546	-2.78242e-10	1.18894e-05	-1.86797	-2.78242e-10	2.69186e-05	-1.89422	-2.78242e-10
13833322	rs4617884	6.98577e-12	-1.76904	-1.01439	4.18669e-06	-1.66628	-1.24542	8.6287e-06	-1.84268	-1.18927
13833387	rs4636925	4.37992e-12	-1.89186	-1.35842	3.42031e-06	-1.77131	-1.34257	7.00609e-06	-1.87704	-1.36322
13833487	rs12918144	5.88624e-12	-1.70722	-1.24747	3.22939e-06	-1.80157	-1.36975	7.3369e-06	-1.85509	-1.33903
13833594	rs12918319	5.81671e-12	-1.71512	-1.25146	3.24383e-06	-1.79552	-1.37134	7.33529e-06	-1.85289	-1.34145
13833660	rs2903403	4.48867e-12	-1.89341	-1.33234	3.55951e-06	-1.76211	-1.31188	7.20647e-06	-1.87333	-1.33873
13833739	rs12446525	4.36738e-12	-1.8812	-1.37194	3.22075e-06	-1.80704	-1.36696	6.78778e-06	-1.89296	-1.37896
13833797	rs12926143	5.87436e-12	-1.71512	-1.24159	3.25681e-06	-1.79552	-1.36735	7.37968e-06	-1.85289	-1.33542
13833844	rs12447128	5.87436e-12	-1.71512	-1.24159	3.25681e-06	-1.79552	-1.36735	7.37968e-06	-1.85289	-1.33542
13833892	rs4591163	6.23674e-12	-1.81793	-1.07893	3.37204e-06	-1.84348	-1.28462	7.81608e-06	-1.89503	-1.23583
13834248	rs113759489	5.04874e-12	-1.72062	-1.38755	5.93441e-06	-1.19393	-1.36892	9.87828e-06	-1.56031	-1.33639
13834277	rs2157071	1.71573e-11	-1.88488	-2.78242e-10	1.27608e-05	-1.79723	-2.78242e-10	2.701e-05	-1.89083	-2.78242e-10
13834559	rs11864432	5.94721e-12	-1.709	-1.23539	3.2803e-06	-1.79094	-1.36474	7.43065e-06	-1.84987	-1.33156
13834589	rs77725381	1.72619e-11	-1.87881	-2.78242e-10	1.41854e-05	-1.6914	-2.78242e-10	3.48893e-05	-1.63486	-2.78242e-10
13834590	rs117665850	4.80951e-12	-1.78234	-1.37438	5.13436e-06	-1.32395	-1.3837	8.797e-06	-1.6482	-1.36443
13834905	rs12444957	5.90023e-12	-1.72114	-1.23118	3.25661e-06	-1.8	-1.36293	7.40615e-06	-1.85581	-1.32892
13835088	rs72777391	6.12544e-12	-1.83031	-1.08455	3.35936e-06	-1.84395	-1.28791	7.78906e-06	-1.89452	-1.2398
13835089	rs72777392	6.11301e-12	-1.82704	-1.08985	3.3588e-06	-1.84103	-1.291	7.75612e-06	-1.89502	-1.24353
13835107	rs12448610	5.76549e-12	-1.72705	-1.24837	3.21921e-06	-1.80437	-1.37011	7.30699e-06	-1.85863	-1.33958
13835127	rs12445003	7.6931e-12	-1.50273	-1.18426	6.15993e-06	-1.28468	-1.24086	1.1431e-05	-1.62398	-1.12674
13835134	rs12445004	5.69034e-12	-1.74418	-1.24436	3.18436e-06	-1.81688	-1.36848	7.2677e-06	-1.86648	-1.33712
13835298	rs138564074	2.95914e-11	-1.69481e-10	-1.33983	1.93243e-05	-1.69481e-10	-1.38225	4.56551e-05	-1.69481e-10	-1.36593
13835466	rs7199669	4.34006e-12	-1.88946	-1.36996	3.33521e-06	-1.78236	-1.35672	6.90296e-06	-1.88123	-1.37386
13835494	rs141659724	7.04882e-11	-1.69481e-10	-0.471864	6.39126e-05	-1.69481e-10	-0.186097	0.000152543	-1.69481e-10	-0.159595
13835533	rs7199833	5.9978e-12	-1.709	-1.22692	3.29236e-06	-1.79094	-1.36107	7.47044e-06	-1.84987	-1.32622
13835537	rs146114956	1.69951e-11	-1.89439	-2.78242e-10	1.33533e-05	-1.75185	-2.78242e-10	3.10615e-05	-1.75107	-2.78242e-10
13835583	rs78817330	8.5462e-12	-1.66734	-0.91448	3.91147e-06	-1.7919	-1.1878	8.90772e-06	-1.88131	-1.11881
13835599	rs4781538	6.12676e-12	-1.82676	-1.08789	3.37252e-06	-1.83809	-1.28986	7.76031e-06	-1.89587	-1.24215
13836233	rs77653997	4.12292e-11	-1.46292	0.454752	2.09622e-05	-1.89373	0.592837	5.62231e-05	-1.74036	0.582648
13836423	rs12932802	6.22485e-12	-1.709	-1.18976	3.33853e-06	-1.79094	-1.34714	7.65013e-06	-1.84987	-1.30245
13836452	rs11649078	6.79689e-12	-1.82057	-0.990277	3.5677e-06	-1.83523	-1.23646	8.32941e-06	-1.89576	-1.17149
13836569	rs8063755	1.73701e-11	-1.87256	-2.78242e-10	1.24152e-05	-1.82469	-2.78242e-10	2.68808e-05	-1.89563	-2.78242e-10
13836847	rs7204475	8.31901e-12	-1.45292	-1.15585	6.65044e-06	-1.22296	-1.22597	1.22291e-05	-1.58229	-1.10093
13837388	rs11641356	6.68706e-12	-1.8274	-0.999733	3.52514e-06	-1.84135	-1.24234	8.27783e-06	-1.89497	-1.17849
13837402	rs78571331	2.93398e-11	-1.69481e-10	-1.34837	1.91976e-05	-1.69481e-10	-1.38883	4.47171e-05	-1.69481e-10	-1.38668
13837412	rs7184871	1.7234e-11	-1.88043	-2.78242e-10	1.26129e-05	-1.80889	-2.78242e-10	2.69431e-05	-1.89331	-2.78242e-10
13837476	rs9673393	6.46883e-12	-1.68	-1.18031	3.47574e-06	-1.75522	-1.34258	7.86562e-06	-1.82844	-1.2961
13837563	rs11075211	1.73536e-11	-1.87351	-2.78242e-10	1.24361e-05	-1.82301	-2.78242e-10	2.68856e-05	-1.89545	-2.78242e-10
13837688	rs7184744	6.16485e-12	-1.72705	-1.18139	3.30731e-06	-1.80437	-1.34311	7.62611e-06	-1.85863	-1.29683
13837945	rs7206756	6.46037e-12	-1.69242	-1.1692	3.46015e-06	-1.76522	-1.33708	7.87094e-06	-1.83532	-1.28855
13838198	rs117195983	2.70613e-11	-1.42921	-2.78242e-10	1.55375e-05	-1.60036	-2.78242e-10	3.76896e-05	-1.55766	-2.78242e-10
13838470	rs11645320	8.1107e-12	-1.77897	-0.855152	4.56136e-06	-1.67751	-1.14848	9.69856e-06	-1.84635	-1.06871
13838639	rs11649055	8.0705e-12	-1.78752	-0.851576	4.49129e-06	-1.69541	-1.14607	9.6138e-06	-1.85791	-1.06593
13838693	rs112691885	1.75278e-11	-1.86352	-2.78242e-10	1.48602e-05	-1.64493	-2.78242e-10	3.67584e-05	-1.58267	-2.78242e-10
13838769	rs11645452	8.06458e-12	-1.78111	-0.858717	4.62515e-06	-1.66122	-1.15088	9.69432e-06	-1.84402	-1.07148
13838824	rs8049127	6.50193e-12	-1.69881	-1.1564	3.46497e-06	-1.77034	-1.33057	7.91307e-06	-1.83879	-1.27973
13839023	rs2157072	6.41709e-12	-1.70877	-1.15957	3.40858e-06	-1.78176	-1.33556	7.78302e-06	-1.85076	-1.28434
13839243	rs74009092	1.71337e-11	-1.88626	-2.78242e-10	1.37946e-05	-1.71934	-2.78242e-10	3.38011e-05	-1.66655	-2.78242e-10
13839361	rs2187678	6.4364e-12	-1.71128	-1.15406	3.43491e-06	-1.78026	-1.32936	7.87348e-06	-1.84543	-1.27811
13839836	rs2187679	6.00411e-12	-1.76197	-1.1729	3.27972e-06	-1.81693	-1.33893	7.61648e-06	-1.86565	-1.29107
13840080	rs2187681	1.7438e-11	-1.86866	-2.78242e-10	1.23364e-05	-1.83106	-2.78242e-10	2.68669e-05	-1.89614	-2.78242e-10
13840422	rs7190789	6.42079e-12	-1.71737	-1.1504	3.42493e-06	-1.78506	-1.32747	7.86856e-06	-1.8486	-1.27557
13840622	rs112018884	1.71407e-11	-1.88585	-2.78242e-10	1.3818e-05	-1.71764	-2.78242e-10	3.38665e-05	-1.66462	-2.78242e-10
13840669	rs11642023	6.60397e-12	-1.83688	-1.00276	3.52471e-06	-1.8396	-1.24421	8.26259e-06	-1.89458	-1.18072
13840800	rs4291923	6.29048e-12	-1.73266	-1.15561	3.36422e-06	-1.80025	-1.33017	7.73476e-06	-1.86213	-1.27919
13841076	rs78226792	1.70407e-11	-1.8917	-2.78242e-10	1.34394e-05	-1.74542	-2.78242e-10	3.28065e-05	-1.69641	-2.78242e-10
13841267	rs11643229	1.74645e-11	-1.86714	-2.78242e-10	1.156e-05	-1.89606	-2.78242e-10	2.69855e-05	-1.89174	-2.78242e-10
13841413	rs141906522	3.92992e-11	-1.69481e-10	-1.0561	3.30606e-05	-1.69481e-10	-0.845272	7.90744e-05	-1.69481e-10	-0.816651
13841527	rs2227013	6.44123e-12	-1.72357	-1.14102	3.4825e-06	-1.77848	-1.31738	7.88739e-06	-1.85868	-1.26309
13841619	rs2213298	1.75945e-11	-1.85972	-2.78242e-10	1.21877e-05	-1.84319	-2.78242e-10	2.68634e-05	-1.89628	-2.78242e-10
13842211	rs185822032	1.74069e-11	-1.87044	-2.78242e-10	1.198e-05	-1.86037	-2.78242e-10	2.68611e-05	-1.89636	-2.78242e-10
13842248	rs62033970	2.10178e-11	-1.68194	-2.78242e-10	1.25067e-05	-1.81735	-2.78242e-10	3.07994e-05	-1.75954	-2.78242e-10
13842622	rs74828012	8.13828e-12	-1.74178	-0.888949	3.78599e-06	-1.82955	-1.18275	9.6499e-06	-1.82301	-1.09709
13842856	rs2227014	1.75579e-11	-1.86181	-2.78242e-10	1.19417e-05	-1.86358	-2.78242e-10	2.69305e-05	-1.89378	-2.78242e-10
13843102	rs2213299	8.2321e-12	-1.23875	-1.38052	1.45129e-05	-0.380441	-1.28813	2.02136e-05	-0.94181	-1.23888
13843682	rs7189964	6.09767e-12	-1.82952	-1.08989	3.43717e-06	-1.82073	-1.28823	7.95592e-06	-1.89024	-1.22289
13843843	rs2187682	6.2761e-12	-1.88593	-1.00463	3.45007e-06	-1.85938	-1.24583	8.61447e-06	-1.86333	-1.17026
13843947	rs61080248	1.70534e-11	-1.89096	-2.78242e-10	1.36268e-05	-1.73158	-2.78242e-10	3.37501e-05	-1.66806	-2.78242e-10
13844172	rs74009093	1.69647e-11	-1.89618	-2.78242e-10	1.30299e-05	-1.77637	-2.78242e-10	3.19968e-05	-1.7214	-2.78242e-10
13844197	rs7200304	5.13208e-12	-1.83739	-1.25441	3.35138e-06	-1.87617	-1.25807	8.74411e-06	-1.77433	-1.24433
13844299	rs7193564	4.61194e-12	-1.81069	-1.38797	2.98621e-06	-1.85981	-1.3898	8.10549e-06	-1.71053	-1.38397
13844961	rs2157073	1.71243e-11	-1.88681	-2.78242e-10	1.28379e-05	-1.79121	-2.78242e-10	2.70503e-05	-1.88934	-2.78242e-10
13845177	rs2157074	1.73428e-11	-1.87413	-2.78242e-10	1.21182e-05	-1.84891	-2.78242e-10	2.68662e-05	-1.89617	-2.78242e-10
13845256	rs56660805	6.32192e-12	-1.49484	-1.38845	8.57846e-06	-0.886476	-1.30788	1.45631e-05	-1.24242	-1.26613
13845619	rs72779404	6.29065e-12	-1.49484	-1.39341	8.29058e-06	-0.886476	-1.34202	1.39559e-05	-1.24242	-1.30872
13845680	rs7202063	1.71243e-11	-1.88681	-2.78242e-10	1.28379e-05	-1.79121	-2.78242e-10	2.70503e-05	-1.88934	-2.78242e-10
13845690	rs7200773	4.50048e-12	-1.83441	-1.38872	2.94048e-06	-1.87464	-1.3904	7.81242e-06	-1.74636	-1.38496
13845708	rs7202918	6.68348e-12	-1.4547	-1.37297	9.583e-06	-0.823387	-1.26024	1.62228e-05	-1.19147	-1.20916
13845719	rs12934187	1.81302e-11	-1.82973	-2.78242e-10	2.00707e-05	-1.34435	-2.78242e-10	5.4648e-05	-1.18613	-2.78242e-10
13845726	rs4141382	4.49847e-12	-1.83441	-1.38917	2.93943e-06	-1.87464	-1.39076	7.80771e-06	-1.74636	-1.38557
13845805	rs7189641	5.01117e-12	-1.83153	-1.28411	3.27339e-06	-1.87043	-1.28735	8.71582e-06	-1.74675	-1.27515
13846010	rs74009094	1.69621e-11	-1.89633	-2.78242e-10	1.29622e-05	-1.78158	-2.78242e-10	3.17957e-05	-1.72771	-2.78242e-10
13846067	rs7184513	1.75449e-11	-1.86255	-2.78242e-10	1.30018e-05	-1.77852	-2.78242e-10	2.70458e-05	-1.88951	-2.78242e-10
13846274	rs7185574	4.53388e-12	-1.82411	-1.39163	2.95246e-06	-1.86838	-1.3926	7.90418e-06	-1.73055	-1.38909
13846676	rs4781539	8.87086e-12	-1.47461	-1.06992	8.28074e-06	-1.08546	-1.14422	1.39231e-05	-1.55798	-0.995518
13846821	rs4781540	4.39463e-12	-1.86054	-1.38639	2.90507e-06	-1.88866	-1.38849	7.50916e-06	-1.78899	-1.38192
13846977	rs78142552	1.98743e-11	-1.73788	-2.78242e-10	1.17038e-05	-1.8837	-2.78242e-10	2.70704e-05	-1.8886	-2.78242e-10
13847127	rs4781541	4.47975e-12	-1.83441	-1.39334	2.93163e-06	-1.87464	-1.39342	7.75509e-06	-1.74636	-1.39233
13847136	rs4781542	4.46216e-12	-1.8383	-1.39337	2.925e-06	-1.87692	-1.3934	7.70686e-06	-1.75246	-1.39247
13847356	rs9925480	6.4899e-12	-1.61375	-1.24331	4.22346e-06	-1.64654	-1.25642	8.6902e-06	-1.71434	-1.3105
13847501	rs4781543	4.64438e-12	-1.83174	-1.35991	3.03166e-06	-1.87281	-1.3617	7.89247e-06	-1.76626	-1.35487
13847648	rs4781544	4.59761e-12	-1.80835	-1.39343	2.98034e-06	-1.85827	-1.3933	8.06217e-06	-1.70708	-1.39278
13847886	rs34040925	6.40798e-12	-1.47669	-1.39308	8.57187e-06	-0.85781	-1.33732	1.43425e-05	-1.21931	-1.3045
13848179	rs11645325	6.29288e-12	-1.89431	-0.993583	3.33376e-06	-1.8772	-1.26231	8.87134e-06	-1.826	-1.17821
13848491	rs79839839	6.41223e-12	-1.47724	-1.39186	8.6531e-06	-0.858681	-1.32701	1.45179e-05	-1.22002	-1.29164
13849872	rs149222173	3.56122e-11	-1.69481e-10	-1.15462	2.19464e-05	-1.69481e-10	-1.25501	5.34941e-05	-1.69481e-10	-1.20747
13850026	rs7199617	4.51946e-12	-1.835	-1.38391	2.9264e-06	-1.88499	-1.38485	7.47637e-06	-1.79415	-1.38115
13850042	rs9931262	5.70422e-12	-1.84695	-1.13915	3.24747e-06	-1.85028	-1.31545	7.72359e-06	-1.89594	-1.24682
13850397	rs116941211	1.9318e-11	-1.76627	-2.78242e-10	1.40295e-05	-1.70245	-2.78242e-10	3.50091e-05	-1.63143	-2.78242e-10
13851108	rs6498466	1.77313e-11	-1.85198	-2.78242e-10	1.16237e-05	-1.89057	-2.78242e-10	2.95335e-05	-1.80151	-2.78242e-10
13851159	rs6498467	1.77313e-11	-1.85198	-2.78242e-10	1.16237e-05	-1.89057	-2.78242e-10	2.95335e-05	-1.80151	-2.78242e-10
13851161	rs12918778	6.08758e-12	-1.63246	-1.2886	3.88006e-06	-1.70324	-1.28452	8.26555e-06	-1.738	-1.33694
13851729	rs34589696	5.45908e-12	-1.84428	-1.18575	3.11284e-06	-1.86787	-1.3402	7.45612e-06	-1.89637	-1.28164
13851995	rs12924322	4.66929e-12	-1.83306	-1.35324	3.01703e-06	-1.88414	-1.3552	7.74972e-06	-1.79164	-1.34774
13852368	rs117166978	1.906e-11	-1.77972	-2.78242e-10	1.16179e-05	-1.89106	-2.78242e-10	2.74532e-05	-1.87456	-2.78242e-10
13852470	rs58130719	7.06844e-12	-1.39006	-1.38161	1.01382e-05	-0.723867	-1.30343	1.67362e-05	-1.11038	-1.25908
13852639	rs8049838	1.76681e-11	-1.85555	-2.78242e-10	1.21295e-05	-1.84797	-2.78242e-10	2.6872e-05	-1.89595	-2.78242e-10
13853045	rs7342774	4.41234e-12	-1.85671	-1.3862	2.904e-06	-1.89219	-1.38533	7.31752e-06	-1.80849	-1.38828
13853125	rs17199520	6.24308e-12	-1.89629	-0.999549	3.57831e-06	-1.8959	-1.17282	1.03246e-05	-1.78845	-1.06406
13853467	rs9888892	4.63125e-12	-1.80633	-1.38815	5.28735e-06	-1.28487	-1.39343	7.7735e-06	-1.78508	-1.35124
13853609	rs2157075	6.2358e-12	-1.60868	-1.28832	4.13408e-06	-1.68283	-1.24152	8.68387e-06	-1.71947	-1.30611
13853672	rs72779414	3.03572e-10	0.988308	-2.78242e-10	0.00132614	2.84641	-2.78242e-10	0.000348365	0.666212	-2.78242e-10
13853855	rs3948798	4.55252e-12	-1.85426	-1.35737	2.97425e-06	-1.89225	-1.36137	7.46625e-06	-1.81952	-1.35712
13854320	rs2051547	6.00375e-12	-1.62024	-1.31469	4.08149e-06	-1.67641	-1.26074	8.5638e-06	-1.7161	-1.32339
13854789	rs79502204	3.23719e-11	-1.25002	-2.78242e-10	1.52488e-05	-1.61911	-2.78242e-10	3.75449e-05	-1.5615	-2.78242e-10
13854873	rs7185206	1.80785e-11	-1.83259	-2.78242e-10	1.17186e-05	-1.88244	-2.78242e-10	3.0358e-05	-1.77398	-2.78242e-10
13855608	rs992979	4.55301e-12	-1.84998	-1.36154	2.96977e-06	-1.88983	-1.3653	7.59222e-06	-1.79861	-1.36131
13855803	rs72779416	6.68712e-12	-1.8956	-0.931532	3.76601e-06	-1.89636	-1.12123	1.1129e-05	-1.77586	-1.00163
13856006	rs4781545	4.62789e-12	-1.82497	-1.37024	2.97351e-06	-1.88045	-1.37342	7.65754e-06	-1.78131	-1.37004
13856251	rs72779418	9.19812e-12	-1.77169	-0.736623	4.72044e-06	-1.83337	-0.958342	1.25163e-05	-1.84283	-0.817177
13856683	rs9935864	1.79111e-11	-1.84189	-2.78242e-10	1.167e-05	-1.88659	-2.78242e-10	2.9965e-05	-1.78701	-2.78242e-10
13856757	rs8182167	4.47538e-12	-1.85894	-1.36978	2.93584e-06	-1.89362	-1.373	7.327e-06	-1.82589	-1.36958
13857023	rs12448531	5.92648e-12	-1.65996	-1.28792	4.04503e-06	-1.71169	-1.23443	8.47458e-06	-1.7479	-1.30207
13857079	rs9931039	4.5109e-12	-1.85264	-1.36818	2.94578e-06	-1.89173	-1.37151	7.40185e-06	-1.81734	-1.36797
13857267	rs7197447	4.60457e-12	-1.82288	-1.37738	2.95692e-06	-1.87945	-1.38001	7.62298e-06	-1.77865	-1.37722
13857840	rs2903404	7.30513e-12	-1.50643	-1.23231	6.71706e-06	-1.20287	-1.23609	1.17934e-05	-1.59872	-1.12078
13857900	rs2866847	4.60682e-12	-1.82585	-1.37393	2.9871e-06	-1.8808	-1.36851	7.77174e-06	-1.75914	-1.37741
13858060	rs2903405	4.71857e-12	-1.80566	-1.37014	3.03047e-06	-1.87064	-1.36425	8.01724e-06	-1.73149	-1.37396
13858108	rs2866848	4.6356e-12	-1.82373	-1.36982	3.00395e-06	-1.8798	-1.36389	7.82391e-06	-1.75619	-1.37366
13858161	rs117126698	2.98501e-11	-1.33112	-2.78242e-10	1.52495e-05	-1.61907	-2.78242e-10	3.13483e-05	-1.74188	-2.78242e-10
13858299	rs6498468	7.34189e-12	-1.49763	-1.23608	6.81168e-06	-1.19116	-1.23381	1.19183e-05	-1.59103	-1.11793
13858605	rs11642492	5.94417e-12	-1.89013	-1.05477	3.45902e-06	-1.8943	-1.20833	1.05288e-05	-1.71515	-1.11777
13858620	rs141200082	6.22804e-11	-0.595663	-2.78242e-10	2.213e-05	-1.24668	-2.78242e-10	4.03356e-05	-1.48981	-2.78242e-10
13858785	rs2227015	4.64104e-12	-1.82373	-1.36864	3.00789e-06	-1.8798	-1.36258	7.83232e-06	-1.75619	-1.37259
13859266	rs722347	1.77539e-11	-1.85071	-2.78242e-10	1.20691e-05	-1.85296	-2.78242e-10	2.68885e-05	-1.89534	-2.78242e-10
13859373	rs722348	4.64061e-12	-1.82373	-1.36873	3.00758e-06	-1.8798	-1.36268	7.83167e-06	-1.75619	-1.37267
13859457	rs2213300	4.64523e-12	-1.82585	-1.36562	3.01498e-06	-1.8808	-1.35922	7.83099e-06	-1.75914	-1.36981
13860033	rs4780541	6.06387e-12	-1.5375	-1.38747	3.58402e-06	-1.68635	-1.38078	1.10033e-05	-1.40083	-1.38801
13861193	rs12599027	7.39453e-12	-1.43892	-1.28765	6.09586e-06	-1.27827	-1.25773	1.04405e-05	-1.67084	-1.17051
13861339	rs2227016	1.73704e-11	-1.87254	-2.78242e-10	1.15585e-05	-1.89619	-2.78242e-10	2.82731e-05	-1.84513	-2.78242e-10
13861349	rs58723112	3.67482e-11	-1.69481e-10	-1.12322	2.75309e-05	-1.69481e-10	-1.0283	6.10365e-05	-1.69481e-10	-1.07557
13861365	rs72779427	1.83213e-11	-0.778854	-1.04039	2.53198e-05	-0.125924	-0.986102	2.8163e-05	-0.814794	-1.03424
13861487	rs62033990	1.77651e-11	-1.85008	-2.78242e-10	1.30065e-05	-1.77816	-2.78242e-10	2.70991e-05	-1.88754	-2.78242e-10
13861611	rs10852369	1.78254e-11	-1.84669	-2.78242e-10	1.20239e-05	-1.85671	-2.78242e-10	2.69067e-05	-1.89467	-2.78242e-10
13862217	rs77680896	7.23551e-12	-1.86001	-0.888304	4.64775e-06	-1.84939	-0.957838	1.2095e-05	-1.80836	-0.885888
13863332	rs74321030	1.77013e-11	-1.85367	-2.78242e-10	1.86413e-05	-1.41823	-2.78242e-10	5.02371e-05	-1.27029	-2.78242e-10
13863492	rs2213302	7.23341e-12	-1.89338	-0.85522	4.56781e-06	-1.86478	-0.959798	1.27331e-05	-1.76382	-0.879012
13863731	rs1005481	1.77759e-11	-1.84946	-2.78242e-10	1.16226e-05	-1.89066	-2.78242e-10	2.91936e-05	-1.81309	-2.78242e-10
13863740	rs1005482	5.71655e-12	-1.88842	-1.09552	3.67658e-06	-1.88575	-1.15588	1.08162e-05	-1.70948	-1.09652
13864288	rs12926798	1.76608e-11	-1.85596	-2.78242e-10	1.15981e-05	-1.89277	-2.78242e-10	2.89395e-05	-1.82183	-2.78242e-10
13864826	rs117460619	1.72716e-11	-1.87825	-2.78242e-10	1.26011e-05	-1.80983	-2.78242e-10	2.96732e-05	-1.79679	-2.78242e-10
13865328	rs7199244	8.41751e-12	-1.29581	-1.30118	7.05923e-06	-1.14849	-1.24079	1.12889e-05	-1.60096	-1.16226
13865483	rs7192696	2.51867e-11	-1.50099	-2.78242e-10	1.17764e-05	-1.87751	-2.78242e-10	2.69075e-05	-1.89464	-2.78242e-10
13865719	rs2213303	1.97406e-11	-1.74463	-2.78242e-10	1.19308e-05	-1.86449	-2.78242e-10	3.25142e-05	-1.70536	-2.78242e-10
13865807	rs2213304	1.99252e-11	-1.73533	-2.78242e-10	1.19826e-05	-1.86015	-2.78242e-10	3.28549e-05	-1.69494	-2.78242e-10
13866083	rs1159165	2.23109e-11	-1.62223	-2.78242e-10	1.29981e-05	-1.77881	-2.78242e-10	3.96584e-05	-1.50674	-2.78242e-10
13866145	rs1159166	4.77928e-12	-1.771	-1.39202	4.40056e-06	-1.47579	-1.38609	1.1753e-05	-1.36611	-1.35682
13866414	rs1159167	2.30638e-11	-1.58905	-2.78242e-10	1.32881e-05	-1.75675	-2.78242e-10	4.12514e-05	-1.46735	-2.78242e-10
13866765	rs2227017	2.0769e-11	-1.69385	-2.78242e-10	1.24258e-05	-1.82384	-2.78242e-10	3.6375e-05	-1.59316	-2.78242e-10
13866948	rs2032453	2.22132e-11	-1.62663	-2.78242e-10	1.28902e-05	-1.78714	-2.78242e-10	3.86196e-05	-1.53328	-2.78242e-10
13867002	rs2032454	2.23363e-11	-1.6211	-2.78242e-10	1.29678e-05	-1.78114	-2.78242e-10	4.00872e-05	-1.49598	-2.78242e-10
13867004	rs2032455	2.23933e-11	-1.61855	-2.78242e-10	1.30296e-05	-1.77639	-2.78242e-10	3.98328e-05	-1.50235	-2.78242e-10
13867656	rs4781548	1.94659e-11	-1.75865	-2.78242e-10	1.17887e-05	-1.87647	-2.78242e-10	2.73231e-05	-1.87931	-2.78242e-10
13867891	rs11862651	2.28093e-11	-1.60014	-2.78242e-10	1.31466e-05	-1.76745	-2.78242e-10	4.111e-05	-1.47079	-2.78242e-10
13867943	rs183943601	4.14072e-11	-1.69481e-10	-1.00386	2.41728e-05	-1.69481e-10	-1.15838	5.86279e-05	-1.69481e-10	-1.11583
13868357	rs1475968	2.31199e-11	-1.58662	-2.78242e-10	1.29376e-05	-1.78347	-2.78242e-10	3.92644e-05	-1.51672	-2.78242e-10
13868467	rs7184708	1.86136e-11	-1.80342	-2.78242e-10	1.80368e-05	-1.4512	-2.78242e-10	4.74555e-05	-1.32725	-2.78242e-10
13868576	rs1967955	2.36723e-11	-1.56301	-2.78242e-10	1.35257e-05	-1.73902	-2.78242e-10	4.25363e-05	-1.43668	-2.78242e-10
13868769	rs11075213	2.36428e-11	-1.56425	-2.78242e-10	1.34663e-05	-1.74343	-2.78242e-10	4.29083e-05	-1.42798	-2.78242e-10
13868780	rs62033993	7.15926e-11	-0.456319	-2.78242e-10	2.63909e-05	-1.07059	-2.78242e-10	0.000105241	-0.530787	-2.78242e-10
13869069	rs7185478	1.90139e-11	-1.78214	-2.78242e-10	1.19125e-05	-1.86602	-2.78242e-10	2.71174e-05	-1.88687	-2.78242e-10
13869162	rs7206455	1.90929e-11	-1.778	-2.78242e-10	1.18878e-05	-1.8681	-2.78242e-10	2.71505e-05	-1.88564	-2.78242e-10
13869349	rs7185370	6.3489e-12	-1.48584	-1.39319	3.42858e-06	-1.72292	-1.38855	7.63743e-06	-1.78678	-1.3672
13869516	rs11646805	1.98979e-11	-1.7367	-2.78242e-10	1.17562e-05	-1.87923	-2.78242e-10	2.80222e-05	-1.85404	-2.78242e-10
13869697	rs117206066	1.72519e-11	-1.87939	-2.78242e-10	4.36297e-05	-0.567874	-2.78242e-10	5.34776e-05	-1.20778	-2.78242e-10
13870072	rs7191929	1.92891e-11	-1.76777	-2.78242e-10	1.1728e-05	-1.88163	-2.78242e-10	2.7199e-05	-1.88386	-2.78242e-10
13870078	rs34729086	2.03127e-11	-1.71607	-2.78242e-10	1.2082e-05	-1.8519	-2.78242e-10	2.82475e-05	-1.84604	-2.78242e-10
13870088	rs60416412	4.68203e-12	-1.84499	-1.33859	3.10099e-06	-1.83979	-1.37211	9.93785e-06	-1.54355	-1.34714
13870264	rs74009100	1.88719e-11	-1.78963	-2.78242e-10	1.78521e-05	-1.46149	-2.78242e-10	4.91437e-05	-1.29229	-2.78242e-10
13870562	rs7197745	2.33154e-11	-1.5782	-2.78242e-10	1.3386e-05	-1.7494	-2.78242e-10	4.1783e-05	-1.45455	-2.78242e-10
13870616	rs7197906	2.33154e-11	-1.5782	-2.78242e-10	1.3386e-05	-1.7494	-2.78242e-10	4.1783e-05	-1.45455	-2.78242e-10
13870881	rs117573007	3.72589e-11	-1.69481e-10	-1.10942	2.89963e-05	-1.69481e-10	-0.976445	6.59694e-05	-1.69481e-10	-0.99785
13870898	rs9938654	6.97888e-12	-1.46566	-1.31876	3.89626e-06	-1.66239	-1.32121	1.05648e-05	-1.60484	-1.22467
13870900	rs6498469	1.93362e-11	-1.76533	-2.78242e-10	1.18201e-05	-1.87381	-2.78242e-10	2.72604e-05	-1.88161	-2.78242e-10
13870957	rs8055755	4.68164e-12	-1.84299	-1.34067	3.07223e-06	-1.84781	-1.3734	9.92111e-06	-1.54333	-1.34905
13871076	rs6498470	1.90929e-11	-1.778	-2.78242e-10	1.18878e-05	-1.8681	-2.78242e-10	2.71505e-05	-1.88564	-2.78242e-10
13871313	rs11861769	6.27219e-12	-1.51821	-1.37297	3.55594e-06	-1.70512	-1.36988	9.3751e-06	-1.63596	-1.31302
13871324	rs72779436	1.31393e-11	-0.795828	-1.35588	1.69953e-05	-0.173814	-1.33686	1.90647e-05	-0.885352	-1.35385
13871436	rs1158688	2.35583e-11	-1.56783	-2.78242e-10	1.34948e-05	-1.74131	-2.78242e-10	4.2343e-05	-1.44124	-2.78242e-10
13871687	rs1158689	9.90073e-12	-1.04945	-1.38525	4.38651e-06	-1.48074	-1.38433	1.5641e-05	-1.09492	-1.34223
13871791	rs9930293	1.89859e-11	-0.411733	-1.37188	2.6997e-05	0.335163	-1.38305	3.03512e-05	-0.404863	-1.36934
13871841	rs1158690	2.3418e-11	-1.5738	-2.78242e-10	1.34261e-05	-1.74641	-2.78242e-10	4.19996e-05	-1.44938	-2.78242e-10
13871974	rs9921246	1.62588e-11	-0.551127	-1.38755	2.46227e-05	0.238908	-1.37885	2.52556e-05	-0.571259	-1.38673
13872104	rs146915960	1.69671e-11	-1.89603	-2.78242e-10	6.55872e-05	-0.160232	-2.78242e-10	7.47001e-05	-0.873558	-2.78242e-10
13872230	rs8046520	2.3418e-11	-1.5738	-2.78242e-10	1.34261e-05	-1.74641	-2.78242e-10	4.19996e-05	-1.44938	-2.78242e-10
13872270	rs11862922	1.62287e-11	-0.551127	-1.3894	2.45484e-05	0.238908	-1.38187	2.52054e-05	-0.571259	-1.38872
13872324	rs8061117	9.9982e-12	-1.16062	-1.26428	7.20717e-06	-1.02996	-1.33858	1.09718e-05	-1.50656	-1.28515
13872372	rs11075215	2.40476e-11	-1.54728	-2.78242e-10	1.36734e-05	-1.72816	-2.78242e-10	4.33278e-05	-1.41825	-2.78242e-10
13872410	rs8046840	1.92938e-11	-1.76753	-2.78242e-10	1.1831e-05	-1.87289	-2.78242e-10	2.72405e-05	-1.88234	-2.78242e-10
13872865	rs13335676	1.27492e-11	-0.799415	-1.38242	1.91288e-05	-0.00881601	-1.3836	2.17525e-05	-0.737119	-1.37019
13873088	rs4362413	5.02231e-11	0.461446	-1.27228	1.42735e-05	-0.435426	-1.24978	3.01681e-05	-0.625888	-1.15437
13873205	rs117149780	6.2829e-12	-1.59556	-1.29392	3.53253e-06	-1.72588	-1.35572	9.10873e-06	-1.67951	-1.2983
13873615	rs2187683	1.81947e-11	-1.82618	-2.78242e-10	1.23793e-05	-1.82759	-2.78242e-10	2.68609e-05	-1.89637	-2.78242e-10
13873640	rs145847051	1.69894e-11	-1.89472	-2.78242e-10	1.27562e-05	-1.79759	-2.78242e-10	2.68608e-05	-1.89637	-2.78242e-10
13873834	rs1016932	1.75369e-11	-1.863	-2.78242e-10	2.25495e-05	-1.2279	-2.78242e-10	3.30633e-05	-1.68862	-2.78242e-10
13873966	rs2157076	6.86057e-12	-1.54281	-1.25871	3.69467e-06	-1.70674	-1.32999	9.7866e-06	-1.64993	-1.2561
13874454	rs9302505	7.16585e-12	-1.57757	-1.18041	3.85823e-06	-1.71778	-1.27562	1.02596e-05	-1.68251	-1.17632
13874563	rs7195189	2.09749e-11	-1.68398	-2.78242e-10	1.99571e-05	-1.35003	-2.78242e-10	5.95306e-05	-1.10055	-2.78242e-10
13874854	rs1029288	1.41039e-11	-0.844719	-1.23614	5.99261e-06	-1.23776	-1.31532	2.23193e-05	-0.845332	-1.23625
13875238	rs1029289	4.88479e-12	-1.89115	-1.25004	3.14044e-06	-1.88398	-1.31527	9.54399e-06	-1.67061	-1.26052
13875363	rs16962879	1.07353e-11	-0.983888	-1.36989	1.57324e-05	-0.374731	-1.21316	1.86769e-05	-1.07308	-1.18668
13875978	rs9932661	1.05561e-11	-0.997951	-1.37265	1.53289e-05	-0.392908	-1.22097	1.82756e-05	-1.08643	-1.19504
13876283	rs9921964	4.36336e-12	-1.89431	-1.35976	3.58725e-06	-1.74238	-1.32385	8.32205e-06	-1.79672	-1.27141
13876435	rs1008286	1.89595e-11	-1.785	-2.78242e-10	1.17703e-05	-1.87804	-2.78242e-10	2.72247e-05	-1.88292	-2.78242e-10
13876611	rs8049968	4.80184e-12	-1.777	-1.38131	2.984e-06	-1.85692	-1.39343	6.73942e-06	-1.89383	-1.38524
13876730	rs1008287	1.92773e-11	-1.76838	-2.78242e-10	1.17007e-05	-1.88397	-2.78242e-10	2.73928e-05	-1.87676	-2.78242e-10
13877198	rs12924365	6.63334e-12	-1.45657	-1.37863	3.30468e-06	-1.75769	-1.39058	7.30676e-06	-1.81949	-1.37875
13877366	rs12708779	4.31878e-12	-1.87837	-1.38597	3.28206e-06	-1.78942	-1.36572	7.46208e-06	-1.84325	-1.33396
13877442	rs78887454	6.50162e-11	-1.69481e-10	-0.552674	5.19087e-05	-1.69481e-10	-0.394126	0.000101307	-1.69481e-10	-0.568882
13877795	rs12921427	5.15119e-12	-1.86949	-1.21859	4.13717e-06	-1.73353	-1.19007	9.46318e-06	-1.88381	-1.05582
13877798	rs12920892	6.88437e-12	-1.41443	-1.38362	3.4341e-06	-1.71694	-1.39292	7.48672e-06	-1.78887	-1.38504
13877843	rs28376131	1.04855e-11	-0.983888	-1.39343	1.43171e-05	-0.374731	-1.30743	1.67485e-05	-1.07308	-1.29566
13877961	rs59109899	2.40389e-11	-1.54764	-2.78242e-10	2.38504e-05	-1.17181	-2.78242e-10	6.92975e-05	-0.948632	-2.78242e-10
13878365	rs62034017	4.71204e-11	-0.874604	-2.78242e-10	1.2816e-05	-1.79292	-2.78242e-10	4.10118e-05	-1.47318	-2.78242e-10
13878372	rs76502326	1.28644e-10	-1.69481e-10	0.129741	9.90024e-05	-1.69481e-10	0.251532	0.00014256	-1.69481e-10	-0.227274
13878560	rs67752954	1.02687e-11	-1.00564	-1.39257	1.36865e-05	-0.402864	-1.32434	1.61119e-05	-1.09374	-1.31374
13878660	rs12446949	6.56199e-12	-1.45584	-1.39018	3.39881e-06	-1.72679	-1.39339	7.40541e-06	-1.79569	-1.38914
13878760	rs116867278	1.8961e-11	-1.78493	-2.78242e-10	1.15927e-05	-1.89324	-2.78242e-10	2.71685e-05	-1.88498	-2.78242e-10
13878850	rs1123765	6.70267e-12	-1.44195	-1.38285	3.37959e-06	-1.73312	-1.39274	7.41483e-06	-1.79923	-1.38432
13879003	rs2866849	1.05935e-11	-0.975271	-1.3918	1.41543e-05	-0.36361	-1.32998	1.64831e-05	-1.06489	-1.31981
13879023	rs17453992	5.19362e-12	-1.88138	-1.1985	3.35102e-06	-1.87029	-1.26405	1.06208e-05	-1.62041	-1.20381
13879127	rs2866850	1.0727e-11	-0.967403	-1.38714	1.51367e-05	-0.353465	-1.27303	1.77488e-05	-1.05742	-1.2533
13879368	rs74012605	5.09485e-12	-1.88138	-1.2177	3.29932e-06	-1.87029	-1.2796	1.04216e-05	-1.62041	-1.22275
13879399	rs74012606	2.58097e-11	-1.47656	-2.78242e-10	2.63851e-05	-1.07081	-2.78242e-10	7.77459e-05	-0.833594	-2.78242e-10
13879491	rs138933515	3.0184e-11	-1.69481e-10	-1.32	1.9755e-05	-1.69481e-10	-1.36021	4.68123e-05	-1.69481e-10	-1.34089
13879505	rs183870308	8.81447e-11	-1.69481e-10	-0.24833	4.5838e-05	-1.69481e-10	-0.518499	0.000116247	-1.69481e-10	-0.431326
13879629	rs11862195	1.09031e-11	-0.950774	-1.38749	1.54406e-05	-0.332056	-1.27456	1.80018e-05	-1.04161	-1.25496
13879696	rs8052883	4.32424e-12	-1.89325	-1.36983	3.49235e-06	-1.75301	-1.34003	8.01556e-06	-1.81118	-1.29448
13879806	rs11862191	1.08855e-11	-0.950774	-1.3891	1.53226e-05	-0.332056	-1.28223	1.78532e-05	-1.04161	-1.26325
13879868	rs11865876	1.05351e-11	-0.983888	-1.38871	1.38105e-05	-0.374731	-1.34345	1.61122e-05	-1.07308	-1.33439
13880016	rs8061984	6.69749e-12	-1.44195	-1.38362	3.37896e-06	-1.73312	-1.39292	7.40952e-06	-1.79923	-1.38504
13880062	rs9938321	1.00275e-11	-1.03095	-1.39102	1.31133e-05	-0.435691	-1.3343	1.55618e-05	-1.11775	-1.32447
13880097	rs75629738	6.83056e-12	-1.54286	-1.26304	1.26056e-05	-0.564762	-1.24471	1.52497e-05	-1.34282	-1.11966
13880266	rs4780543	5.31257e-12	-1.87641	-1.18082	3.39433e-06	-1.86386	-1.25765	1.09473e-05	-1.60028	-1.19367
13880290	rs12932396	6.52176e-12	-1.46207	-1.3901	3.33892e-06	-1.74509	-1.39288	7.29415e-06	-1.80841	-1.39156
13880522	rs12931108	6.30738e-12	-1.49289	-1.3927	3.2873e-06	-1.76305	-1.3905	7.18357e-06	-1.82197	-1.39327
13880766	rs11862511	1.04585e-11	-0.991687	-1.38821	1.44042e-05	-0.384808	-1.29129	1.71071e-05	-1.08048	-1.26706
13881081	rs12918580	6.72399e-12	-1.42826	-1.39337	3.42992e-06	-1.72385	-1.38722	7.3964e-06	-1.79271	-1.39334
13881103	rs113616426	2.37892e-11	-1.55808	-2.78242e-10	2.34933e-05	-1.1869	-2.78242e-10	6.81112e-05	-0.965898	-2.78242e-10
13881410	rs11863560	4.29084e-12	-1.89193	-1.3789	3.40663e-06	-1.89435	-1.22354	8.05921e-06	-1.88473	-1.2155
13881535	rs59923549	6.85042e-12	-1.48952	-1.31348	1.41091e-05	-0.3887	-1.30809	1.55061e-05	-1.23188	-1.21393
13881649	rs4780544	4.22399e-12	-1.89593	-1.3906	2.89223e-06	-1.88874	-1.39284	8.28868e-06	-1.68265	-1.3895
13881717	rs12919542	6.79719e-12	-1.43411	-1.37669	3.62691e-06	-1.72105	-1.33418	7.40551e-06	-1.82306	-1.36176
13882057	rs9936934	5.64036e-12	-1.60871	-1.38865	3.23133e-06	-1.81389	-1.35683	6.88269e-06	-1.87779	-1.38024
13882249	rs12922829	7.84584e-12	-1.29226	-1.37507	3.94063e-06	-1.64111	-1.33117	8.42754e-06	-1.69599	-1.35954
13882452	rs72779460	1.04156e-11	-1.48131	-0.902692	1.14859e-05	-0.960221	-0.942275	1.17007e-05	-1.88994	-0.837456
13882555	rs72779461	9.28488e-12	-1.66011	-0.83881	9.42368e-06	-1.20735	-0.893037	1.30979e-05	-1.84024	-0.774351
13883104	rs7194109	6.60017e-12	-1.46587	-1.37435	3.63838e-06	-1.72223	-1.32984	7.45175e-06	-1.82003	-1.35856
13883209	rs146299360	2.9276e-11	-1.69481e-10	-1.35054	2.00481e-05	-1.69481e-10	-1.34548	4.70005e-05	-1.69481e-10	-1.33688
13883497	rs72779462	6.77137e-12	-1.52952	-1.28508	1.25094e-05	-0.538994	-1.27814	1.4839e-05	-1.32616	-1.16362
13884074	rs957126	2.05841e-11	-1.70279	-2.78242e-10	1.47733e-05	-1.65079	-2.78242e-10	2.98957e-05	-1.78932	-2.78242e-10
13884233	rs147022292	1.55351e-11	-1.87092	-0.113295	1.62489e-05	-1.52887	-0.026721	3.57212e-05	-1.6487	0.0374016
13884362	rs72779463	2.27704e-11	-1.60185	-2.78242e-10	1.17557e-05	-1.87928	-2.78242e-10	2.70463e-05	-1.88949	-2.78242e-10
13884604	rs4442837	5.48261e-12	-1.67656	-1.34917	2.89153e-06	-1.89128	-1.39054	7.45793e-06	-1.7902	-1.38756
13884706	rs10459788	5.99875e-12	-1.55363	-1.38213	3.38973e-06	-1.77623	-1.34663	7.11167e-06	-1.85409	-1.37121
13884763	rs143035160	1.72019e-11	-1.88229	-2.78242e-10	1.1996e-05	-1.85904	-2.78242e-10	2.68614e-05	-1.89635	-2.78242e-10
13884830	rs11863528	5.00337e-12	-1.79593	-1.32126	6.5672e-06	-1.15104	-1.31049	9.67871e-06	-1.69596	-1.22115
13884959	rs56871096	6.68422e-12	-1.87145	-0.956107	4.9257e-06	-1.7327	-1.01644	1.15978e-05	-1.82726	-0.908967
13885227	rs72779468	6.85008e-12	-1.49395	-1.3091	1.30439e-05	-0.471328	-1.30396	1.49648e-05	-1.28201	-1.19932
13885235	rs138984745	1.95352e-11	-1.75509	-2.78242e-10	1.53932e-05	-1.60969	-2.78242e-10	3.66238e-05	-1.58634	-2.78242e-10
13885261	rs12920090	8.14817e-12	-1.3937	-1.23581	7.10816e-06	-1.30109	-1.08128	1.17652e-05	-1.73839	-0.983498
13885392	rs55775459	1.82238e-11	-1.82458	-2.78242e-10	1.16442e-05	-1.8888	-2.78242e-10	2.82698e-05	-1.84524	-2.78242e-10
13886522	rs147631996	2.80707e-11	-1.69481e-10	-1.39259	1.93344e-05	-1.69481e-10	-1.38173	4.56204e-05	-1.69481e-10	-1.36668
13886752	rs6498472	4.68986e-12	-1.81809	-1.36382	3.35903e-06	-1.82948	-1.30248	7.02543e-06	-1.89525	-1.34225
13887173	rs142025544	1.6963e-11	-1.89628	-2.78242e-10	2.15096e-05	-1.27511	-2.78242e-10	2.9571e-05	-1.80025	-2.78242e-10
13887274	rs58475167	4.41936e-12	-1.86637	-1.37495	3.16373e-06	-1.82062	-1.37124	6.9223e-06	-1.88646	-1.36583
13887287	rs8055738	4.75678e-12	-1.80958	-1.35816	3.1595e-06	-1.8245	-1.3687	6.71135e-06	-1.89581	-1.38743
13887327	rs80304366	1.07079e-11	-1.1022	-1.25413	1.38646e-05	-0.491409	-1.22287	1.91738e-05	-0.997821	-1.23568
13887427	rs8055949	4.76711e-12	-1.77274	-1.39283	3.21195e-06	-1.80652	-1.37022	6.77258e-06	-1.88704	-1.38712
13887509	rs77458025	9.21117e-12	-1.57735	-0.929546	3.38652e-06	-1.83133	-1.29248	8.52422e-06	-1.76515	-1.27898
13887515	rs8062468	4.82093e-12	-1.76883	-1.38551	3.29884e-06	-1.80602	-1.34403	6.87001e-06	-1.88734	-1.37253
13887537	rs58444623	9.3539e-12	-1.30403	-1.18749	4.65782e-06	-1.41981	-1.38525	1.4477e-05	-1.13338	-1.3811
13887648	rs73517782	2.52431e-11	-1.49876	-2.78242e-10	2.3375e-05	-1.19194	-2.78242e-10	6.87388e-05	-0.956727	-2.78242e-10
13887669	rs8057557	4.34182e-12	-1.87566	-1.38336	2.9386e-06	-1.89249	-1.37319	6.74564e-06	-1.8909	-1.38724
13887837	rs60582851	4.24366e-12	-1.89296	-1.38892	3.0397e-06	-1.83958	-1.39228	7.30346e-06	-1.81398	-1.38472
13887906	rs115345628	1.73276e-11	-1.87501	-2.78242e-10	1.19954e-05	-1.85909	-2.78242e-10	3.11794e-05	-1.74728	-2.78242e-10
13888105	rs1894393	1.80701e-11	-1.83305	-2.78242e-10	1.2088e-05	-1.8514	-2.78242e-10	2.6869e-05	-1.89607	-2.78242e-10
13888513	rs79875430	1.10428e-11	-1.88443	-0.441094	5.07787e-06	-1.87435	-0.84437	1.13025e-05	-1.88992	-0.872098
13888790	rs11642741	6.19101e-12	-1.60311	-1.3011	6.59627e-06	-1.10077	-1.35634	8.04846e-06	-1.81481	-1.28675
13888938	rs9925360	1.78412e-11	-1.8458	-2.78242e-10	1.18341e-05	-1.87263	-2.78242e-10	2.70364e-05	-1.88986	-2.78242e-10
13888980	rs11642795	1.20104e-11	-1.51599	-0.725549	7.2735e-06	-1.28312	-1.07626	1.13756e-05	-1.84592	-0.909645
13889007	rs11646690	1.84065e-11	-1.81461	-2.78242e-10	1.22797e-05	-1.83567	-2.78242e-10	2.69329e-05	-1.89369	-2.78242e-10
13889031	rs79577563	1.39836e-11	-1.88822	-0.201206	6.14916e-06	-1.86836	-0.658939	1.38687e-05	-1.88651	-0.670897
13889247	rs9935515	1.10214e-11	-1.56011	-0.767361	7.06148e-06	-1.29093	-1.09802	1.09555e-05	-1.85634	-0.93685
13889339	rs9934964	1.05525e-11	-1.5736	-0.797351	7.03432e-06	-1.2743	-1.11851	1.07383e-05	-1.85082	-0.962408
13889961	rs67796535	6.37935e-12	-1.58809	-1.28616	5.79933e-06	-1.23765	-1.34822	7.94131e-06	-1.84293	-1.27204
13890068	rs112286663	1.40411e-11	-1.89097	-0.194356	6.18436e-06	-1.86247	-0.65912	1.38541e-05	-1.8829	-0.675557
13890076	rs113887824	1.37234e-11	-1.89132	-0.21689	6.08184e-06	-1.86157	-0.676731	1.36226e-05	-1.88234	-0.692969
13890344	rs72779477	4.88736e-12	-1.83767	-1.30299	3.55229e-06	-1.81411	-1.26191	9.80058e-06	-1.58759	-1.31701
13890494	rs9930917	1.76729e-11	-1.85528	-2.78242e-10	1.17593e-05	-1.87897	-2.78242e-10	2.71466e-05	-1.88579	-2.78242e-10
13890819	rs12600135	5.60458e-12	-1.74978	-1.25395	5.19195e-06	-1.36424	-1.33226	7.8177e-06	-1.89272	-1.23793
13890952	rs8060031	1.78412e-11	-1.8458	-2.78242e-10	1.18341e-05	-1.87263	-2.78242e-10	2.70364e-05	-1.88986	-2.78242e-10
13891007	rs117611989	8.86408e-11	-0.242718	-2.78242e-10	3.24672e-05	-0.863383	-2.78242e-10	0.000149004	-0.183065	-2.78242e-10
13891144	rs8061632	4.64083e-12	-1.85682	-1.3356	3.27225e-06	-1.85615	-1.30198	8.70046e-06	-1.67697	-1.34669
13891191	rs56263066	1.63285e-11	-1.8906	-0.0437931	7.00167e-06	-1.86335	-0.53411	1.57353e-05	-1.88346	-0.547676
13891333	rs146432039	6.49481e-11	-0.553722	-2.78242e-10	5.94379e-05	-0.258681	-2.78242e-10	0.000100919	-0.572719	-2.78242e-10
13891365	rs4781552	5.79955e-12	-1.70246	-1.26707	4.75346e-06	-1.43858	-1.34616	7.6978e-06	-1.88953	-1.25657
13891458	rs8062820	1.28894e-11	-1.51645	-0.65446	6.90553e-06	-1.3775	-1.03379	1.17969e-05	-1.86899	-0.850216
13891467	rs78773444	6.0563e-12	-1.68871	-1.2375	4.9495e-06	-1.41758	-1.32675	7.9724e-06	-1.89184	-1.21922
13891553	rs2227012	1.7986e-11	-1.83772	-2.78242e-10	1.19009e-05	-1.867	-2.78242e-10	2.69691e-05	-1.89235	-2.78242e-10
13892181	rs4781553	1.2827e-11	-1.51911	-0.656647	7.04269e-06	-1.37062	-1.02101	1.18868e-05	-1.86655	-0.845063
13892251	rs4781554	5.98113e-12	-1.66969	-1.26901	4.80353e-06	-1.42485	-1.34941	7.6763e-06	-1.88928	-1.25962
13892288	rs141240278	1.7268e-11	-1.87846	-2.78242e-10	1.82895e-05	-1.43728	-2.78242e-10	3.46215e-05	-1.64257	-2.78242e-10
13892805	rs7198922	6.50914e-12	-1.67164	-1.18246	5.05661e-06	-1.42849	-1.29442	8.4143e-06	-1.8881	-1.169
13892907	rs7193571	7.29648e-12	-1.52872	-1.2112	5.826e-06	-1.27381	-1.30747	8.16737e-06	-1.89522	-1.19167
13893405	rs2866851	1.49218e-11	-1.45982	-0.564669	8.28337e-06	-1.27573	-0.953632	1.31323e-05	-1.84276	-0.769201
13893415	rs7194564	6.07804e-12	-1.8944	-1.02823	4.0211e-06	-1.89196	-1.06009	1.14983e-05	-1.8924	-0.852438
13893919	rs725457	5.88731e-12	-1.5796	-1.37491	6.546e-06	-1.11845	-1.34631	8.07153e-06	-1.70919	-1.38951
13894030	rs4781555	6.28113e-12	-1.61315	-1.27661	1.24364e-05	-0.60621	-1.21678	1.05981e-05	-1.5072	-1.31916
13894256	rs9302506	1.1918e-11	-0.879647	-1.36961	5.46668e-05	0.979783	-1.32214	9.66401e-05	0.749786	-1.36583
13894417	rs1034392	5.36174e-12	-1.70256	-1.34546	7.57027e-06	-0.937613	-1.38177	9.291e-06	-1.62212	-1.33587
13894911	rs138778568	1.24327e-10	0.0956068	-2.78242e-10	5.08613e-05	-0.414511	-2.78242e-10	0.000180738	0.0100057	-2.78242e-10
13894925	rs72779484	2.23467e-11	-0.332115	-1.28852	4.89176e-06	-1.47986	-1.2762	1.81529e-05	-0.997355	-1.29085
13895574	rs117302531	1.91449e-11	-1.77527	-2.78242e-10	3.78806e-05	-0.709174	-2.78242e-10	5.67677e-05	-1.14807	-2.78242e-10
13895901	rs139979128	3.46384e-11	-1.18235	-2.78242e-10	1.45269e-05	-1.66761	-2.78242e-10	2.86955e-05	-1.8303	-2.78242e-10
13896233	rs10521043	1.69653e-11	-1.89614	-2.78242e-10	1.22084e-05	-1.84149	-2.78242e-10	2.8546e-05	-1.83552	-2.78242e-10
13896419	rs7189739	1.02258e-11	-1.11208	-1.29031	3.13357e-06	-1.82447	-1.37697	1.46786e-05	-1.26114	-1.23952
13896757	rs7197247	1.90497e-11	-0.411524	-1.36873	4.26745e-06	-1.53842	-1.35418	1.55442e-05	-1.08048	-1.36287
13896880	rs7202022	1.61367e-11	-0.578441	-1.36777	3.63052e-06	-1.70127	-1.35297	1.26465e-05	-1.28786	-1.3618
13896953	rs77850656	5.32672e-12	-1.85685	-1.19772	3.52674e-06	-1.87539	-1.20785	8.23286e-06	-1.88755	-1.19135
13897364	rs9302507	3.14708e-11	0.0250531	-1.3033	6.20722e-06	-1.22494	-1.29296	2.78607e-05	-0.563899	-1.29592
13897613	rs74009204	1.74919e-11	-0.495895	-1.36968	3.74159e-06	-1.66873	-1.35537	1.33532e-05	-1.23137	-1.36392
13897896	rs743669	4.43745e-11	0.377073	-1.31172	8.98529e-06	-0.846168	-1.30186	5.35755e-05	0.0987354	-1.30468
13898369	rs730182	7.95712e-12	-1.46778	-1.18546	4.83605e-06	-1.4589	-1.30862	2.24577e-05	-0.981679	-1.09373
13898584	rs7198557	2.02553e-11	-0.326034	-1.39286	4.63253e-06	-1.41779	-1.39272	1.57564e-05	-1.03655	-1.39325
13898661	rs7193760	3.79741e-11	0.287859	-1.37827	6.53506e-06	-1.09075	-1.37568	3.02902e-05	-0.403604	-1.37261
13898756	rs7193266	2.39672e-11	-0.161546	-1.38908	4.94175e-06	-1.35248	-1.39341	2.31951e-05	-0.677969	-1.36513
13898846	rs147156155	4.45848e-12	-1.85596	-1.37654	3.10201e-06	-1.8183	-1.39326	6.93166e-06	-1.89612	-1.35482
13899153	rs56231902	1.45841e-11	-0.707458	-1.33992	3.82974e-06	-1.63849	-1.36232	1.29212e-05	-1.27288	-1.35528
13899449	rs145866504	4.09072e-11	0.371385	-1.38739	7.08607e-06	-0.992699	-1.39278	2.92771e-05	-0.418353	-1.39188
13899595	rs72779489	3.98328e-11	0.35078	-1.3934	8.04238e-06	-0.881459	-1.37743	3.0819e-05	-0.380935	-1.37797
13899752	rs10221014	1.25693e-10	1.40408	-1.29756	2.67263e-05	0.160159	-1.21812	0.000105788	0.689768	-1.21537
13900296	rs75663598	2.72394e-11	-0.618152	-0.804493	9.17188e-06	-1.32766	-0.799805	2.28074e-05	-0.979527	-1.08043
13900558	rs76742705	1.71259e-11	-1.88672	-2.78242e-10	1.17377e-05	-1.88081	-2.78242e-10	2.69284e-05	-1.89386	-2.78242e-10
13900989	rs9302508	4.32442e-12	-1.87649	-1.38655	4.38515e-06	-1.50768	-1.35771	6.94097e-06	-1.89067	-1.35893
13901079	rs9934303	4.40529e-12	-1.85127	-1.39324	3.97126e-06	-1.59156	-1.37297	6.77766e-06	-1.89636	-1.37705
13901337	rs16962919	7.83368e-12	-1.36244	-1.30644	0.000284007	2.61736	-1.31197	1.17112e-05	-1.44466	-1.28184
13901635	rs16962922	7.64089e-12	-1.37337	-1.32042	0.000257519	2.52972	-1.32224	1.11959e-05	-1.46922	-1.30227
13901653	rs35644981	9.70849e-12	-1.08126	-1.37305	0.00214764	4.70791	-1.37939	1.36795e-05	-1.27301	-1.29813
13901853	rs2866852	5.22073e-12	-1.6818	-1.39288	0.000562989	3.38049	-1.39085	7.77569e-06	-1.76681	-1.36923
13902302	rs76933344	6.09777e-12	-1.85929	-1.0601	2.51113e-05	-0.410257	-0.71004	1.13735e-05	-1.73384	-1.02191
13902367	rs144190131	3.10053e-11	-1.69481e-10	-1.29315	2.04544e-05	-1.69481e-10	-1.32542	5.23815e-05	-1.69481e-10	-1.22849
13902645	rs9937737	5.15522e-12	-1.70605	-1.38125	0.000180681	2.22446	-1.37133	8.72192e-06	-1.67022	-1.35098
13902717	rs8054568	4.21121e-12	-1.89628	-1.39328	6.21832e-06	-1.12474	-1.39138	6.83465e-06	-1.88785	-1.37718
13902734	rs62034019	1.73365e-11	-1.8745	-2.78242e-10	1.53606e-05	-1.6118	-2.78242e-10	2.96065e-05	-1.79905	-2.78242e-10
13902747	rs12446097	4.21394e-12	-1.89551	-1.3934	5.88069e-06	-1.18006	-1.39187	6.90878e-06	-1.88016	-1.37409
13902782	rs35567564	1.69764e-11	-1.89549	-2.78242e-10	1.43032e-05	-1.68313	-2.78242e-10	3.0967e-05	-1.75412	-2.78242e-10
13903011	rs12446745	4.36381e-12	-1.86057	-1.3934	4.44564e-06	-1.45901	-1.39268	7.45934e-06	-1.8053	-1.37227
13903103	rs2866853	5.69428e-12	-1.60548	-1.38237	0.000258939	2.58744	-1.37446	9.51394e-06	-1.57396	-1.36032
13903313	rs1573638	4.29902e-12	-1.8756	-1.39333	4.79272e-06	-1.3836	-1.39291	7.25589e-06	-1.83431	-1.37092
13903414	rs145753250	1.75049e-11	-1.86483	-2.78242e-10	1.33522e-05	-1.75193	-2.78242e-10	2.71533e-05	-1.88554	-2.78242e-10
13903520	rs71390358	1.70599e-11	-1.89058	-2.78242e-10	2.03594e-05	-1.33007	-2.78242e-10	3.20067e-05	-1.7211	-2.78242e-10
13903814	rs180773016	2.9083e-11	-1.69481e-10	-1.35716	1.92568e-05	-1.69481e-10	-1.38575	4.62917e-05	-1.69481e-10	-1.35208
13904298	rs12447013	4.23906e-12	-1.88954	-1.39343	5.18968e-06	-1.30473	-1.39221	7.06855e-06	-1.85858	-1.37281
13904332	rs77156351	8.25212e-12	-1.30538	-1.31146	2.29067e-05	0.0171299	-1.22931	9.8443e-06	-1.54302	-1.35713
13904689	rs117544902	3.69133e-11	-1.11874	-2.78242e-10	3.54734e-05	-0.774829	-2.78242e-10	5.06985e-05	-1.26114	-2.78242e-10
13904725	rs16962936	4.23446e-12	-1.89629	-1.38777	6.09502e-06	-1.14542	-1.39072	7.25014e-06	-1.86462	-1.3414
13904848	rs57985793	4.22141e-12	-1.89635	-1.39079	5.93535e-06	-1.16971	-1.39297	7.18224e-06	-1.85938	-1.35605
13904865	rs7359373	1.75213e-11	-1.86389	-2.78242e-10	1.30899e-05	-1.77177	-2.78242e-10	2.68984e-05	-1.89497	-2.78242e-10
13905029	rs60084658	9.79955e-12	-1.17389	-1.27108	3.05149e-05	0.248458	-1.17386	1.12265e-05	-1.43985	-1.32891
13905157	rs147852037	1.92398e-11	-1.77033	-2.78242e-10	1.31894e-05	-1.7642	-2.78242e-10	3.10766e-05	-1.75059	-2.78242e-10
13905158	rs1978027	6.12173e-12	-1.52662	-1.38885	0.000169244	2.17824	-1.39051	8.83156e-06	-1.61547	-1.39324
13905433	rs77502150	4.54536e-11	-0.910619	-2.78242e-10	2.99518e-05	-0.944024	-2.78242e-10	5.22216e-05	-1.23154	-2.78242e-10
13905523	rs1002587	6.28861e-12	-1.53367	-1.3549	0.00228403	4.74134	-1.35126	9.16525e-06	-1.57902	-1.3926
13905533	rs1573641	4.40164e-12	-1.85193	-1.3934	9.75419e-06	-0.672802	-1.39311	6.85792e-06	-1.89322	-1.36842
13906768	rs11862230	4.49371e-12	-1.83695	-1.38768	1.04531e-05	-0.615364	-1.38135	6.87503e-06	-1.87042	-1.38872
13906889	rs743671	6.45784e-12	-1.51535	-1.34667	0.00115247	4.03482	-1.32877	7.81801e-06	-1.7379	-1.39271
13907188	rs743672	4.5661e-12	-1.82217	-1.38648	1.11814e-05	-0.549732	-1.37963	6.93764e-06	-1.86038	-1.3897
13907696	rs142893397	8.48917e-11	-0.285934	-2.78242e-10	2.85062e-05	-0.99349	-2.78242e-10	9.10423e-05	-0.675716	-2.78242e-10
13907873	rs117165072	1.75687e-11	-1.86119	-2.78242e-10	1.3455e-05	-1.74426	-2.78242e-10	2.72123e-05	-1.88337	-2.78242e-10
13908288	rs78541640	1.74775e-11	-1.8664	-2.78242e-10	0.000199687	0.953137	-2.78242e-10	3.52419e-05	-1.6248	-2.78242e-10
13908831	rs12935804	4.96375e-12	-1.73176	-1.39339	0.000118344	1.82312	-1.39314	7.41588e-06	-1.79112	-1.39229
13908958	rs57106598	4.3385e-12	-1.87494	-1.38484	8.2865e-06	-0.851626	-1.37736	6.70105e-06	-1.89402	-1.39075
13909141	rs57652440	4.33522e-12	-1.87664	-1.3839	7.78279e-06	-0.91562	-1.37608	6.68757e-06	-1.89555	-1.39124
13909168	rs60618461	4.31333e-12	-1.87221	-1.39339	8.42458e-06	-0.819918	-1.39254	6.81286e-06	-1.89616	-1.37207
13909267	rs62034023	4.29808e-12	-1.87579	-1.39335	8.2203e-06	-0.844615	-1.39239	6.81143e-06	-1.89566	-1.37278
13909521	rs58007063	4.29003e-12	-1.87768	-1.39334	8.80638e-06	-0.777367	-1.39077	6.78452e-06	-1.89634	-1.37605
13910108	rs79366003	2.80633e-11	-1.69481e-10	-1.39285	1.92279e-05	-1.69481e-10	-1.38725	4.44774e-05	-1.69481e-10	-1.39206
13910132	rs139004653	7.84695e-11	-0.3646	-2.78242e-10	2.79825e-05	-1.01203	-2.78242e-10	9.25656e-05	-0.659122	-2.78242e-10
13910153	rs141595282	1.72384e-11	-1.88017	-2.78242e-10	1.28838e-05	-1.78764	-2.78242e-10	2.69385e-05	-1.89348	-2.78242e-10
13910160	rs150822752	1.74791e-11	-1.8663	-2.78242e-10	1.2323e-05	-1.83214	-2.78242e-10	2.69738e-05	-1.89218	-2.78242e-10
13910174	rs28374800	5.82575e-12	-1.5748	-1.39022	0.000102656	1.67542	-1.38765	7.42313e-06	-1.78948	-1.39296
13910467	rs140836858	1.73355e-11	-1.87456	-2.78242e-10	1.3766e-05	-1.72141	-2.78242e-10	2.74031e-05	-1.87638	-2.78242e-10
13910586	rs62034024	4.27917e-12	-1.8953	-1.37825	3.51977e-05	0.603468	-1.3861	7.18041e-06	-1.896	-1.31968
13910684	rs963536	5.41867e-12	-1.69394	-1.34351	2.10868e-05	0.0458531	-1.34082	7.39908e-06	-1.82623	-1.35946
13911256	rs2903406	2.26262e-11	-1.6082	-2.78242e-10	1.15614e-05	-1.89594	-2.78242e-10	3.11906e-05	-1.74692	-2.78242e-10
13911868	rs8060590	4.33481e-12	-1.88917	-1.37146	3.90069e-05	0.702331	-1.38221	7.2735e-06	-1.89273	-1.31007
13911876	rs78194917	4.34728e-12	-1.88781	-1.36995	4.43818e-05	0.830337	-1.38112	7.3301e-06	-1.8879	-1.30715
13912455	rs57716247	4.2718e-12	-1.88363	-1.39164	4.3719e-05	0.8276	-1.39343	6.98702e-06	-1.88611	-1.35687
13912461	rs58537316	4.32766e-12	-1.8807	-1.38159	4.7963e-05	0.914083	-1.38727	7.17521e-06	-1.89374	-1.32267
13912495	rs57127687	4.29378e-12	-1.87919	-1.39095	4.52188e-05	0.861255	-1.39335	7.02598e-06	-1.88347	-1.35395
13912513	rs16962946	4.33005e-12	-1.8786	-1.38313	5.4609e-05	1.04495	-1.38837	7.17095e-06	-1.89048	-1.32652
13912549	rs8061196	1.72154e-11	-1.8815	-2.78242e-10	1.44563e-05	-1.67248	-2.78242e-10	2.697e-05	-1.89231	-2.78242e-10
13912666	rs61460695	1.96231e-11	-0.657189	-1.09341	0.000108305	1.28717	-0.945834	2.08977e-05	-0.957401	-1.19
13912826	rs12446950	4.27574e-12	-1.8813	-1.39305	4.85018e-05	0.930964	-1.39298	6.9627e-06	-1.88143	-1.36505
13912832	rs12444126	4.26568e-12	-1.88357	-1.39314	4.53723e-05	0.864151	-1.39286	6.92215e-06	-1.88643	-1.36588
13913689	rs72779497	1.80923e-11	-1.83182	-2.78242e-10	1.16344e-05	-1.88965	-2.78242e-10	2.97834e-05	-1.79309	-2.78242e-10
13914473	rs6498473	4.32351e-12	-1.88106	-1.38219	5.00901e-05	0.961029	-1.39082	7.14933e-06	-1.88209	-1.33793
13914784	rs9788857	5.71562e-12	-1.69046	-1.29365	3.38035e-05	0.485906	-1.30895	8.50072e-06	-1.72002	-1.32687
13915296	rs8058299	4.36375e-12	-1.86565	-1.38833	5.39413e-05	1.03744	-1.39316	7.13085e-06	-1.86958	-1.35303
13915529	rs6498474	4.48277e-12	-1.8636	-1.36347	2.75798e-05	0.35036	-1.37689	7.37661e-06	-1.8918	-1.29693
13915807	rs9934011	5.08253e-12	-1.7915	-1.31	2.10584e-05	0.0276259	-1.32394	7.42938e-06	-1.84151	-1.34008
13915877	rs58522433	4.31338e-12	-1.89571	-1.36988	1.75277e-05	-0.0961115	-1.38372	7.36386e-06	-1.87712	-1.31334
13915914	rs62034027	6.62564e-12	-1.83976	-0.996607	1.186e-05	-1.02351	-0.846933	1.38225e-05	-1.73581	-0.824929
13915952	rs79845620	1.5368e-10	0.307564	-2.78242e-10	4.40602e-05	-0.558055	-2.78242e-10	5.34123e-05	-1.209	-2.78242e-10
13916334	rs56341313	1.83188e-10	0.483202	-2.78242e-10	5.15003e-05	-0.402025	-2.78242e-10	6.10762e-05	-1.07492	-2.78242e-10
13916363	rs56947664	4.42799e-12	-1.89399	-1.34538	2.06706e-05	0.0499244	-1.36483	7.89359e-06	-1.86446	-1.25653
13916428	rs59251440	8.38288e-12	-1.33727	-1.26385	2.40226e-05	-0.0338659	-1.13075	1.00235e-05	-1.56578	-1.31633
13916699	rs11864581	6.55576e-12	-1.70657	-1.1404	8.36995e-06	-1.31177	-0.907194	1.05925e-05	-1.58581	-1.24108
13917035	rs16962950	5.72123e-12	-1.68631	-1.29681	7.91201e-06	-0.898955	-1.37628	7.51744e-06	-1.88998	-1.27983
13917080	rs59724199	5.48444e-12	-1.88305	-1.14235	0.000266404	2.12148	-0.880076	8.48853e-06	-1.82136	-1.22696
13917203	rs61214678	5.52602e-12	-1.64705	-1.37079	0.000747628	3.62222	-1.34893	7.1959e-06	-1.87274	-1.34079
13917204	rs57132529	7.35297e-12	-1.54589	-1.18632	1.01336e-05	-0.709582	-1.31817	8.30092e-06	-1.89637	-1.1743
13917440	rs58101145	5.76145e-12	-1.60225	-1.37388	0.000919232	3.82616	-1.34623	7.3199e-06	-1.85767	-1.33878
13917863	rs79037873	1.4129e-11	-0.796126	-1.28295	3.85085e-05	0.686752	-1.37949	1.55078e-05	-1.24622	-1.19948
13918114	rs1985309	6.12157e-12	-1.55044	-1.36506	0.00234008	4.76426	-1.34994	7.94356e-06	-1.7815	-1.33318
13918238	rs1124104	1.82481e-11	-1.82325	-2.78242e-10	1.49892e-05	-1.63628	-2.78242e-10	2.75029e-05	-1.87275	-2.78242e-10
13918271	rs12444587	7.21852e-12	-1.89362	-0.857044	0.000442219	2.17019	-0.421993	1.05321e-05	-1.84454	-0.988074
13918336	rs9788799	2.81868e-11	-1.69481e-10	-1.38846	2.0108e-05	-1.69481e-10	-1.3425	4.44367e-05	-1.69481e-10	-1.39298
13918414	rs150501190	1.78932e-11	-1.84289	-2.78242e-10	1.55921e-05	-1.59685	-2.78242e-10	2.76288e-05	-1.86818	-2.78242e-10
13918628	rs6498475	6.70474e-12	-1.89454	-0.92996	0.000276609	1.81626	-0.537266	9.65342e-06	-1.86195	-1.05778
13918873	rs8048012	1.21651e-11	-1.2433	-0.985444	2.12389e-05	-0.150188	-1.13759	1.07908e-05	-1.85068	-0.957664
13918920	rs77806654	5.39542e-11	-1.69481e-10	-0.739176	2.23766e-05	-1.69481e-10	-1.2356	7.64705e-05	-1.69481e-10	-0.850136
13919235	rs16962966	6.98275e-12	-1.87789	-0.905977	0.000442375	2.24344	-0.494894	1.03315e-05	-1.81265	-1.03919
13919429	rs75422462	3.17141e-11	-0.0378011	-1.23275	0.000144487	2.02177	-1.3922	3.32058e-05	-0.569264	-1.11505
13919527	rs16962967	6.54369e-12	-1.88276	-0.966046	0.000380463	2.17092	-0.573146	9.83414e-06	-1.81517	-1.08601
13919609	rs8055625	6.95269e-12	-1.41476	-1.37342	0.00215635	4.6744	-1.34184	7.90994e-06	-1.77277	-1.34616
13920549	rs150754560	4.44857e-11	-1.69481e-10	-0.932142	2.79801e-05	-1.69481e-10	-1.01212	8.08156e-05	-1.69481e-10	-0.794871
13920714	rs35231659	8.77973e-12	-1.40444	-1.15042	1.23284e-05	-0.542745	-1.28896	8.67115e-06	-1.88666	-1.14038
13920801	rs181639360	4.28266e-11	-0.970151	-2.78242e-10	2.72665e-05	-1.03795	-2.78242e-10	4.28692e-05	-1.42889	-2.78242e-10
13921340	rs724877	1.10013e-11	-1.13862	-1.19068	2.18426e-05	0.0585728	-1.31832	9.57286e-06	-1.75274	-1.17537
13921589	rs7203351	5.41748e-12	-1.64904	-1.38864	0.00217065	4.55151	-1.21234	7.70245e-06	-1.75288	-1.39262
13921672	rs36061829	4.98234e-12	-1.82423	-1.29718	5.25145e-06	-1.61423	-1.07087	7.22829e-06	-1.86044	-1.34859
13922289	rs9936449	4.97184e-12	-1.73695	-1.38657	6.40424e-05	0.986891	-1.17096	8.08924e-06	-1.70307	-1.39343
13922331	rs7193298	9.42789e-12	-1.09022	-1.39342	6.5886e-05	0.808815	-0.964502	1.21824e-05	-1.29363	-1.39342
13922351	rs62034032	6.72651e-12	-1.895	-0.92625	0.000459687	2.1284	-0.341469	9.66376e-06	-1.86734	-1.05132
13922391	rs7187942	7.93915e-12	-1.27476	-1.38074	4.36738e-05	0.545032	-1.1119	1.14789e-05	-1.36389	-1.38263
13922413	rs7188652	7.17648e-12	-1.48339	-1.27311	0.815418	9.20798	0.0598589	1.06271e-05	-1.50246	-1.32117
13922496	rs7186773	4.71703e-12	-1.81748	-1.35866	1.09407e-05	-0.700006	-1.25112	6.77564e-06	-1.89338	-1.38033
13922627	rs7193899	5.08858e-12	-1.81153	-1.28878	2.12541e-05	0.0913111	-1.37837	8.11881e-06	-1.79379	-1.29907
13922986	rs17565087	4.83362e-12	-1.77142	-1.38029	4.31212e-05	0.618944	-1.19854	7.12073e-06	-1.8796	-1.34443
13923020	rs17565143	4.29736e-12	-1.87591	-1.3934	1.91528e-05	-0.128751	-1.26242	6.85121e-06	-1.88268	-1.37993
13923368	rs35374379	1.02181e-11	-1.0638	-1.33935	0.000102736	1.67728	-1.38873	1.40463e-05	-1.15661	-1.38807
13923373	rs34415747	1.81016e-11	-0.506376	-1.32493	5.89851e-06	-1.17555	-1.39336	1.45021e-05	-1.16408	-1.34867
13923796	rs17565177	4.45588e-12	-1.89634	-1.33675	1.07446e-05	-0.578753	-1.39046	6.97927e-06	-1.8601	-1.384
13923992	rs17455421	4.54001e-12	-1.89629	-1.31809	1.02939e-05	-0.618961	-1.3931	7.1333e-06	-1.84667	-1.3756
13924233	rs57155412	8.82968e-12	-1.2649	-1.28429	5.97908e-05	1.13982	-1.39258	1.12566e-05	-1.40191	-1.36418
13924253	rs61464730	8.74983e-12	-1.2649	-1.29337	5.97535e-05	1.13982	-1.3932	1.12048e-05	-1.40191	-1.36878
13924399	rs12919408	1.0162e-11	-1.17169	-1.23697	7.36622e-05	1.34039	-1.38452	1.2558e-05	-1.31905	-1.33763
13924629	rs73519769	1.01667e-10	-0.10561	-2.78242e-10	6.38714e-05	-0.186741	-2.78242e-10	0.000244999	0.314215	-2.78242e-10
13924679	rs9989429	6.75385e-11	-0.514613	-2.78242e-10	4.28561e-05	-0.585765	-2.78242e-10	0.000155072	-0.143149	-2.78242e-10
13925118	rs62034055	1.72662e-11	-1.87856	-2.78242e-10	1.63216e-05	-1.55112	-2.78242e-10	2.9171e-05	-1.81386	-2.78242e-10
13925210	rs55995009	1.01667e-10	-0.10561	-2.78242e-10	6.38714e-05	-0.186741	-2.78242e-10	0.000244999	0.314215	-2.78242e-10
13925275	rs117953978	1.71937e-11	-1.88277	-2.78242e-10	1.27658e-05	-1.79685	-2.78242e-10	2.76567e-05	-1.86717	-2.78242e-10
13926064	rs1646329	1.05748e-10	-0.06625	-2.78242e-10	5.9979e-05	-0.249619	-2.78242e-10	0.000244105	0.310557	-2.78242e-10
13926263	rs186257331	2.38636e-11	-1.55496	-2.78242e-10	4.84868e-05	-0.462322	-2.78242e-10	3.44629e-05	-1.64716	-2.78242e-10
13926623	rs12925598	4.37476e-12	-1.8963	-1.35516	1.03599e-05	-0.617639	-1.38803	7.02928e-06	-1.84693	-1.39003
13927002	rs2002559	1.31676e-11	-1.59675	-0.552798	9.69249e-06	-1.3936	-0.678657	1.92866e-05	-1.83783	-0.389799
13927014	rs6416659	8.67512e-11	-0.264266	-2.78242e-10	5.50952e-05	-0.33455	-2.78242e-10	0.000210396	0.161949	-2.78242e-10
13927056	rs1794331	9.2546e-11	-0.199604	-2.78242e-10	5.82684e-05	-0.278552	-2.78242e-10	0.000220673	0.209642	-2.78242e-10
13927075	rs1646328	1.15207e-10	0.0194244	-2.78242e-10	7.21747e-05	-0.0645236	-2.78242e-10	0.000281446	0.4529	-2.78242e-10
13927684	rs118134016	7.90878e-11	-1.69481e-10	-0.356752	2.66399e-05	-1.69481e-10	-1.0612	9.93778e-05	-1.69481e-10	-0.588111
13927702	rs2011296	1.30618e-11	-0.764199	-1.39342	7.16271e-06	-1.03073	-1.344	1.12333e-05	-1.37484	-1.39332
13927979	rs4141381	8.51251e-12	-1.80295	-0.782821	3.78286e-06	-1.88918	-1.12395	1.20055e-05	-1.8365	-0.865176
13928034	rs6498476	7.45453e-11	-0.415904	-2.78242e-10	4.71827e-05	-0.489586	-2.78242e-10	0.000173272	-0.032176	-2.78242e-10
13928389	rs11641654	8.17818e-12	-1.29434	-1.3315	5.60295e-05	1.07485	-1.39258	1.08264e-05	-1.42792	-1.37714
13929383	rs78946803	5.86206e-11	-1.69481e-10	-0.656224	3.0993e-05	-1.69481e-10	-0.909852	9.48372e-05	-1.69481e-10	-0.634879
13930147	rs709409	8.96082e-11	-0.231864	-2.78242e-10	5.64618e-05	-0.310049	-2.78242e-10	0.000212879	0.173684	-2.78242e-10
13930156	rs709410	9.43997e-11	-0.179772	-2.78242e-10	6.79253e-05	-0.125205	-2.78242e-10	0.000274179	0.426742	-2.78242e-10
13930165	rs2269450	4.26323e-12	-1.89155	-1.38574	1.53246e-05	-0.256913	-1.35724	6.85217e-06	-1.87016	-1.39231
13930197	rs2269451	4.29085e-12	-1.89194	-1.37888	1.4074e-05	-0.330608	-1.36868	6.95428e-06	-1.85425	-1.39343
13930318	rs709411	1.00587e-11	-1.04127	-1.3776	0.000113461	1.75813	-1.37029	1.28717e-05	-1.2386	-1.39341
13930630	rs857179	8.06669e-12	-1.31042	-1.32915	5.56039e-05	1.068	-1.39336	1.10493e-05	-1.41226	-1.37242
13930675	rs857178	8.99253e-11	-0.228331	-2.78242e-10	5.82609e-05	-0.278682	-2.78242e-10	0.00023869	0.288125	-2.78242e-10
13930825	rs857177	8.99253e-11	-0.228331	-2.78242e-10	5.82609e-05	-0.278682	-2.78242e-10	0.00023869	0.288125	-2.78242e-10
13930841	rs857176	9.71753e-11	-0.150794	-2.78242e-10	6.28846e-05	-0.202311	-2.78242e-10	0.000260804	0.37673	-2.78242e-10
13930883	rs857175	9.2261e-11	-0.202688	-2.78242e-10	5.97509e-05	-0.253429	-2.78242e-10	0.000245795	0.317456	-2.78242e-10
13930892	rs35565464	4.30434e-12	-1.89354	-1.37415	1.34331e-05	-0.363752	-1.38214	7.00005e-06	-1.84861	-1.39251
13930975	rs860730	9.39182e-11	-0.184886	-2.78242e-10	6.08079e-05	-0.235894	-2.78242e-10	0.000250847	0.337803	-2.78242e-10
13931000	rs860729	8.17405e-12	-1.31042	-1.31593	5.56811e-05	1.068	-1.39197	1.11201e-05	-1.41226	-1.36602
13931044	rs183376629	3.13439e-11	-1.28229	-2.78242e-10	6.15034e-05	-0.224521	-2.78242e-10	4.08542e-05	-1.47703	-2.78242e-10
13931061	rs863228	9.07219e-11	-0.219512	-2.78242e-10	5.87691e-05	-0.269997	-2.78242e-10	0.000241111	0.298216	-2.78242e-10
13931089	rs35598616	4.31824e-12	-1.89487	-1.36959	1.29234e-05	-0.399376	-1.3852	7.05428e-06	-1.84207	-1.39133
13931103	rs860728	8.33648e-12	-1.29375	-1.31292	5.78011e-05	1.10534	-1.39194	1.1327e-05	-1.3971	-1.36275
13931160	rs860727	8.42858e-12	-1.31042	-1.28526	5.59911e-05	1.068	-1.38642	1.13576e-05	-1.41226	-1.3449
13931251	rs857174	9.7746e-11	-0.144938	-2.78242e-10	6.32485e-05	-0.196542	-2.78242e-10	0.000262553	0.383412	-2.78242e-10
13931341	rs857173	8.54819e-11	-0.279006	-2.78242e-10	5.54251e-05	-0.328581	-2.78242e-10	0.000225229	0.230077	-2.78242e-10
13931388	rs35955957	4.61535e-12	-1.89194	-1.30598	1.3765e-05	-0.330608	-1.39088	7.20216e-06	-1.85425	-1.35841
13931415	rs857172	9.39182e-11	-0.184886	-2.78242e-10	6.08079e-05	-0.235894	-2.78242e-10	0.000250847	0.337803	-2.78242e-10
13931428	rs857171	1.14121e-11	-1.0005	-1.29214	0.000121198	1.8419	-1.38809	1.39404e-05	-1.20278	-1.34946
13931623	rs35592944	4.72525e-12	-1.88993	-1.28446	1.43158e-05	-0.296033	-1.38622	7.26435e-06	-1.8597	-1.34436
13931986	rs857170	1.12278e-11	-1.0298	-1.27912	0.000114506	1.7818	-1.38479	1.37049e-05	-1.22853	-1.34075
13932019	rs857169	1.20517e-11	-0.958986	-1.27912	0.000119209	1.82206	-1.38479	1.40847e-05	-1.2012	-1.34075
13932324	rs857167	1.14984e-11	-1.02048	-1.26462	0.000117601	1.80097	-1.37729	1.3987e-05	-1.22035	-1.32856
13932894	rs857166	1.25148e-11	-0.990119	-1.21028	0.000127317	1.86308	-1.36002	1.4909e-05	-1.19364	-1.29143
13933122	rs860726	8.89202e-12	-1.31042	-1.23174	5.69866e-05	1.068	-1.3688	1.1793e-05	-1.41226	-1.30727
13933302	rs857165	1.06405e-10	-0.0600543	-2.78242e-10	6.20312e-05	-0.215976	-2.78242e-10	0.000275673	0.432174	-2.78242e-10
13933400	rs722241	1.50535e-11	-0.713052	-1.30265	3.96243e-06	-1.86171	-1.10505	2.07946e-05	-0.921052	-1.2313
13933463	rs722240	5.97158e-12	-1.77368	-1.16662	3.13816e-06	-1.88024	-1.31973	8.51202e-06	-1.83327	-1.21229
13933741	rs722239	6.12529e-12	-1.74277	-1.17211	3.10034e-06	-1.86793	-1.34417	8.30688e-06	-1.81061	-1.25934
13934065	rs1424281	6.27118e-12	-1.86777	-1.02357	8.87449e-06	-0.892336	-1.2681	9.58231e-06	-1.76903	-1.15809
13934080	rs1424280	5.74987e-12	-1.89418	-1.08396	1.23684e-05	-0.526341	-1.30212	8.75584e-06	-1.81161	-1.20571
13934182	rs79404925	6.52176e-12	-1.72005	-1.13212	3.36835e-06	-1.83422	-1.29497	9.30361e-06	-1.77177	-1.18487
13934412	rs6498477	6.45757e-12	-1.85204	-1.01002	8.27696e-06	-0.973688	-1.25645	1.00639e-05	-1.73773	-1.14036
13935187	rs231140	6.03472e-12	-1.87083	-1.05895	4.64384e-06	-1.87484	-0.93323	9.58105e-06	-1.86809	-1.05917
13935375	rs8055691	6.44475e-12	-1.84754	-1.0165	8.11267e-06	-0.989876	-1.26031	9.97254e-06	-1.74159	-1.14561
13935870	rs7197279	7.23061e-12	-1.84117	-0.907818	8.41284e-06	-1.01631	-1.19755	1.1077e-05	-1.73039	-1.05178
13937067	rs28488563	1.70691e-11	-1.89004	-2.78242e-10	1.20465e-05	-1.85484	-2.78242e-10	2.70644e-05	-1.88882	-2.78242e-10
13937091	rs77444829	3.08179e-11	-1.69481e-10	-1.29922	2.3165e-05	-1.69481e-10	-1.20097	5.06274e-05	-1.69481e-10	-1.26255
13937323	rs34209055	5.63157e-12	-1.88779	-1.11113	1.65416e-05	-0.223954	-1.31378	8.05838e-06	-1.87928	-1.22105
13937464	rs34974729	5.70439e-12	-1.88614	-1.09994	1.70138e-05	-0.201805	-1.30778	8.11183e-06	-1.88143	-1.21228
13938274	rs117828628	3.88948e-11	-1.69481e-10	-1.06645	2.12814e-05	-1.69481e-10	-1.28578	5.96247e-05	-1.69481e-10	-1.09897
13938417	rs139158316	3.06644e-11	-1.69481e-10	-1.30421	1.91541e-05	-1.69481e-10	-1.3911	4.45964e-05	-1.69481e-10	-1.38939
13938610	rs231137	4.60677e-12	-1.81393	-1.38586	4.86184e-06	-1.42281	-1.33939	6.72626e-06	-1.89239	-1.38863
13938627	rs143553402	2.79031e-10	0.904013	-2.78242e-10	0.000900637	2.45949	-2.78242e-10	0.000984371	1.70496	-2.78242e-10
13938841	rs172993	4.66849e-12	-1.80062	-1.38586	4.71719e-06	-1.45301	-1.33939	6.74858e-06	-1.88908	-1.38863
13939070	rs62034058	1.38878e-11	-0.728172	-1.36812	7.96112e-06	-0.880527	-1.38852	1.45838e-05	-1.14229	-1.36485
13939834	rs1424276	8.4801e-12	-1.35103	-1.23856	5.50821e-06	-1.41726	-1.22011	9.13556e-06	-1.68623	-1.28864
13940353	rs231136	1.19765e-10	0.058221	-2.78242e-10	6.94675e-05	-0.102753	-2.78242e-10	0.000314873	0.565128	-2.78242e-10
13940545	rs117142535	6.14188e-11	-1.69481e-10	-0.609594	2.44429e-05	-1.69481e-10	-1.14727	7.71787e-05	-1.69481e-10	-0.840917
13940730	rs928974	8.16221e-12	-1.39259	-1.2352	5.46149e-06	-1.45616	-1.18973	9.125e-06	-1.71172	-1.2643
13940934	rs865657	4.49048e-12	-1.84906	-1.37629	5.93375e-06	-1.2415	-1.32146	6.85304e-06	-1.88398	-1.37837
13941324	rs231135	1.1043e-10	-0.0229321	-2.78242e-10	6.42741e-05	-0.180457	-2.78242e-10	0.000287434	0.473953	-2.78242e-10
13941352	rs1029290	9.69438e-12	-1.27354	-1.18222	6.62938e-06	-1.29244	-1.15966	1.11551e-05	-1.54249	-1.23265
13942692	rs231134	6.17414e-11	-0.604355	-2.78242e-10	4.04044e-05	-0.644675	-2.78242e-10	0.000151251	-0.168101	-2.78242e-10
13943266	rs149092746	6.0443e-11	-0.62561	-2.78242e-10	2.72946e-05	-1.03692	-2.78242e-10	6.01274e-05	-1.09057	-2.78242e-10
13943302	rs231133	3.09096e-11	-1.29624	-2.78242e-10	2.04612e-05	-1.32508	-2.78242e-10	7.3083e-05	-0.895444	-2.78242e-10
13943306	rs138767040	2.30482e-11	-1.58972	-2.78242e-10	2.92028e-05	-0.969347	-2.78242e-10	4.56708e-05	-1.36558	-2.78242e-10
13944011	rs77359290	2.17967e-11	-1.64555	-2.78242e-10	1.59268e-05	-1.57561	-2.78242e-10	3.24432e-05	-1.70755	-2.78242e-10
13944034	rs1812004	4.3908e-12	-1.87079	-1.37701	6.58587e-06	-1.14499	-1.3137	6.99674e-06	-1.86784	-1.37375
13944037	rs2194353	9.62375e-11	-0.160492	-2.78242e-10	4.85682e-05	-0.460643	-2.78242e-10	0.000189639	0.0580829	-2.78242e-10
13944038	rs2194352	9.46485e-11	-0.17714	-2.78242e-10	4.78386e-05	-0.475781	-2.78242e-10	0.000186318	0.0404149	-2.78242e-10
13944093	rs2194351	2.50566e-11	-1.50617	-2.78242e-10	4.36237e-05	-0.568011	-2.78242e-10	7.63931e-05	-0.851148	-2.78242e-10
13944248	rs170750	1.0109e-10	-0.111302	-2.78242e-10	5.90645e-05	-0.264984	-2.78242e-10	0.000260202	0.37442	-2.78242e-10
13944272	rs144012512	2.26686e-11	-1.60633	-2.78242e-10	1.46454e-05	-1.65949	-2.78242e-10	4.31047e-05	-1.42341	-2.78242e-10
13944889	rs179564	5.10096e-12	-1.77059	-1.3273	4.08115e-06	-1.68771	-1.24952	7.15283e-06	-1.88771	-1.33183
13946214	rs79854025	1.94531e-10	0.543283	-2.78242e-10	0.000138501	0.587263	-2.78242e-10	9.38431e-05	-0.645416	-2.78242e-10
13948862	rs78517892	1.20525e-11	-1.23427	-1.00377	4.63212e-06	-1.58176	-1.22884	1.6316e-05	-1.30673	-1.08817
13949142	rs1646315	6.92397e-11	-0.489736	-2.78242e-10	4.51389e-05	-0.533868	-2.78242e-10	0.000182762	0.0211445	-2.78242e-10
13949185	rs11646379	8.43666e-12	-1.20226	-1.39246	7.80996e-06	-0.929628	-1.35859	1.01863e-05	-1.47335	-1.39265
13949528	rs9935605	5.27526e-12	-1.89564	-1.16864	1.17949e-05	-0.596908	-1.27904	8.56639e-06	-1.82107	-1.21813
13949594	rs12926383	5.0839e-12	-1.89399	-1.20724	1.0928e-05	-0.646228	-1.30606	8.3849e-06	-1.8086	-1.25201
13949650	rs1646314	9.84032e-12	-1.1363	-1.30452	3.45133e-06	-1.76225	-1.34261	1.36519e-05	-1.19301	-1.38015
13950054	rs11861915	7.26996e-12	-1.72091	-1.02265	2.15959e-05	-0.178975	-1.09214	9.05395e-06	-1.87818	-1.10566
13950090	rs137989050	2.07306e-11	-1.6957	-2.78242e-10	2.71811e-05	-1.04109	-2.78242e-10	4.83142e-05	-1.30931	-2.78242e-10
13950359	rs1794336	6.62118e-12	-1.61471	-1.22233	3.33587e-06	-1.87901	-1.25987	1.11742e-05	-1.43396	-1.33948
13950580	rs35125092	7.4292e-12	-1.71846	-1.00343	5.6634e-06	-1.42857	-1.18102	1.48977e-05	-1.41197	-1.07387
13950801	rs10852370	7.90248e-12	-1.408	-1.25213	3.65687e-06	-1.77179	-1.27521	1.40973e-05	-1.18917	-1.35189
13950976	rs75098945	2.51632e-11	-1.16863	-0.333294	7.87495e-06	-1.66751	-0.612419	2.51333e-05	-1.42231	-0.540534
13951536	rs4277365	2.40443e-11	-1.21912	-0.328298	7.7262e-06	-1.69542	-0.603578	2.44563e-05	-1.46288	-0.52727
13951791	rs62035660	2.14876e-11	-1.65983	-2.78242e-10	2.87617e-05	-0.98457	-2.78242e-10	4.26876e-05	-1.43313	-2.78242e-10
13951983	rs62035678	5.20742e-12	-1.84695	-1.23027	3.4326e-06	-1.82292	-1.28737	8.43737e-06	-1.87353	-1.18084
13952327	rs10492767	2.61553e-11	-1.19254	-0.270715	8.19203e-06	-1.68083	-0.559623	2.65301e-05	-1.44157	-0.467188
13952766	rs12927725	6.86247e-12	-1.62323	-1.17801	4.62029e-06	-1.55633	-1.25682	1.53712e-05	-1.26144	-1.19311
13952896	rs12927127	4.7096e-12	-1.80086	-1.37684	4.54333e-06	-1.44795	-1.382	7.47426e-06	-1.84135	-1.33422
13954176	rs147122152	2.48661e-11	-1.51381	-2.78242e-10	1.59324e-05	-1.57526	-2.78242e-10	4.84249e-05	-1.30703	-2.78242e-10
13954217	rs59859821	2.40121e-11	-1.20101	-0.347748	7.73905e-06	-1.6855	-0.611835	2.48284e-05	-1.44837	-0.526681
13954597	rs2006860	3.77167e-11	-1.22264	0.125432	1.04905e-05	-1.69734	-0.295806	3.58569e-05	-1.4657	-0.141802
13954613	rs1987724	9.34243e-12	-1.84658	-0.646162	6.84165e-06	-1.5681	-0.85249	1.53435e-05	-1.64891	-0.807436
13954675	rs141401534	1.85969e-11	-1.80432	-2.78242e-10	1.24102e-05	-1.82509	-2.78242e-10	2.9963e-05	-1.78708	-2.78242e-10
13954974	rs34446241	7.16397e-12	-1.61422	-1.14403	4.70142e-06	-1.56624	-1.22951	1.61032e-05	-1.24773	-1.16029
13955054	rs79608965	3.37449e-11	-1.20848	-2.78242e-10	2.49375e-05	-1.12724	-2.78242e-10	4.28783e-05	-1.42867	-2.78242e-10
13955581	rs231128	4.99419e-12	-1.75921	-1.35982	5.16871e-06	-1.33286	-1.36813	7.9449e-06	-1.80477	-1.30974
13956169	rs56691732	4.79034e-12	-1.86435	-1.29636	3.38543e-06	-1.78457	-1.33956	7.73083e-06	-1.88934	-1.25248
13956228	rs7190999	8.52758e-12	-1.44612	-1.13789	3.92336e-06	-1.79066	-1.186	1.44735e-05	-1.23519	-1.27953
13956336	rs1834113	1.49529e-11	-1.76894	-0.253466	6.7652e-06	-1.8959	-0.535922	1.86084e-05	-1.80991	-0.453524
13956685	rs9925691	7.59401e-12	-1.82535	-0.874603	5.51756e-06	-1.63984	-0.995841	1.37525e-05	-1.5813	-0.984516
13957196	rs231129	4.58227e-12	-1.83591	-1.3692	4.49853e-06	-1.46349	-1.37638	7.41555e-06	-1.85973	-1.32373
13957286	rs78912743	1.83145e-11	-1.81962	-2.78242e-10	1.17034e-05	-1.88373	-2.78242e-10	2.71613e-05	-1.88525	-2.78242e-10
13957323	rs11865632	2.60365e-11	-1.16584	-0.301974	8.18662e-06	-1.66594	-0.575174	2.64629e-05	-1.42006	-0.491237
13957709	rs12598052	7.06927e-12	-1.5654	-1.20616	4.1695e-06	-1.64004	-1.27577	1.6904e-05	-1.13398	-1.22551
13958044	rs12599678	7.31783e-12	-1.5757	-1.1613	4.47523e-06	-1.60534	-1.23972	1.66793e-05	-1.18997	-1.1829
13958272	rs231130	4.84917e-12	-1.80568	-1.34283	4.96301e-06	-1.3877	-1.3539	7.93562e-06	-1.83551	-1.28017
13958817	rs857164	7.52492e-12	-1.54525	-1.16384	3.92736e-06	-1.76277	-1.21288	1.41104e-05	-1.23909	-1.30103
13959101	rs7198092	2.96811e-11	-1.03059	-0.306207	9.32546e-06	-1.53113	-0.579734	3.06654e-05	-1.28004	-0.483867
13959259	rs12600305	7.35043e-12	-1.5757	-1.15685	4.53932e-06	-1.60534	-1.2255	1.6862e-05	-1.18997	-1.17201
13959607	rs231131	5.23331e-12	-1.71115	-1.36112	2.96906e-06	-1.88911	-1.36626	9.52319e-06	-1.61913	-1.31418
13960057	rs12934929	1.00364e-11	-1.48711	-0.933984	4.2043e-06	-1.72198	-1.18552	2.19524e-05	-1.00592	-1.09225
13960148	rs6498478	7.29193e-12	-1.46299	-1.27755	3.98385e-06	-1.71037	-1.25099	1.51386e-05	-1.12813	-1.34166
13960528	rs34074959	5.34832e-12	-1.87953	-1.171	5.61818e-06	-1.52629	-1.09131	1.0839e-05	-1.66019	-1.1437
13960630	rs67806726	9.26886e-12	-1.61259	-0.888059	4.69523e-06	-1.64279	-1.15427	1.92595e-05	-1.17418	-1.05485
13960656	rs170748	6.98356e-12	-1.47764	-1.30611	3.92425e-06	-1.71993	-1.25651	1.46535e-05	-1.14768	-1.35468
13960869	rs9933979	5.57269e-12	-1.88428	-1.12516	5.98696e-06	-1.50181	-1.05222	1.10338e-05	-1.67904	-1.10703
13961264	rs231127	5.4034e-12	-1.67121	-1.36907	6.0948e-06	-1.16137	-1.3748	8.2352e-06	-1.75535	-1.32327
13961466	rs77983733	2.78392e-11	-1.19838	-0.202482	1.00887e-05	-1.68405	-0.348146	3.02064e-05	-1.44627	-0.332722
13961765	rs116859292	3.10446e-11	-1.69481e-10	-1.29189	2.15921e-05	-1.69481e-10	-1.27128	5.11959e-05	-1.69481e-10	-1.25138
13962093	rs28623662	3.15486e-11	-1.07519	-0.200589	1.08071e-05	-1.61387	-0.349541	3.32117e-05	-1.34635	-0.337783
13962260	rs12928504	9.0912e-12	-1.65953	-0.860472	5.08263e-06	-1.5943	-1.12349	1.84905e-05	-1.25033	-1.01945
13963095	rs80051517	3.62977e-11	-1.69481e-10	-1.13555	2.15344e-05	-1.69481e-10	-1.27396	5.42868e-05	-1.69481e-10	-1.19276
13963608	rs12920418	9.00842e-12	-1.62523	-0.903917	4.62342e-06	-1.65834	-1.15414	2.06865e-05	-1.10186	-1.0557
13964099	rs231126	5.19135e-12	-1.71051	-1.36981	5.65604e-06	-1.23715	-1.37374	7.7506e-06	-1.81105	-1.32822
13964105	rs35286406	9.08923e-12	-1.63492	-0.885297	4.79407e-06	-1.64909	-1.12715	2.09464e-05	-1.11851	-1.02656
13964491	rs13330331	2.1009e-11	-1.45438	-0.227983	9.0135e-06	-1.78625	-0.35864	2.42958e-05	-1.63095	-0.365783
13964528	rs12920998	9.17145e-12	-1.62523	-0.885981	4.68199e-06	-1.65834	-1.14155	2.09976e-05	-1.10186	-1.04077
13964801	rs9925068	5.76378e-12	-1.87701	-1.0987	5.9705e-06	-1.54141	-1.01537	1.22648e-05	-1.5985	-1.08181
13964860	rs9924480	3.20601e-11	-1.11043	-0.149268	1.134e-05	-1.63438	-0.280897	3.40219e-05	-1.37512	-0.284911
13965349	rs864480	7.55078e-12	-1.86578	-0.839885	7.97509e-06	-1.36917	-0.898123	9.49287e-06	-1.88488	-1.05162
13966131	rs34839787	9.91629e-12	-1.62987	-0.803261	5.00326e-06	-1.65395	-1.07957	2.23445e-05	-1.10981	-0.970651
13966386	rs231125	6.1932e-12	-1.63967	-1.26419	3.81567e-06	-1.79533	-1.20917	1.2317e-05	-1.35404	-1.32201
13966418	rs231124	6.20549e-12	-1.63405	-1.26782	3.81869e-06	-1.79179	-1.21192	1.23364e-05	-1.34589	-1.3286
13966742	rs17174790	3.6976e-11	-1.11704	-2.78242e-10	2.43447e-05	-1.1513	-2.78242e-10	4.36303e-05	-1.41129	-2.78242e-10
13966788	rs79763970	2.52842e-11	-1.50696	0.00982827	1.07634e-05	-1.80762	-0.159841	2.85707e-05	-1.66729	-0.16737
13966897	rs34467043	9.3946e-12	-1.67063	-0.816545	5.1881e-06	-1.61178	-1.08547	2.04847e-05	-1.18105	-0.986311
13967246	rs1646311	4.32998e-12	-1.87562	-1.38612	4.81595e-06	-1.38525	-1.38643	6.94685e-06	-1.89074	-1.35801
13967303	rs1794337	1.10935e-11	-1.29459	-1.02636	4.86715e-06	-1.60452	-1.15659	2.54289e-05	-0.959406	-0.991748
13967658	rs72781433	4.79364e-12	-1.88573	-1.27429	3.51666e-06	-1.77205	-1.31406	7.93721e-06	-1.89544	-1.22004
13967977	rs34511462	1.07008e-11	-1.53798	-0.819009	4.66191e-06	-1.7277	-1.07649	2.46581e-05	-1.00008	-0.981854
13968029	rs16963063	5.32413e-12	-1.79738	-1.25768	3.89299e-06	-1.7706	-1.21384	7.22142e-06	-1.89012	-1.31987
13968474	rs112228697	1.86516e-11	-1.80138	-2.78242e-10	1.27565e-05	-1.79757	-2.78242e-10	2.7566e-05	-1.87046	-2.78242e-10
13968487	rs11643773	6.41414e-12	-1.78786	-1.08095	5.14407e-06	-1.68366	-1.02211	1.52977e-05	-1.38373	-1.07561
13968740	rs1862867	6.45139e-12	-1.78596	-1.07705	5.22708e-06	-1.67189	-1.01787	1.51843e-05	-1.3951	-1.07168
13968810	rs7205134	4.45242e-12	-1.8566	-1.37726	5.27368e-06	-1.30299	-1.3779	7.18185e-06	-1.87936	-1.33612
13968853	rs1862866	6.42976e-12	-1.78932	-1.07705	5.2525e-06	-1.66704	-1.01787	1.50756e-05	-1.40229	-1.07168
13968975	rs62035682	5.35155e-12	-1.77509	-1.27483	3.9949e-06	-1.71874	-1.23986	7.20909e-06	-1.87752	-1.33418
13969504	rs192388974	3.89475e-11	-1.69481e-10	-1.0651	2.2626e-05	-1.69481e-10	-1.22451	5.80336e-05	-1.69481e-10	-1.12602
13969670	rs2866858	6.80451e-12	-1.62947	-1.18026	4.49825e-06	-1.70579	-1.13413	1.46415e-05	-1.23988	-1.2633
13969893	rs34089846	4.43179e-12	-1.85935	-1.37916	5.20963e-06	-1.31374	-1.37936	7.13908e-06	-1.88114	-1.34032
13970047	rs12598949	6.64853e-12	-1.80563	-1.02728	5.66003e-06	-1.6415	-0.968684	1.5295e-05	-1.43811	-1.0214
13970181	rs35010943	6.48504e-12	-1.86027	-0.997546	6.56007e-06	-1.54317	-0.919446	1.40286e-05	-1.564	-0.981943
13970562	rs74795371	5.5041e-11	-1.69481e-10	-0.719231	3.57158e-05	-1.69481e-10	-0.768019	8.63485e-05	-1.69481e-10	-0.728649
13970830	rs11075216	8.84822e-12	-1.68232	-0.864773	5.24862e-06	-1.57221	-1.11344	1.89231e-05	-1.22253	-1.02412
13971106	rs9927346	6.81965e-12	-1.84198	-0.965522	6.47916e-06	-1.59266	-0.882366	1.53228e-05	-1.51231	-0.945387
13971273	rs7195983	7.27998e-12	-1.6243	-1.11789	5.02931e-06	-1.67828	-1.05005	1.59112e-05	-1.21599	-1.20403
13971339	rs9926929	6.70209e-12	-1.85937	-0.965522	6.78896e-06	-1.54595	-0.882366	1.45904e-05	-1.56129	-0.945387
13971704	rs9940584	6.67202e-12	-1.85937	-0.970018	6.75568e-06	-1.54595	-0.88728	1.45234e-05	-1.56129	-0.949988
13971901	rs62035683	2.65494e-11	-1.4483	-2.78242e-10	3.89809e-05	-0.680542	-2.78242e-10	5.29867e-05	-1.217	-2.78242e-10
13972028	rs2903407	6.6556e-12	-1.86128	-0.970569	6.77805e-06	-1.53995	-0.889969	1.4375e-05	-1.5671	-0.954448
13972097	rs4781558	6.73419e-12	-1.64565	-1.17446	4.63241e-06	-1.69735	-1.11319	1.45712e-05	-1.25001	-1.25799
13972133	rs7200851	6.75113e-12	-1.613	-1.2046	4.56177e-06	-1.66815	-1.15775	1.49336e-05	-1.1982	-1.28523
13972183	rs7203127	6.77252e-12	-1.613	-1.20143	4.57792e-06	-1.66815	-1.15422	1.49695e-05	-1.1982	-1.28283
13972497	rs56381936	4.8257e-12	-1.80481	-1.34855	6.48958e-06	-1.12753	-1.34589	7.85843e-06	-1.84215	-1.2833
13972719	rs11640548	6.50462e-12	-1.8574	-0.997395	6.50414e-06	-1.55189	-0.91928	1.41516e-05	-1.55542	-0.981789
13973050	rs8043819	6.47219e-12	-1.86673	-0.993066	6.93261e-06	-1.49283	-0.914545	1.35153e-05	-1.60584	-0.977376
13973103	rs8043956	6.43011e-12	-1.85565	-1.01067	6.63997e-06	-1.51669	-0.933811	1.3992e-05	-1.55323	-0.995321
13973151	rs9302509	6.37835e-12	-1.89488	-0.97952	8.29373e-06	-1.32837	-0.89974	1.17064e-05	-1.76334	-0.963569
13973155	rs889822	6.04918e-12	-1.76001	-1.16737	4.19515e-06	-1.79332	-1.11636	1.17559e-05	-1.46604	-1.25665
13973267	rs9925549	6.39887e-12	-1.89169	-0.979502	7.85836e-06	-1.38231	-0.89972	1.25084e-05	-1.69709	-0.963551
13973309	rs8046250	6.42471e-12	-1.82256	-1.0446	5.75843e-06	-1.62188	-0.971071	1.42719e-05	-1.4988	-1.02994
13973363	rs1862865	4.59424e-12	-1.83001	-1.3725	5.7475e-06	-1.22532	-1.36953	7.41262e-06	-1.8585	-1.32535
13973465	rs1862864	6.9899e-12	-1.57289	-1.20995	4.56649e-06	-1.65787	-1.167	1.53817e-05	-1.16761	-1.28625
13973566	rs933731	6.89672e-12	-1.56677	-1.2295	4.47516e-06	-1.65261	-1.19246	1.52569e-05	-1.15843	-1.30358
13973573	rs8045998	5.89013e-12	-1.76797	-1.18607	4.05989e-06	-1.80022	-1.14224	1.14069e-05	-1.48026	-1.27257
13973600	rs1862863	4.57204e-12	-1.83704	-1.37031	5.62192e-06	-1.24811	-1.36883	7.41054e-06	-1.86377	-1.32037
13973766	rs754438	6.76164e-12	-1.6496	-1.16644	4.65423e-06	-1.6959	-1.10993	1.45602e-05	-1.26192	-1.24683
13973912	rs62035684	2.84248e-11	-1.38005	-2.78242e-10	3.61204e-05	-0.756754	-2.78242e-10	5.20506e-05	-1.23482	-2.78242e-10
13974228	rs1974906	7.61219e-12	-1.5263	-1.17126	4.90712e-06	-1.66491	-1.08801	1.61483e-05	-1.17342	-1.23181
13974798	rs9938046	6.6849e-12	-1.88891	-0.938553	7.74347e-06	-1.40774	-0.889021	1.29037e-05	-1.68073	-0.948794
13974807	rs9938053	6.69071e-12	-1.88804	-0.938553	7.69097e-06	-1.41455	-0.889021	1.29626e-05	-1.67617	-0.948794
13974946	rs78954327	3.8556e-11	-1.48861	0.413414	1.51998e-05	-1.83402	0.211693	4.10507e-05	-1.68801	0.215782
13975800	rs9921251	6.48558e-12	-1.87491	-0.982822	6.82586e-06	-1.48815	-0.934743	1.32064e-05	-1.62131	-0.985033
13975853	rs9940944	6.47311e-12	-1.8905	-0.969156	7.60886e-06	-1.39399	-0.920305	1.25025e-05	-1.68971	-0.971403
13976019	rs118189546	1.88459e-11	-1.79102	-2.78242e-10	1.29066e-05	-1.78588	-2.78242e-10	3.00753e-05	-1.78334	-2.78242e-10
13976091	rs9921504	6.46364e-12	-1.83506	-1.02606	5.86458e-06	-1.59608	-0.978598	1.3928e-05	-1.52857	-1.02457
13976356	rs2113334	4.66884e-12	-1.82201	-1.36439	5.66755e-06	-1.23381	-1.37505	7.3751e-06	-1.8578	-1.33113
13977147	rs4780547	4.63359e-12	-1.82234	-1.37164	5.3919e-06	-1.28136	-1.37735	7.24045e-06	-1.87359	-1.33377
13977266	rs9923843	6.22754e-12	-1.87704	-1.02129	6.62947e-06	-1.47856	-0.973531	1.26564e-05	-1.62908	-1.0198
13977412	rs117794907	3.15135e-11	-1.27689	-2.78242e-10	8.88956e-05	0.143849	-2.78242e-10	8.84807e-05	-0.704255	-2.78242e-10
13977699	rs8049031	5.99153e-12	-1.8741	-1.06286	6.26802e-06	-1.49163	-1.01652	1.21833e-05	-1.61844	-1.06853
13977766	rs8049074	6.53624e-12	-1.58302	-1.26693	4.08792e-06	-1.73621	-1.19936	1.30415e-05	-1.31302	-1.30589
13978091	rs8048606	6.27615e-12	-1.62055	-1.27	4.06522e-06	-1.71583	-1.22531	1.32281e-05	-1.27386	-1.33083
13978116	rs11644833	4.77759e-12	-1.79478	-1.36859	5.94059e-06	-1.19143	-1.37037	7.5434e-06	-1.84083	-1.32553
13978941	rs146572104	2.82415e-11	-1.38652	-2.78242e-10	7.09616e-05	-0.0814736	-2.78242e-10	7.19046e-05	-0.9117	-2.78242e-10
13979558	rs9935529	1.57519e-11	-1.75392	-0.216424	9.88386e-06	-1.51994	-0.532773	2.97566e-05	-1.40112	-0.392868
13979785	rs11647585	5.61527e-12	-1.80586	-1.19596	3.34932e-06	-1.84425	-1.29061	1.28334e-05	-1.4224	-1.2126
13980348	rs8054265	4.90566e-12	-1.75768	-1.37924	4.27941e-06	-1.50258	-1.38722	8.4465e-06	-1.67415	-1.37913
13980581	rs9928570	9.59957e-12	-1.8254	-0.640191	1.07862e-05	-1.63379	-0.331559	2.43095e-05	-1.62043	-0.375744
13980739	rs61139367	8.62788e-12	-1.52722	-1.04509	8.27278e-06	-1.20338	-1.02727	1.54299e-05	-1.44286	-1.00787
13981776	rs55935228	1.98841e-11	-1.73739	-2.78242e-10	1.20422e-05	-1.85519	-2.78242e-10	3.01219e-05	-1.78179	-2.78242e-10
13982143	rs55880088	8.81608e-12	-1.82325	-0.727483	6.43845e-06	-1.67451	-0.806814	1.58242e-05	-1.66367	-0.761832
13982650	rs138736978	3.6407e-11	-1.13255	-2.78242e-10	5.08755e-05	-0.414232	-2.78242e-10	0.000163732	-0.0888095	-2.78242e-10
13982844	rs72781448	1.83475e-11	-1.81782	-2.78242e-10	1.28685e-05	-1.78883	-2.78242e-10	2.68629e-05	-1.89629	-2.78242e-10
13983345	rs56268707	7.97334e-12	-1.65917	-0.992038	5.28178e-06	-1.62628	-1.05307	1.37962e-05	-1.54404	-1.0186
13983591	rs142087293	2.92357e-10	2.29676	-1.34609	0.000613489	3.36339	-1.28784	0.00420999	4.43618	-1.278
13983596	rs13337642	4.99106e-11	0.495904	-1.31298	0.000105274	1.62393	-1.31097	0.000443845	2.22943	-1.321
13984237	rs111913558	2.2877e-11	-1.59718	-2.78242e-10	1.19427e-05	-1.8635	-2.78242e-10	3.3423e-05	-1.6778	-2.78242e-10
13984366	rs113550786	1.99849e-11	-1.73234	-2.78242e-10	1.15743e-05	-1.89482	-2.78242e-10	2.98639e-05	-1.79039	-2.78242e-10
13984383	rs56287200	5.75133e-12	-1.8357	-1.14218	3.56673e-06	-1.87024	-1.20172	8.79383e-06	-1.82939	-1.1836
13984764	rs10163216	8.66693e-11	1.10629	-1.3715	0.000286412	2.68678	-1.37296	0.00121077	3.28879	-1.37682
13984783	rs10163236	8.40978e-11	1.079	-1.37433	0.000276158	2.65305	-1.37569	0.00116524	3.25291	-1.37927
13984994	rs10163219	8.05752e-11	1.02055	-1.35867	0.000255007	2.55819	-1.36052	0.00101617	3.10222	-1.36547
13984996	rs77607248	1.70976e-11	-1.88837	-2.78242e-10	1.15952e-05	-1.89302	-2.78242e-10	2.7596e-05	-1.86937	-2.78242e-10
13985000	rs11863480	5.2532e-12	-1.85901	-1.20946	3.31749e-06	-1.88458	-1.25983	8.0718e-06	-1.85403	-1.24463
13985496	rs77028989	3.55867e-11	0.17543	-1.33077	5.01067e-05	0.882828	-1.31229	0.000185968	1.36055	-1.32202
13985508	rs117298158	4.28808e-11	-0.968885	-2.78242e-10	2.30303e-05	-1.2068	-2.78242e-10	6.12495e-05	-1.07208	-2.78242e-10
13985758	rs7190291	6.63751e-11	0.846271	-1.37826	0.000203379	2.35819	-1.38673	0.000834178	2.93036	-1.39096
13985835	rs7194972	6.63448e-11	0.846271	-1.37872	0.000204771	2.35819	-1.37991	0.000840836	2.93036	-1.38301
13986055	rs9927170	5.85079e-11	0.718483	-1.37663	0.000174926	2.19865	-1.3779	0.000710378	2.76034	-1.38158
13986153	rs9302510	5.96866e-11	0.742089	-1.38029	0.000182426	2.24266	-1.37993	0.000760689	2.83105	-1.38386
13986154	rs9302511	5.83234e-11	0.718852	-1.38016	0.000177215	2.21354	-1.37979	0.000737463	2.79992	-1.38375
13986424	rs1895560	4.63476e-12	-1.81927	-1.37445	7.92885e-06	-0.901011	-1.37209	1.51986e-05	-1.10088	-1.36496
13986553	rs2216774	6.89579e-12	-1.47721	-1.31919	7.40179e-06	-1.02753	-1.31436	1.8669e-05	-0.934283	-1.32589
13986590	rs7189580	6.05963e-11	0.768852	-1.39193	0.000209738	2.3887	-1.38645	0.00135517	3.41617	-1.39154
13986727	rs1364363	3.64114e-11	0.258452	-1.39088	7.09363e-05	1.30889	-1.39072	0.000300196	1.90969	-1.3923
13987719	rs6498482	3.17475e-11	0.101612	-1.37111	5.84656e-05	1.09341	-1.36859	0.000241767	1.67577	-1.37484
13988334	rs72781450	1.77769e-11	-1.84941	-2.78242e-10	1.33681e-05	-1.75075	-2.78242e-10	2.69023e-05	-1.89483	-2.78242e-10
13988519	rs12149464	5.22082e-12	-1.82373	-1.25092	3.50856e-06	-1.79466	-1.29374	8.5902e-06	-1.75742	-1.279
13988520	rs12148976	5.33143e-12	-1.79936	-1.25433	3.5998e-06	-1.76614	-1.29659	8.85168e-06	-1.72438	-1.28205
13988639	rs7184192	5.37861e-11	0.648959	-1.39126	0.000170987	2.18818	-1.3902	0.000713548	2.77534	-1.39213
13988722	rs9924452	1.08172e-11	-0.95429	-1.39189	1.28941e-05	-0.393678	-1.39316	3.24295e-05	-0.314545	-1.39343
13989121	rs7188980	9.58447e-12	-1.07689	-1.39028	1.05911e-05	-0.590167	-1.39343	2.67135e-05	-0.508812	-1.39306
13989720	rs55678530	5.37545e-12	-1.87224	-1.17322	3.42164e-06	-1.87747	-1.23602	8.00897e-06	-1.89282	-1.21366
13991338	rs8044430	1.38939e-11	-0.703763	-1.3921	1.34958e-05	-0.359671	-1.38156	3.34943e-05	-0.289515	-1.38615
13992564	rs12444117	5.17102e-12	-1.89342	-1.19082	3.4338e-06	-1.87684	-1.2331	7.94429e-06	-1.89323	-1.22136
13992644	rs12444144	1.64761e-11	-0.551964	-1.37343	3.36197e-05	0.5469	-1.3754	9.89443e-05	0.771463	-1.36395
13993126	rs11860604	1.74127e-11	-0.556634	-1.31348	2.96389e-05	0.254919	-1.20945	8.65199e-05	0.498851	-1.22552
13993158	rs7197466	5.08752e-12	-1.72496	-1.37556	4.90481e-06	-1.36603	-1.38737	9.50334e-06	-1.55516	-1.38024
13993590	rs62035691	5.29826e-12	-1.6839	-1.37603	8.1356e-06	-0.911152	-1.33621	1.88439e-05	-0.923114	-1.32774
13993976	rs147393411	1.76429e-11	-1.85698	-2.78242e-10	1.1598e-05	-1.89278	-2.78242e-10	2.69373e-05	-1.89353	-2.78242e-10
13994077	rs138088438	4.78739e-11	-0.858739	-2.78242e-10	4.27455e-05	-0.588348	-2.78242e-10	0.000112997	-0.459681	-2.78242e-10
13994089	rs9928497	1.51367e-11	-1.0119	-0.998287	2.49198e-05	-0.0688592	-1.05909	0.000119903	0.660734	-1.06109
13994663	rs117733663	9.48469e-11	-1.69481e-10	-0.175046	4.96653e-05	-1.69481e-10	-0.438307	0.000113425	-1.69481e-10	-0.455896
13995092	rs7204841	1.97613e-11	-0.802521	-0.941066	2.68573e-05	-0.015697	-1.03738	0.000129474	0.698273	-1.02183
13995250	rs11644737	1.95205e-11	-0.802521	-0.953325	2.63787e-05	-0.015697	-1.05536	0.000127547	0.698273	-1.03683
13995406	rs4781559	4.09423e-11	-1.01515	-2.78242e-10	1.74066e-05	-1.48676	-2.78242e-10	4.34884e-05	-1.41455	-2.78242e-10
13995665	rs13330228	3.96796e-11	-1.04647	-2.78242e-10	3.52155e-05	-0.782127	-2.78242e-10	9.73475e-05	-0.608753	-2.78242e-10
13996115	rs141598532	1.76609e-11	-1.85595	-2.78242e-10	1.16222e-05	-1.8907	-2.78242e-10	2.71876e-05	-1.88428	-2.78242e-10
13996140	rs3888364	8.38575e-12	-1.22322	-1.37756	5.0952e-06	-1.35747	-1.35784	1.84791e-05	-0.912351	-1.35805
13996222	rs117489293	2.94705e-11	-1.69481e-10	-1.34392	2.00239e-05	-1.69481e-10	-1.34669	4.71814e-05	-1.69481e-10	-1.33304
13997103	rs12708786	2.74034e-11	-0.229146	-1.1875	4.5942e-05	0.731594	-1.24783	0.000304622	1.76972	-1.23769
13997326	rs7195297	1.44283e-11	-1.02217	-1.03595	1.97835e-05	-0.219247	-1.13952	0.000100838	0.543646	-1.11717
13998010	rs12102438	3.75998e-11	-1.10031	-2.78242e-10	3.25271e-05	-0.861538	-2.78242e-10	8.47987e-05	-0.74676	-2.78242e-10
13998024	rs7195395	2.84522e-11	-0.171566	-1.20752	4.8394e-05	0.80376	-1.268	0.000323989	1.85487	-1.2612
13998083	rs7190692	1.8712e-11	-0.57568	-1.22247	2.1295e-05	-0.0120398	-1.2731	0.000150859	1.09594	-1.26663
13998207	rs12103056	3.75998e-11	-1.10031	-2.78242e-10	3.25271e-05	-0.861538	-2.78242e-10	8.47987e-05	-0.74676	-2.78242e-10
13998475	rs75020844	3.55413e-11	-1.15662	-2.78242e-10	3.05003e-05	-0.925877	-2.78242e-10	7.92345e-05	-0.814629	-2.78242e-10
13998522	rs9925151	3.362e-11	-0.0183823	-1.19381	6.57796e-05	1.09939	-1.25669	0.00051287	2.30258	-1.2496
13998564	rs12929613	3.75476e-11	0.0445619	-1.14626	6.80964e-05	1.07245	-1.19514	0.000576273	2.33706	-1.16752
13998880	rs12933628	1.15636e-11	-1.00078	-1.27867	1.3904e-05	-0.40282	-1.30862	7.86086e-05	0.470436	-1.293
13998971	rs6498483	3.48189e-11	0.0658825	-1.24303	6.35715e-05	1.0988	-1.29025	0.000529168	2.36852	-1.28425
13999328	rs9927831	3.87466e-11	-1.07027	-2.78242e-10	3.36594e-05	-0.82732	-2.78242e-10	8.79115e-05	-0.710709	-2.78242e-10
13999376	rs8053927	3.29719e-11	-0.00731894	-1.22434	5.24681e-05	0.904755	-1.28816	0.000426987	2.14495	-1.27523
13999400	rs8056001	3.43678e-11	0.0348517	-1.22504	5.56126e-05	0.956056	-1.28126	0.000454772	2.20652	-1.27376
13999516	rs118065536	3.56875e-11	-1.69481e-10	-1.15251	2.36056e-05	-1.69481e-10	-1.18213	5.22845e-05	-1.69481e-10	-1.23034
13999591	rs753684	2.9757e-11	-1.69481e-10	-1.33425	2.03881e-05	-1.69481e-10	-1.32866	4.76391e-05	-1.69481e-10	-1.32339
14000002	rs2866859	3.76032e-11	0.0962359	-1.19646	5.59963e-05	0.947614	-1.26594	0.000414292	2.09128	-1.25175
14000045	rs2866860	3.18994e-11	-0.064795	-1.19993	5.5241e-05	0.936824	-1.26873	0.000449055	2.1748	-1.25469
14000201	rs889817	3.16243e-11	-0.0438755	-1.22951	5.5787e-05	0.962828	-1.2849	0.000452811	2.20596	-1.27753
14000394	rs753192	3.13356e-11	-0.064795	-1.21776	5.44605e-05	0.936824	-1.28296	0.000442356	2.1748	-1.26973
14000581	rs753191	6.41171e-12	-1.53897	-1.33021	6.85797e-06	-1.05728	-1.36092	2.41271e-05	-0.648078	-1.35563
14000718	rs4078751	3.14154e-11	-0.064795	-1.21522	5.45706e-05	0.936824	-1.28094	0.000443301	2.1748	-1.26759
14000925	rs3893789	1.22896e-11	-0.958589	-1.25997	1.40173e-05	-0.40364	-1.29968	7.91282e-05	0.46159	-1.27756
14001765	rs140334006	2.33414e-11	-1.57708	-2.78242e-10	4.92456e-05	-0.446794	-2.78242e-10	5.55403e-05	-1.16993	-2.78242e-10
14001867	rs9928336	3.93677e-11	0.207565	-1.26193	6.27162e-05	1.10894	-1.31394	0.000440796	2.20729	-1.30575
14002252	rs2081273	1.83077e-11	-0.600305	-1.21969	1.99492e-05	-0.0847061	-1.26572	0.00015257	1.08062	-1.24003
14002524	rs11642435	9.41246e-12	-1.1544	-1.33088	8.66044e-06	-0.831205	-1.35364	4.33926e-05	-0.0728146	-1.34394
14002686	rs11642513	1.18243e-11	-0.936838	-1.32031	1.08586e-05	-0.61352	-1.34513	6.59779e-05	0.336773	-1.33449
14002739	rs75908526	2.16111e-11	-1.6541	-2.78242e-10	1.68395e-05	-1.51988	-2.78242e-10	3.42253e-05	-1.65408	-2.78242e-10
14002972	rs7197700	3.41951e-11	0.0926272	-1.28785	4.38948e-05	0.772725	-1.33454	0.000398103	2.13031	-1.33064
14003151	rs117791401	1.76778e-11	-1.855	-2.78242e-10	1.25693e-05	-1.81236	-2.78242e-10	2.77553e-05	-1.86361	-2.78242e-10
14003511	rs9931851	6.91968e-11	0.805925	-1.29628	6.34067e-05	1.1439	-1.33795	0.000301971	1.85994	-1.33665
14003656	rs7200442	1.09472e-11	-1.01748	-1.31675	7.12942e-06	-1.03754	-1.34184	2.65782e-05	-0.572488	-1.33446
14004001	rs138410273	3.11854e-11	-1.69481e-10	-1.28736	1.96074e-05	-1.69481e-10	-1.36771	4.82044e-05	-1.69481e-10	-1.31159
14004163	rs11645080	1.81095e-11	-1.83087	-2.78242e-10	1.42947e-05	-1.68372	-2.78242e-10	3.55621e-05	-1.61576	-2.78242e-10
14005067	rs72781457	1.69661e-11	-1.89609	-2.78242e-10	1.39452e-05	-1.70848	-2.78242e-10	2.92986e-05	-1.8095	-2.78242e-10
14005133	rs12924220	1.25395e-11	-0.928878	-1.26955	7.73751e-06	-0.995414	-1.30212	2.71862e-05	-0.591952	-1.29238
14005751	rs4781560	4.37941e-11	0.277755	-1.22557	3.34623e-05	0.441244	-1.27444	0.000149801	1.10024	-1.27797
14006206	rs4780548	4.24611e-10	1.32386	-2.78242e-10	0.00010599	0.319733	-2.78242e-10	0.000723788	1.39746	-2.78242e-10
14006583	rs11075219	6.44803e-11	0.621535	-1.18249	4.98599e-05	0.794259	-1.22865	0.00027591	1.67251	-1.23948
14007563	rs12597883	8.84038e-12	-1.77695	-0.771029	4.98749e-06	-1.89438	-0.842294	1.12497e-05	-1.89603	-0.870668
14007793	rs11075221	3.88884e-11	-1.06661	-2.78242e-10	3.37995e-05	-0.823166	-2.78242e-10	8.8297e-05	-0.706334	-2.78242e-10
14008674	rs11648436	2.00949e-11	-0.494483	-1.23236	1.89504e-05	-0.114088	-1.2877	0.000109628	0.796017	-1.28596
14008797	rs7186212	1.98592e-11	-0.519532	-1.21911	2.03646e-05	-0.0619212	-1.26789	0.00011787	0.853044	-1.2705
14008909	rs7202291	2.31569e-11	-0.371807	-1.21321	2.41457e-05	0.108015	-1.26752	0.000146008	1.06024	-1.26362
14009068	rs111993073	3.75618e-11	-1.10132	-2.78242e-10	3.24897e-05	-0.86269	-2.78242e-10	8.46958e-05	-0.747974	-2.78242e-10
14009266	rs113508033	3.50066e-11	-1.17177	-2.78242e-10	1.61041e-05	-1.56454	-2.78242e-10	4.08867e-05	-1.47624	-2.78242e-10
14009418	rs11649492	1.60889e-11	-0.769787	-1.17939	1.44949e-05	-0.467123	-1.20269	7.84269e-05	0.370729	-1.1956
14009476	rs11639593	2.02391e-11	-0.564588	-1.15511	1.75252e-05	-0.288107	-1.19187	0.000121327	0.790036	-1.17859
14009819	rs12926685	2.46334e-11	-0.329389	-1.19382	2.46311e-05	0.0864308	-1.22604	0.000160457	1.10406	-1.21308
14009823	rs12921111	2.72059e-11	-0.271829	-1.15205	3.15374e-05	0.295175	-1.18761	0.00019975	1.2833	-1.17327
14010891	rs78931158	1.70312e-11	-1.89226	-2.78242e-10	1.19178e-05	-1.86558	-2.78242e-10	2.75602e-05	-1.87067	-2.78242e-10
14010994	rs6498485	2.41812e-11	-0.316956	-1.22478	2.43077e-05	0.120976	-1.27379	0.000153383	1.12362	-1.27772
14011971	rs182337496	1.78693e-11	-1.84422	-2.78242e-10	1.52e-05	-1.62232	-2.78242e-10	3.08379e-05	-1.7583	-2.78242e-10
14013077	rs3136036	2.07764e-11	-1.69349	-2.78242e-10	1.29796e-05	-1.78023	-2.78242e-10	3.09741e-05	-1.75389	-2.78242e-10
14013379	rs3136038	4.70116e-11	0.337597	-1.21451	3.91452e-05	0.602785	-1.27912	0.000378345	2.02453	-1.27577
14013666	rs6498486	1.33112e-11	-0.923891	-1.21481	9.65907e-06	-0.824428	-1.25129	5.09618e-05	-0.0130308	-1.24293
14013993	rs1799797	1.08411e-11	-1.07829	-1.26567	7.77632e-06	-0.98922	-1.30331	4.36293e-05	-0.12006	-1.29125
14014055	rs3136042	3.48261e-11	-1.17694	-2.78242e-10	2.36385e-05	-1.18074	-2.78242e-10	4.9624e-05	-1.28257	-2.78242e-10
14014240	rs762521	1.19298e-11	-1.03793	-1.21033	8.50652e-06	-0.946744	-1.25604	4.86664e-05	-0.0608162	-1.24123
14014278	rs1799798	6.23419e-12	-1.65054	-1.24672	3.52577e-06	-1.80592	-1.27759	1.14478e-05	-1.48467	-1.26457
14015081	rs744154	1.1722e-11	-1.01628	-1.24956	7.89672e-06	-0.985662	-1.2915	4.48143e-05	-0.109633	-1.27488
14015252	rs3136051	7.37962e-11	-0.426003	-2.78242e-10	6.20001e-05	-0.216478	-2.78242e-10	0.000173112	-0.0331004	-2.78242e-10
14015310	rs2238462	1.13844e-11	-1.03002	-1.26505	7.67163e-06	-0.999634	-1.30645	4.32337e-05	-0.129224	-1.2912
14015577	rs3136055	1.70264e-11	-1.89255	-2.78242e-10	1.16217e-05	-1.89074	-2.78242e-10	3.0043e-05	-1.78441	-2.78242e-10
14017381	rs3136064	4.91709e-11	0.498494	-1.3305	4.42333e-05	0.809775	-1.36391	0.000441168	2.26853	-1.36615
14017448	rs3136065	5.44506e-11	0.611674	-1.34169	4.96382e-05	0.932549	-1.3714	0.000428608	2.24683	-1.37333
14017465	rs3136066	1.96008e-11	-1.75174	-2.78242e-10	1.21322e-05	-1.84775	-2.78242e-10	3.46161e-05	-1.64272	-2.78242e-10
14017559	rs3136067	1.52969e-11	-0.658521	-1.34114	1.15822e-05	-0.532251	-1.36189	7.29856e-05	0.462302	-1.35908
14017719	rs3136070	3.79492e-11	0.232084	-1.32315	3.58458e-05	0.584392	-1.34878	0.000378508	2.09201	-1.34281
14017841	rs3136073	5.36108e-11	-0.745559	-2.78242e-10	4.78177e-05	-0.476217	-2.78242e-10	0.000128692	-0.329615	-2.78242e-10
14017902	rs2238463	5.48918e-11	0.604213	-1.32616	4.97035e-05	0.924365	-1.3619	0.000436559	2.25419	-1.3623
14019237	rs3136079	1.31216e-11	-0.81077	-1.34228	1.00055e-05	-0.681501	-1.35897	5.395e-05	0.157397	-1.35638
14019581	rs3136085	1.01689e-11	-1.07634	-1.33164	7.90629e-06	-0.919614	-1.35634	3.72104e-05	-0.218495	-1.35196
14019704	rs957078	1.06088e-11	-0.990672	-1.37496	8.77113e-06	-0.787813	-1.38433	4.95416e-05	0.0987507	-1.38298
14023005	rs3136099	6.57202e-11	-0.541905	-2.78242e-10	5.97951e-05	-0.25269	-2.78242e-10	0.000162134	-0.0986146	-2.78242e-10
14023521	rs3136105	6.12682e-11	-0.612049	-2.78242e-10	5.53434e-05	-0.330056	-2.78242e-10	0.000149526	-0.179569	-2.78242e-10
14023561	rs3136106	4.75515e-12	-1.893	-1.27508	3.33444e-06	-1.88551	-1.2538	7.95558e-06	-1.87261	-1.24055
14024407	rs3136112	7.66623e-11	0.898349	-1.28625	8.40164e-05	1.41948	-1.33208	0.000659511	2.63204	-1.32758
14025711	rs3136118	6.51248e-11	-0.551005	-2.78242e-10	5.91985e-05	-0.262716	-2.78242e-10	0.000160443	-0.109101	-2.78242e-10
14025942	rs3136121	1.7099e-11	-1.88829	-2.78242e-10	1.42648e-05	-1.68582	-2.78242e-10	2.97948e-05	-1.79271	-2.78242e-10
14026007	rs254942	1.53411e-11	-0.749211	-1.24757	5.43215e-06	-1.45848	-1.1928	1.50005e-05	-1.24089	-1.23807
14026361	rs3136122	6.86994e-11	-0.49757	-2.78242e-10	6.27856e-05	-0.203887	-2.78242e-10	0.000170622	-0.0475923	-2.78242e-10
14026449	rs3136124	7.9014e-11	-0.357685	-2.78242e-10	5.70381e-05	-0.299894	-2.78242e-10	0.000179366	0.00238841	-2.78242e-10
14026951	rs3136130	5.8783e-11	0.613335	-1.26679	6.30996e-05	1.10953	-1.30843	0.00060277	2.52198	-1.30748
14027632	rs3136136	8.42694e-11	-0.293291	-2.78242e-10	7.85498e-05	0.0201195	-2.78242e-10	0.000215563	0.186215	-2.78242e-10
14028379	rs3136146	6.94029e-11	-0.487381	-2.78242e-10	4.99767e-05	-0.432057	-2.78242e-10	0.00015525	-0.142003	-2.78242e-10
14028633	rs3136148	5.01519e-11	-0.812255	-2.78242e-10	4.09461e-05	-0.631356	-2.78242e-10	0.000111658	-0.471598	-2.78242e-10
14029033	rs1800067	1.6972e-11	-1.89575	-2.78242e-10	1.16146e-05	-1.89135	-2.78242e-10	3.0698e-05	-1.76284	-2.78242e-10
14030360	rs3136155	6.48064e-11	0.740664	-1.29657	6.35982e-05	1.14388	-1.33491	0.000658715	2.63079	-1.32754
14031063	rs3136160	9.66363e-11	1.17207	-1.32843	0.000109254	1.70216	-1.35209	0.00129524	3.33022	-1.3508
14031520	rs31869	2.993e-11	-1.69481e-10	-1.32845	2.01191e-05	-1.69481e-10	-1.34194	4.6551e-05	-1.69481e-10	-1.34649
14031905	rs3136165	1.83298e-10	0.483805	-2.78242e-10	0.000209064	0.999029	-2.78242e-10	0.000265634	0.39508	-2.78242e-10
14032093	rs3136166	6.73994e-11	0.826429	-1.3431	7.43277e-05	1.32832	-1.36345	0.000676394	2.69507	-1.36533
14032454	rs3136168	6.90435e-11	0.826429	-1.319	7.5869e-05	1.32832	-1.34293	0.000690914	2.69507	-1.34409
14032756	rs3136171	1.91546e-11	-1.77477	-2.78242e-10	1.42532e-05	-1.68663	-2.78242e-10	2.98059e-05	-1.79234	-2.78242e-10
14032876	rs3136172	1.48027e-11	-0.691822	-1.34068	1.22763e-05	-0.482187	-1.35376	7.00863e-05	0.408033	-1.34535
14033067	rs3136173	1.57203e-11	-0.634826	-1.33753	1.29378e-05	-0.43243	-1.35103	7.28559e-05	0.443786	-1.34234
14033296	rs3136176	1.59492e-11	-0.626572	-1.33133	1.32482e-05	-0.411559	-1.34819	7.72955e-05	0.497953	-1.33736
14034239	rs3136183	4.61525e-11	-0.89536	-2.78242e-10	3.74255e-05	-0.72126	-2.78242e-10	0.000101487	-0.567112	-2.78242e-10
14034499	rs3136187	1.4035e-11	-0.739209	-1.34655	1.1663e-05	-0.533572	-1.35362	6.54511e-05	0.342308	-1.34804
14034701	rs3136189	1.52589e-11	-0.658579	-1.34357	1.27631e-05	-0.446186	-1.35087	7.33949e-05	0.453926	-1.34511
14036471	rs3136195	3.67449e-11	-1.12331	-2.78242e-10	2.91993e-05	-0.969469	-2.78242e-10	7.78673e-05	-0.832034	-2.78242e-10
14037730	rs31870	2.50991e-11	-0.423985	-1.08049	7.72779e-06	-1.2498	-1.04899	2.25945e-05	-0.990104	-1.07923
14038174	rs3136202	9.72716e-11	1.16583	-1.31563	0.000116515	1.75836	-1.34395	0.00134669	3.3626	-1.34423
14038201	rs3136203	1.73041e-11	-1.87637	-2.78242e-10	1.2239e-05	-1.83899	-2.78242e-10	2.74956e-05	-1.87301	-2.78242e-10
14038545	rs1799799	6.13838e-11	0.719023	-1.32919	6.64783e-05	1.2079	-1.35463	0.000698283	2.71646	-1.35488
14038552	rs1799800	1.38994e-11	-0.786164	-1.3093	1.07167e-05	-0.644119	-1.32769	6.63901e-05	0.327161	-1.31865
14039439	rs3136208	4.01377e-11	-1.03499	-2.78242e-10	3.21568e-05	-0.872988	-2.78242e-10	8.63339e-05	-0.728818	-2.78242e-10
14039648	rs3136211	1.55728e-11	-0.635385	-1.3464	1.35296e-05	-0.379409	-1.35932	7.75151e-05	0.514301	-1.35087
14040153	rs3136213	2.18945e-11	-0.31506	-1.32601	1.84923e-05	-0.0786794	-1.34758	0.000136027	1.06169	-1.33588
14040238	rs3136214	2.80901e-11	-1.69481e-10	-1.39189	1.9137e-05	-1.69481e-10	-1.39199	4.46258e-05	-1.69481e-10	-1.38873
14040282	rs3136215	2.12393e-11	-1.67146	-2.78242e-10	1.5202e-05	-1.62219	-2.78242e-10	4.02627e-05	-1.49162	-2.78242e-10
14040351	rs3136216	4.06887e-11	-1.02136	-2.78242e-10	3.26381e-05	-0.858132	-2.78242e-10	8.77145e-05	-0.712953	-2.78242e-10
14040598	rs3136218	4.2679e-11	0.37532	-1.34892	3.85621e-05	0.675288	-1.36663	0.000331554	1.98195	-1.3652
14040910	rs3136220	8.37576e-12	-1.21749	-1.38448	1.47653e-05	-0.258376	-1.39296	1.87807e-05	-0.862922	-1.39129
14041958	rs1799801	1.8979e-11	-0.400125	-1.38385	1.61919e-05	-0.167444	-1.39166	9.95104e-05	0.805438	-1.39222
14042077	rs1800124	2.71931e-11	-1.42435	-2.78242e-10	4.10642e-05	-0.628476	-2.78242e-10	0.000109114	-0.494643	-2.78242e-10
14042108	rs16963255	5.01867e-11	-0.81156	-2.78242e-10	9.22585e-05	0.180981	-2.78242e-10	0.000314909	0.565245	-2.78242e-10
14042688	rs3743538	5.56499e-11	0.625193	-1.33342	5.60512e-05	1.05014	-1.36749	0.000494697	2.37988	-1.36298
14042930	rs2276464	1.79466e-11	-0.472917	-1.36699	1.51393e-05	-0.24576	-1.38056	9.17982e-05	0.70731	-1.37476
14043014	rs2276465	6.37301e-11	0.731819	-1.30447	6.49476e-05	1.16355	-1.33358	0.000708427	2.69529	-1.31928
14043175	rs2276466	1.70253e-11	-0.524538	-1.36807	1.43094e-05	-0.301384	-1.38131	8.55162e-05	0.637327	-1.37566
14043260	rs72781468	1.97745e-11	-1.74292	-2.78242e-10	1.70321e-05	-1.50851	-2.78242e-10	3.2481e-05	-1.70638	-2.78242e-10
14043625	rs76447723	4.51075e-11	-0.918262	-2.78242e-10	3.65079e-05	-0.746085	-2.78242e-10	9.88414e-05	-0.593524	-2.78242e-10
14044378	rs9925509	3.85008e-11	-1.07663	-2.78242e-10	3.07286e-05	-0.918419	-2.78242e-10	8.22416e-05	-0.777379	-2.78242e-10
14044717	rs11075223	5.99444e-11	0.708813	-1.34271	6.05751e-05	1.13872	-1.37845	0.000650141	2.66486	-1.37471
14045236	rs4781562	2.63791e-11	-0.105689	-1.34905	2.25102e-05	0.145326	-1.37497	0.00017534	1.34566	-1.36597
14045399	rs4781563	2.01439e-11	-0.369526	-1.35488	1.69363e-05	-0.137109	-1.37705	0.000121974	0.987021	-1.37025
14045697	rs79560972	3.4042e-11	-1.19971	-2.78242e-10	2.68508e-05	-1.05332	-2.78242e-10	7.11659e-05	-0.922026	-2.78242e-10
14046005	rs113403633	4.60153e-11	-0.898337	-2.78242e-10	3.7305e-05	-0.724486	-2.78242e-10	0.000101139	-0.570543	-2.78242e-10
14046117	rs112259692	4.08272e-11	-1.01796	-2.78242e-10	3.27591e-05	-0.854431	-2.78242e-10	8.80617e-05	-0.709002	-2.78242e-10
14046264	rs3784872	1.94077e-11	-0.42485	-1.33679	1.62739e-05	-0.196532	-1.35752	0.000115133	0.910804	-1.35176
14046673	rs72781472	2.19633e-11	-1.63794	-2.78242e-10	1.99649e-05	-1.34964	-2.78242e-10	3.64497e-05	-1.59111	-2.78242e-10
14047251	rs42272	1.21076e-11	-0.909517	-1.32396	4.71595e-06	-1.47849	-1.31418	1.28374e-05	-1.31276	-1.32192
14047418	rs9646271	1.8916e-11	-0.459351	-1.32795	1.57062e-05	-0.233629	-1.35593	0.000110267	0.863073	-1.34721
14047925	rs138827025	3.85008e-11	-1.07663	-2.78242e-10	3.07286e-05	-0.918419	-2.78242e-10	8.22416e-05	-0.777379	-2.78242e-10
14048844	rs9646272	2.15139e-11	-0.459351	-1.19926	1.82042e-05	-0.233629	-1.20833	0.000128356	0.863073	-1.1953
14049098	rs72781474	2.04987e-11	-1.70695	-2.78242e-10	1.50491e-05	-1.63229	-2.78242e-10	3.13107e-05	-1.74308	-2.78242e-10
14049179	rs9646273	2.03146e-11	-0.422774	-1.2932	1.72475e-05	-0.183551	-1.31239	0.000125307	0.945876	-1.30215
14049367	rs77820104	4.49356e-11	-0.92208	-2.78242e-10	1.56108e-05	-1.59565	-2.78242e-10	3.82087e-05	-1.54398	-2.78242e-10
14049727	rs1646332	8.33499e-11	1.00749	-1.31176	8.52798e-05	1.44652	-1.3442	0.00106984	3.13593	-1.34771
14050006	rs1646331	8.97303e-11	1.08748	-1.31798	8.11963e-05	1.39419	-1.34094	0.00102938	3.0951	-1.34543
14050892	rs11648736	4.21966e-11	0.307451	-1.29242	4.66103e-05	0.830499	-1.33229	0.00045555	2.26579	-1.33132
14050948	rs76007663	3.05815e-11	-1.30692	-2.78242e-10	1.58591e-05	-1.57987	-2.78242e-10	4.50688e-05	-1.37885	-2.78242e-10
14051776	rs8060520	3.9065e-11	0.291191	-1.35327	5.20662e-05	0.977818	-1.36891	0.00045825	2.31715	-1.37677
14051918	rs117264067	4.65134e-12	-1.8338	-1.35636	3.17497e-06	-1.84426	-1.34405	7.06302e-06	-1.89611	-1.33606
14052381	rs35320671	1.07644e-11	-1.06514	-1.28592	1.58365e-05	-0.367926	-1.21337	0.000185711	1.20921	-1.17206
14052866	rs79207455	1.70046e-11	-1.89383	-2.78242e-10	1.1728e-05	-1.88163	-2.78242e-10	2.71598e-05	-1.8853	-2.78242e-10
14053745	rs146880434	1.52887e-10	0.302386	-2.78242e-10	0.000171088	0.798565	-2.78242e-10	0.000222334	0.217142	-2.78242e-10
14053831	rs8055701	1.11362e-11	-1.12376	-1.19335	1.56726e-05	-0.478773	-1.11293	0.000181061	1.04646	-1.03466
14053967	rs182094267	5.46097e-11	-1.69481e-10	-0.727099	3.46414e-05	-1.69481e-10	-0.798562	8.85746e-05	-1.69481e-10	-0.703195
14054080	rs8054783	7.23449e-12	-1.54789	-1.20056	9.83947e-06	-0.958344	-1.09887	8.131e-05	0.248595	-1.03737
14054167	rs16953219	2.59827e-11	-1.46988	-2.78242e-10	1.91904e-05	-1.3892	-2.78242e-10	5.2392e-05	-1.22829	-2.78242e-10
14054467	rs35022565	1.22081e-11	-1.10681	-1.1184	1.82718e-05	-0.43092	-1.00733	0.000225867	1.15409	-0.921184
14055380	rs76771432	2.72709e-11	-1.42149	-2.78242e-10	2.02279e-05	-1.33655	-2.78242e-10	5.56449e-05	-1.16805	-2.78242e-10
14056031	rs111593835	2.87023e-11	-1.37033	-2.78242e-10	2.13808e-05	-1.28112	-2.78242e-10	5.92657e-05	-1.10501	-2.78242e-10
14056665	rs7189139	3.71244e-11	0.152213	-1.26525	4.94424e-05	0.794894	-1.2377	0.00125566	3.16903	-1.22066
14056770	rs9788820	2.14473e-11	-0.323863	-1.33785	1.01656e-05	-0.689445	-1.33516	4.18566e-05	-0.118379	-1.33441
14058621	rs254940	1.45654e-11	-0.655809	-1.39285	1.66974e-05	-0.136052	-1.39231	0.000265878	1.77694	-1.38094
14059275	rs8053446	1.98819e-11	-1.7375	-2.78242e-10	1.38097e-05	-1.71824	-2.78242e-10	3.60235e-05	-1.60287	-2.78242e-10
14061628	rs254938	1.29821e-11	-0.772351	-1.39138	1.76949e-05	-0.077057	-1.39328	0.00016393	1.29762	-1.38522
14063101	rs117691731	2.86266e-11	-1.69481e-10	-1.37297	1.91378e-05	-1.69481e-10	-1.39195	4.44169e-05	-1.69481e-10	-1.39342
14063335	rs111881063	2.02329e-11	-1.72	-2.78242e-10	1.40676e-05	-1.69974	-2.78242e-10	3.68844e-05	-1.57925	-2.78242e-10
14063377	rs185297	1.52029e-11	-0.613053	-1.39277	1.75668e-05	-0.0851904	-1.39241	0.000286	1.85025	-1.3813
14063402	rs116953603	3.30787e-11	-1.22842	-2.78242e-10	4.15031e-05	-0.617844	-2.78242e-10	0.000152856	-0.157541	-2.78242e-10
14063584	rs254936	1.54085e-11	-0.599109	-1.39328	1.78786e-05	-0.0686322	-1.39138	0.000293807	1.87405	-1.37817
14064111	rs3974346	2.17493e-11	-0.25902	-1.38871	2.6457e-05	0.321188	-1.38928	0.000544638	2.50622	-1.39314
14064161	rs79051169	9.77986e-11	-1.69481e-10	-0.1444	6.1247e-05	-1.69481e-10	-0.228698	0.00015567	-1.69481e-10	-0.139303
14065211	rs28416376	1.94496e-11	-1.75948	-2.78242e-10	1.34913e-05	-1.74156	-2.78242e-10	3.49528e-05	-1.63304	-2.78242e-10
14065417	rs149796809	3.13326e-11	-1.69481e-10	-1.28265	2.08689e-05	-1.69481e-10	-1.30535	4.83759e-05	-1.69481e-10	-1.30804
14065632	rs148871394	2.80881e-11	-1.69481e-10	-1.39196	1.91333e-05	-1.69481e-10	-1.39218	4.45907e-05	-1.69481e-10	-1.38951
14066439	rs76546868	1.94496e-11	-1.75948	-2.78242e-10	1.34913e-05	-1.74156	-2.78242e-10	3.49528e-05	-1.63304	-2.78242e-10
14067003	rs836876	2.22894e-11	-0.241177	-1.38202	2.65981e-05	0.32417	-1.38694	0.000563686	2.54038	-1.39292
14067231	rs836875	1.99121e-11	-1.73599	-2.78242e-10	1.38319e-05	-1.71663	-2.78242e-10	3.60977e-05	-1.60081	-2.78242e-10
14067361	rs62035728	9.47943e-12	-1.12292	-1.35527	6.20497e-06	-1.16937	-1.34889	2.15442e-05	-0.769396	-1.34754
14067862	rs836874	2.76619e-11	-0.0195237	-1.38773	3.72117e-05	0.661723	-1.38871	0.000844159	2.9444	-1.3931
14070129	rs1651197	2.93729e-11	0.0360085	-1.38325	3.73963e-05	0.662533	-1.38457	0.000878052	2.98219	-1.39152
14070238	rs72781482	6.13285e-12	-1.52634	-1.38731	7.05671e-06	-1.00604	-1.3836	2.07513e-05	-0.776108	-1.37832
14070393	rs1651196	2.55243e-11	-0.0964659	-1.39121	3.18153e-05	0.509734	-1.3934	0.000715261	2.77031	-1.38471
14071253	rs11860979	2.74859e-11	-0.0215942	-1.39204	3.46952e-05	0.596181	-1.39319	0.000808093	2.89041	-1.38277
14071841	rs1651195	2.76986e-11	-0.0136117	-1.39232	3.29721e-05	0.545105	-1.39306	0.000767991	2.83869	-1.38195
14071946	rs1646333	2.30464e-11	-0.196498	-1.3933	2.69649e-05	0.342225	-1.3913	0.00053691	2.47675	-1.37796
14072317	rs34982607	5.30759e-11	-0.755588	-2.78242e-10	2.3569e-05	-1.18368	-2.78242e-10	4.77197e-05	-1.3217	-2.78242e-10
14072323	rs254933	2.42762e-11	-0.144395	-1.39342	2.84809e-05	0.395849	-1.39023	0.000629136	2.6299	-1.3726
14072428	rs254932	2.42783e-11	-0.144395	-1.39333	2.8468e-05	0.395849	-1.39068	0.000627506	2.6299	-1.37519
14073191	rs12446734	4.4e-11	0.443695	-1.38682	5.93342e-05	1.12745	-1.38788	0.00164878	3.6136	-1.39285
14073474	rs117232652	1.75482e-11	-1.86236	-2.78242e-10	1.15615e-05	-1.89593	-2.78242e-10	2.68921e-05	-1.89521	-2.78242e-10
14073795	rs254930	2.87794e-11	0.0254024	-1.39305	3.44943e-05	0.589504	-1.39232	0.000819506	2.90044	-1.37878
14073945	rs56960460	5.5411e-12	-1.62861	-1.38651	6.07048e-06	-1.14722	-1.39295	1.72033e-05	-0.949396	-1.39254
14074596	rs187613	2.72623e-11	-0.032052	-1.38975	3.22766e-05	0.5241	-1.39337	0.00074204	2.80942	-1.38705
14075138	rs142679239	1.70387e-11	-1.89182	-2.78242e-10	1.15805e-05	-1.89429	-2.78242e-10	2.7944e-05	-1.85684	-2.78242e-10
14075241	rs75453702	1.92122e-11	-1.77177	-2.78242e-10	1.3316e-05	-1.75465	-2.78242e-10	3.43585e-05	-1.65019	-2.78242e-10
14075304	rs9938180	2.09306e-11	-1.6861	-2.78242e-10	1.45791e-05	-1.66402	-2.78242e-10	3.85803e-05	-1.5343	-2.78242e-10
14075379	rs836873	2.50324e-11	-0.124713	-1.38243	2.93168e-05	0.418354	-1.38381	0.000637394	2.66151	-1.39116
14075411	rs8060706	2.61912e-11	-0.070487	-1.3914	3.08926e-05	0.480277	-1.39337	0.000699913	2.74823	-1.38432
14075537	rs857048	2.63752e-11	-0.070487	-1.3844	3.11323e-05	0.480277	-1.38565	0.000694556	2.74823	-1.392
14075585	rs1613736	1.8184e-11	-0.434829	-1.39194	2.40196e-05	0.228331	-1.39307	0.000404396	2.19934	-1.38398
14075586	rs8054626	2.8186e-11	0.00491756	-1.3934	3.37771e-05	0.566199	-1.39003	0.000798707	2.86804	-1.37209
14075804	rs117795668	3.49426e-10	1.12898	-2.78242e-10	0.00042422	1.70664	-2.78242e-10	0.000500639	1.02885	-2.78242e-10
14075811	rs72781489	1.69974e-11	-1.89425	-2.78242e-10	1.46668e-05	-1.65803	-2.78242e-10	2.94683e-05	-1.80373	-2.78242e-10
14075969	rs13334552	3.05248e-11	0.0844001	-1.39317	3.48418e-05	0.595553	-1.38835	0.000859521	2.93728	-1.36795
14076045	rs34056976	2.94012e-11	0.0466733	-1.39295	3.34263e-05	0.553216	-1.38748	0.000811779	2.87824	-1.36606
14076139	rs117431566	7.60131e-11	-0.396404	-2.78242e-10	0.000161776	0.742599	-2.78242e-10	0.000578635	1.17363	-2.78242e-10
14076222	rs12448995	2.77504e-11	-0.0111006	-1.39296	3.1324e-05	0.488293	-1.38752	0.00074125	2.78743	-1.36613
14076257	rs12448998	2.60637e-11	-0.0745794	-1.39219	2.88222e-05	0.402794	-1.38526	0.000631481	2.62251	-1.36148
14076270	rs9933278	2.55826e-11	-0.0927251	-1.39267	2.82028e-05	0.382403	-1.3866	0.000612018	2.59391	-1.36419
14076673	rs9931427	4.05545e-11	0.352703	-1.37737	4.95996e-05	0.918939	-1.35857	0.00201319	3.74334	-1.32291
14076826	rs9933628	3.77295e-11	0.284024	-1.38089	4.13193e-05	0.764141	-1.38643	0.00118371	3.28172	-1.39235
14077128	rs12926471	7.61524e-11	0.979136	-1.37371	0.000105797	1.68893	-1.37102	0.00553732	4.78524	-1.35302
14077417	rs60385662	7.52765e-11	0.955385	-1.36153	0.000104364	1.6624	-1.35813	0.00543082	4.74901	-1.33621
14077442	rs3974347	1.97314e-10	0.557485	-2.78242e-10	0.000126325	0.495246	-2.78242e-10	0.000827267	1.53109	-2.78242e-10
14077508	rs13337232	1.16342e-10	1.36907	-1.33985	0.000119203	1.7485	-1.31128	0.007977	5.04999	-1.25271
14077574	rs139138188	2.14033e-11	-1.66376	-2.78242e-10	2.62332e-05	-1.07659	-2.78242e-10	4.72892e-05	-1.33076	-2.78242e-10
14077661	rs9936499	8.89017e-11	1.07202	-1.31179	9.1134e-05	1.45241	-1.28369	0.00578509	4.689	-1.21301
14077747	rs9923340	1.08811e-10	1.333	-1.3707	0.000110187	1.72927	-1.3707	0.00741554	5.07504	-1.35075
14077852	rs9930502	1.15679e-10	1.39304	-1.36953	0.000107843	1.7066	-1.36954	0.00705115	5.02306	-1.34916
14078225	rs56205108	1.00169e-10	1.25156	-1.37201	9.76425e-05	1.60972	-1.37202	0.00568055	4.81033	-1.35256
14078419	rs7188103	9.83809e-11	1.18232	-1.32078	8.98753e-05	1.44897	-1.29416	0.00527847	4.61085	-1.22649
14079388	rs12445168	1.09763e-10	1.25639	-1.28539	9.27963e-05	1.44016	-1.25337	0.00570431	4.63658	-1.17464
14079484	rs12447216	1.02469e-10	1.25639	-1.35414	8.38998e-05	1.44016	-1.35415	0.00488889	4.63658	-1.3289
14079834	rs8053423	9.45565e-11	1.11345	-1.29157	7.94014e-05	1.29307	-1.26217	0.00458687	4.43009	-1.18618
14080040	rs6498487	3.6737e-11	0.212634	-1.33616	3.26449e-05	0.454362	-1.31229	0.000833417	2.78877	-1.25027
14080176	rs28668974	1.02606e-10	1.20762	-1.30403	8.63898e-05	1.38998	-1.27472	0.00517591	4.56628	-1.20155
14080454	rs12599365	1.10047e-10	1.32907	-1.35548	9.02914e-05	1.51492	-1.35549	0.00541779	4.74102	-1.33062
14080683	rs113574066	4.68606e-11	-0.880132	-2.78242e-10	2.52941e-05	-1.11304	-2.78242e-10	0.000121289	-0.388865	-2.78242e-10
14080843	rs12931919	1.02103e-10	1.25639	-1.35772	8.35998e-05	1.44016	-1.35774	0.00486638	4.63658	-1.33352
14080862	rs147363318	4.98152e-11	-1.69481e-10	-0.818991	3.29415e-05	-1.69481e-10	-0.848879	8.10266e-05	-1.69481e-10	-0.792263
14081046	rs112228427	7.18419e-11	-0.452842	-2.78242e-10	4.65758e-05	-0.502531	-2.78242e-10	0.000254267	0.351346	-2.78242e-10
14081106	rs113272855	3.63484e-11	-0.346035	-0.788125	2.14192e-05	-0.397546	-0.881781	0.000124277	0.484152	-0.848679
14081320	rs181694808	3.16914e-11	-1.69481e-10	-1.27126	2.08796e-05	-1.69481e-10	-1.30484	4.80309e-05	-1.69481e-10	-1.3152
14081455	rs11075227	1.41499e-10	1.60748	-1.3825	9.29158e-05	1.56628	-1.37819	0.00720637	5.06001	-1.36433
14081592	rs11649283	1.19397e-10	1.42325	-1.36811	8.22411e-05	1.43101	-1.36497	0.00575711	4.81597	-1.34482
14081874	rs140432669	5.21913e-11	-1.69481e-10	-0.772395	3.34692e-05	-1.69481e-10	-0.832987	8.54302e-05	-1.69481e-10	-0.739341
14082166	rs11639944	1.76449e-10	1.73245	-1.28673	0.00013309	1.7801	-1.23269	0.0120924	5.3822	-1.16891
14082762	rs117859827	1.76049e-11	-1.85913	-2.78242e-10	1.18065e-05	-1.87496	-2.78242e-10	3.20994e-05	-1.7182	-2.78242e-10
14082956	rs113216909	6.45734e-11	-0.559507	-2.78242e-10	4.16731e-05	-0.613758	-2.78242e-10	0.000216483	0.19047	-2.78242e-10
14082990	rs138819135	2.29794e-11	-1.59271	-2.78242e-10	2.29597e-05	-1.20987	-2.78242e-10	4.58342e-05	-1.36201	-2.78242e-10
14083309	rs11641800	1.55636e-10	1.68069	-1.36048	0.00011379	1.72799	-1.33725	0.00998345	5.30881	-1.28716
14083737	rs150536790	2.09216e-11	-1.68653	-2.78242e-10	1.46313e-05	-1.66045	-2.78242e-10	3.48159e-05	-1.63696	-2.78242e-10
14083765	rs62034386	2.27145e-11	-1.60431	-2.78242e-10	1.51162e-05	-1.62785	-2.78242e-10	2.8767e-05	-1.82781	-2.78242e-10
14084001	rs11075228	1.71061e-10	1.78458	-1.36987	0.000124765	1.83256	-1.34975	0.0113655	5.45595	-1.30465
14084989	rs11640708	1.94625e-10	1.91267	-1.36891	0.000142117	1.96148	-1.34845	0.0136401	5.63653	-1.3028
14085006	rs9931041	5.66313e-11	0.673917	-1.36467	3.97127e-05	0.680823	-1.34276	0.00150033	3.42121	-1.2948
14085248	rs9923621	7.71241e-11	-0.381895	-2.78242e-10	4.95975e-05	-0.439673	-2.78242e-10	0.000269896	0.410998	-2.78242e-10
14085287	rs11644661	1.71405e-10	1.80953	-1.39281	0.000122616	1.85768	-1.39223	0.0108537	5.49119	-1.38597
14085697	rs113972440	6.62153e-11	-0.534398	-2.78242e-10	4.27108e-05	-0.589161	-2.78242e-10	0.000223375	0.221812	-2.78242e-10
14086102	rs1978610	1.82074e-10	1.86219	-1.38508	0.00013195	1.91067	-1.37187	0.0122671	5.56546	-1.33782
14086445	rs9933712	1.67598e-10	0.394259	-2.78242e-10	0.000124057	0.477124	-2.78242e-10	0.000775211	1.46609	-2.78242e-10
14087401	rs7195579	1.57949e-10	0.33496	-2.78242e-10	0.000116789	0.416755	-2.78242e-10	0.00072141	1.39417	-2.78242e-10
14087498	rs111794147	4.78042e-11	-0.860197	-2.78242e-10	3.10538e-05	-0.907891	-2.78242e-10	0.000147977	-0.189981	-2.78242e-10
14087829	rs6498489	4.99408e-11	0.572319	-1.38879	3.46241e-05	0.579087	-1.37815	0.00122834	3.27462	-1.34824
14087955	rs117432592	2.27869e-11	-1.60112	-2.78242e-10	1.35732e-05	-1.73551	-2.78242e-10	3.76064e-05	-1.55987	-2.78242e-10
14088552	rs9302512	5.46183e-11	0.660406	-1.38735	3.59173e-05	0.616307	-1.3787	0.00134912	3.36771	-1.34755
14089046	rs111427300	3.75802e-11	-1.10083	-2.78242e-10	2.24651e-05	-1.23165	-2.78242e-10	0.000101243	-0.569514	-2.78242e-10
14089420	rs12922544	5.48498e-11	-0.395271	-0.327442	2.01483e-05	-0.866785	-0.473707	0.000162261	0.234206	-0.332039
14089460	rs113214336	2.2364e-11	-1.61986	-2.78242e-10	1.89745e-05	-1.40052	-2.78242e-10	4.60492e-05	-1.35733	-2.78242e-10
14089855	rs11642211	2.36406e-11	-1.11653	-0.447812	1.12543e-05	-1.31304	-0.609814	7.01369e-05	-0.468751	-0.46784
14090683	rs8053013	4.13914e-11	-0.622295	-0.381943	1.54359e-05	-0.999063	-0.607853	0.000109488	0.00274719	-0.493975
14090822	rs8057299	8.2855e-12	-1.79065	-0.822153	7.25368e-06	-1.43946	-0.922645	2.38039e-05	-1.19645	-0.820737
14091078	rs12918451	4.60068e-11	0.494638	-1.39316	6.43694e-05	1.21401	-1.39299	0.00190642	3.74989	-1.38395
14091340	rs16963330	2.73638e-11	-1.41809	-2.78242e-10	1.8587e-05	-1.42115	-2.78242e-10	5.11864e-05	-1.25157	-2.78242e-10
14091756	rs6498490	8.55585e-11	1.01974	-1.29785	0.000109969	1.69782	-1.34124	0.00413687	4.5068	-1.36615
14091796	rs4522405	8.08208e-12	-1.76313	-0.874533	7.34996e-06	-1.38956	-0.959353	2.35685e-05	-1.14511	-0.882023
14091969	rs2099071	9.08186e-11	1.06587	-1.28431	0.000116922	1.74901	-1.33112	0.00446222	4.57507	-1.35871
14091992	rs8064105	7.99294e-11	0.915505	-1.26167	0.000107709	1.64956	-1.31374	0.00388616	4.42361	-1.34547
14092341	rs12446816	3.02663e-11	-0.744863	-0.572411	1.33272e-05	-1.04924	-0.704564	0.000104498	0.121124	-0.658994
14092411	rs6498491	7.42564e-11	0.868235	-1.28802	0.000100099	1.59646	-1.33391	0.00356492	4.35264	-1.36079
14093584	rs74009291	2.33437e-11	-1.57698	-2.78242e-10	1.58652e-05	-1.57948	-2.78242e-10	4.24534e-05	-1.43863	-2.78242e-10
14093598	rs74009292	2.08936e-11	-1.68787	-2.78242e-10	1.42069e-05	-1.68989	-2.78242e-10	3.70896e-05	-1.5737	-2.78242e-10
14094752	rs66937875	5.8582e-11	0.716496	-1.37338	7.87307e-05	1.39706	-1.37464	0.00246681	4.01338	-1.38974
14094837	rs74009293	2.43767e-11	-1.53368	-2.78242e-10	1.65646e-05	-1.53635	-2.78242e-10	4.47e-05	-1.38707	-2.78242e-10
14094867	rs8060734	4.81746e-11	0.534765	-1.38724	6.77236e-05	1.25976	-1.38794	0.00200837	3.81147	-1.39343
14094911	rs8044564	4.82124e-11	0.534765	-1.38646	6.77737e-05	1.25976	-1.3872	0.00200838	3.81147	-1.39343
14096982	rs150255594	2.82047e-11	-1.38782	-2.78242e-10	3.76203e-05	-0.71607	-2.78242e-10	0.000142383	-0.22852	-2.78242e-10
14097341	rs118105992	6.97495e-11	-1.69481e-10	-0.482401	4.16053e-05	-1.69481e-10	-0.615384	9.96659e-05	-1.69481e-10	-0.585217
14097785	rs12926918	8.81576e-11	0.787171	-1.03536	0.000142285	1.54648	-0.932262	0.00511353	4.1949	-0.842297
14098140	rs1560150	1.48741e-11	-1.7266	-0.301092	1.23951e-05	-1.4222	-0.404109	3.19748e-05	-1.34385	-0.378244
14098247	rs17256168	2.69557e-11	-0.915786	-0.517329	1.38082e-05	-1.08995	-0.628397	0.000102126	0.0576269	-0.618459
14098421	rs12922334	6.75057e-11	0.779962	-1.29506	9.79067e-05	1.53829	-1.29788	0.00311124	4.19498	-1.33924
14098821	rs9925917	2.27793e-11	-0.267863	-1.33359	2.08831e-05	0.0266838	-1.33136	0.000358551	1.98254	-1.28751
14099521	rs7195205	1.72742e-10	0.876714	-0.452227	0.000457241	2.18534	-0.403747	0.0133596	4.59468	-0.281732
14100058	rs12931913	4.7986e-11	-0.856401	-2.78242e-10	6.87841e-05	-0.112641	-2.78242e-10	0.000255536	0.356322	-2.78242e-10
14100164	rs34936285	4.76143e-11	-0.864177	-2.78242e-10	6.80868e-05	-0.12283	-2.78242e-10	0.000252626	0.34487	-2.78242e-10
14100392	rs35078030	4.68035e-11	-0.881351	-2.78242e-10	6.65696e-05	-0.145364	-2.78242e-10	0.000246305	0.319529	-2.78242e-10
14100457	rs11640120	7.93657e-11	-0.353244	-2.78242e-10	7.35105e-05	-0.0461842	-2.78242e-10	0.000938202	1.65693	-2.78242e-10
14100725	rs11640255	7.93657e-11	-0.353244	-2.78242e-10	7.35105e-05	-0.0461842	-2.78242e-10	0.000938202	1.65693	-2.78242e-10
14100856	rs34116702	4.7274e-11	-0.87135	-2.78242e-10	7.18418e-05	-0.069147	-2.78242e-10	0.000259221	0.370642	-2.78242e-10
14101106	rs1627807	3.44684e-10	1.11532	-2.78242e-10	0.000216455	1.03377	-2.78242e-10	0.000506662	1.0408	-2.78242e-10
14101300	rs1630367	2.16743e-11	-1.02378	-0.627401	1.83225e-05	-0.745758	-0.689726	0.000133152	0.398507	-0.694057
14101301	rs34224607	4.57285e-11	-0.904589	-2.78242e-10	6.87169e-05	-0.113618	-2.78242e-10	0.000246686	0.321077	-2.78242e-10
14101557	rs35360001	4.57285e-11	-0.904589	-2.78242e-10	6.87169e-05	-0.113618	-2.78242e-10	0.000246686	0.321077	-2.78242e-10
14101899	rs59401194	8.484e-11	-0.286543	-2.78242e-10	8.22239e-05	0.0658329	-2.78242e-10	0.00121669	1.91685	-2.78242e-10
14101953	rs60002445	7.17212e-11	-0.454523	-2.78242e-10	6.82726e-05	-0.120104	-2.78242e-10	0.000937171	1.65583	-2.78242e-10
14102548	rs1794242	1.75057e-11	-1.19135	-0.673431	1.38897e-05	-1.08048	-0.631992	7.4414e-05	-0.204313	-0.673084
14103118	rs1651193	7.43433e-12	-1.83524	-0.88596	4.75588e-06	-1.89185	-0.892381	1.23465e-05	-1.77824	-0.895427
14103157	rs1794243	1.34136e-11	-1.65958	-0.471457	1.33154e-05	-1.29661	-0.458074	3.41585e-05	-1.21589	-0.440136
14103607	rs1651192	7.48762e-12	-1.82734	-0.886719	4.79055e-06	-1.89207	-0.884893	1.24328e-05	-1.77541	-0.891292
14103681	rs112085597	1.97011e-11	-1.74664	-2.78242e-10	1.16447e-05	-1.88876	-2.78242e-10	2.74152e-05	-1.87594	-2.78242e-10
14103822	rs1651191	7.39637e-12	-1.85056	-0.875758	4.78402e-06	-1.89609	-0.882242	1.21193e-05	-1.80692	-0.885319
14104302	rs1794244	1.06192e-11	-1.75863	-0.606018	8.91125e-06	-1.5413	-0.615	2.12007e-05	-1.49788	-0.635121
14104475	rs56063755	2.58572e-11	-1.47472	-2.78242e-10	1.34386e-05	-1.74548	-2.78242e-10	3.44564e-05	-1.64735	-2.78242e-10
14104502	rs1794245	7.66629e-12	-1.76639	-0.924085	4.79133e-06	-1.84655	-0.930259	1.38441e-05	-1.626	-0.933187
14105481	rs61034700	7.97703e-11	-0.348159	-2.78242e-10	7.68117e-05	-0.00225586	-2.78242e-10	0.00110626	1.8217	-2.78242e-10
14105499	rs60636769	8.17897e-11	-0.323159	-2.78242e-10	7.89646e-05	0.0253861	-2.78242e-10	0.00114989	1.86038	-2.78242e-10
14106741	rs1651190	1.50092e-11	-1.78526	-0.233388	1.15819e-05	-1.66484	-0.229325	2.67324e-05	-1.6784	-0.222765
14106910	rs79122094	3.43417e-11	-1.69481e-10	-1.19095	2.14753e-05	-1.69481e-10	-1.27671	4.96433e-05	-1.69481e-10	-1.28218
14107366	rs1651189	1.35466e-11	-1.78595	-0.335224	9.99225e-06	-1.66093	-0.380873	2.3736e-05	-1.66954	-0.350506
14107475	rs113834345	7.33825e-11	-0.431625	-2.78242e-10	7.00293e-05	-0.0946993	-2.78242e-10	0.000971416	1.69171	-2.78242e-10
14107717	rs1651188	9.53565e-12	-1.87565	-0.596627	6.79828e-06	-1.77731	-0.649629	1.63408e-05	-1.77498	-0.618399
14107728	rs7202308	8.37715e-11	-0.299218	-2.78242e-10	8.10811e-05	0.0518368	-2.78242e-10	0.00119317	1.89733	-2.78242e-10
14108263	rs58524813	8.9183e-11	-0.23662	-2.78242e-10	8.68796e-05	0.12091	-2.78242e-10	0.00131359	1.99348	-2.78242e-10
14108370	rs7194562	8.74379e-12	-1.87984	-0.679122	6.85977e-06	-1.73643	-0.681507	1.68636e-05	-1.69672	-0.665164
14108559	rs151299979	1.71324e-11	-1.88634	-2.78242e-10	2.32942e-05	-1.19541	-2.78242e-10	3.31978e-05	-1.68456	-2.78242e-10
14109740	rs1794225	6.1644e-11	0.601642	-1.20758	3.321e-05	0.306857	-1.14762	0.000268516	1.51437	-1.1085
14109842	rs72783404	2.27657e-11	-1.60206	-2.78242e-10	1.5627e-05	-1.59461	-2.78242e-10	4.87367e-05	-1.30061	-2.78242e-10
14109921	rs61546970	2.97997e-11	-1.69481e-10	-1.33281	1.94684e-05	-1.69481e-10	-1.37482	4.53759e-05	-1.69481e-10	-1.37206
14110014	rs78250704	1.7183e-11	-1.88339	-2.78242e-10	1.16799e-05	-1.88574	-2.78242e-10	2.7268e-05	-1.88132	-2.78242e-10
14110368	rs1794226	9.19483e-12	-1.54604	-0.962631	5.32764e-06	-1.68666	-0.984048	1.70204e-05	-1.36561	-0.987018
14110579	rs72783406	9.37303e-12	-1.73527	-0.754201	8.55617e-06	-1.35442	-0.842544	2.27047e-05	-1.26967	-0.794803
14111135	rs189236432	3.69008e-11	-1.11908	-2.78242e-10	2.98481e-05	-0.947493	-2.78242e-10	5.90905e-05	-1.10797	-2.78242e-10
14111205	rs143761337	2.54721e-11	-1.48973	-2.78242e-10	2.04788e-05	-1.32422	-2.78242e-10	4.72754e-05	-1.33105	-2.78242e-10
14111386	rs60788731	8.49526e-11	-0.285217	-2.78242e-10	8.06775e-05	0.0468468	-2.78242e-10	0.00113929	1.85112	-2.78242e-10
14111399	rs67174119	1.19561e-11	-1.55371	-0.69236	1.10541e-05	-1.08292	-0.857886	2.99957e-05	-0.96661	-0.819377
14111807	rs55995804	5.63229e-12	-1.83567	-1.16312	4.46381e-06	-1.5648	-1.28281	1.12563e-05	-1.50462	-1.26149
14111850	rs1794228	5.22179e-12	-1.89382	-1.18065	3.55109e-06	-1.8075	-1.26885	8.5261e-06	-1.78144	-1.26247
14112098	rs55835636	1.12044e-10	-0.00841731	-2.78242e-10	0.000142765	0.617586	-2.78242e-10	0.000165447	-0.078392	-2.78242e-10
14112151	rs76229406	3.64986e-11	-1.69481e-10	-1.13004	2.41718e-05	-1.69481e-10	-1.15843	5.4228e-05	-1.69481e-10	-1.19384
14112369	rs75027045	8.28431e-11	-0.310362	-2.78242e-10	7.84793e-05	0.0192221	-2.78242e-10	0.00109637	1.81272	-2.78242e-10
14112651	rs7200165	3.8404e-11	-1.07915	-2.78242e-10	4.60488e-05	-0.513912	-2.78242e-10	0.000159226	-0.116714	-2.78242e-10
14113633	rs7205958	4.65114e-11	-0.887613	-2.78242e-10	7.02971e-05	-0.0908828	-2.78242e-10	0.000253019	0.346424	-2.78242e-10
14113801	rs1651186	9.43082e-12	-1.10884	-1.37449	7.14079e-06	-0.984665	-1.39312	3.92602e-05	-0.123826	-1.393
14113857	rs117505909	4.01679e-11	-1.69481e-10	-1.03424	2.75243e-05	-1.69481e-10	-1.02855	5.98333e-05	-1.69481e-10	-1.09548
14113992	rs140517178	7.30539e-11	-1.69481e-10	-0.436113	3.85152e-05	-1.69481e-10	-0.692559	9.32383e-05	-1.69481e-10	-0.651882
14114137	rs3909878	5.31148e-12	-1.86469	-1.19275	4.58983e-06	-1.51895	-1.30082	1.20039e-05	-1.44205	-1.25975
14114408	rs55863630	5.22037e-12	-1.86563	-1.20911	4.35113e-06	-1.56203	-1.31115	1.14543e-05	-1.47302	-1.27566
14114416	rs1628132	4.22509e-12	-1.89618	-1.39009	3.49978e-06	-1.7048	-1.38611	7.67283e-06	-1.76312	-1.38624
14114984	rs79288099	1.69727e-11	-1.8957	-2.78242e-10	1.15582e-05	-1.89622	-2.78242e-10	2.9198e-05	-1.81294	-2.78242e-10
14115203	rs1794229	4.22343e-12	-1.89634	-1.39032	3.43476e-06	-1.7214	-1.38826	7.5594e-06	-1.7769	-1.38735
14115347	rs76974848	5.38048e-12	-1.86498	-1.17955	4.28392e-06	-1.60228	-1.28646	1.05785e-05	-1.58427	-1.24394
14115390	rs1651185	5.87224e-12	-1.58671	-1.37036	3.80447e-06	-1.61401	-1.39342	1.24998e-05	-1.2696	-1.39172
14115453	rs1651184	1.12668e-11	-0.954857	-1.35059	1.09126e-05	-0.563659	-1.39003	6.85668e-05	0.4249	-1.38413
14115847	rs56369303	1.71401e-11	-1.88589	-2.78242e-10	2.19067e-05	-1.25682	-2.78242e-10	3.31359e-05	-1.68642	-2.78242e-10
14115988	rs9806993	6.19972e-12	-1.59273	-1.31007	3.25332e-06	-1.79442	-1.36951	1.00476e-05	-1.53625	-1.34345
14116131	rs1794230	5.4897e-12	-1.64578	-1.37866	3.58707e-06	-1.67358	-1.3927	1.13193e-05	-1.36722	-1.39331
14116159	rs1794231	4.24269e-12	-1.89503	-1.38708	3.37239e-06	-1.74642	-1.38157	7.44992e-06	-1.7974	-1.38143
14116503	rs191595191	3.92297e-11	-1.69481e-10	-1.05788	2.19866e-05	-1.69481e-10	-1.25318	5.47908e-05	-1.69481e-10	-1.18352
14116804	rs117999701	3.79041e-11	-1.69481e-10	-1.09225	2.91235e-05	-1.69481e-10	-0.972068	6.40622e-05	-1.69481e-10	-1.02719
14117420	rs137918564	2.71642e-11	-1.42541	-2.78242e-10	1.55353e-05	-1.6005	-2.78242e-10	2.97272e-05	-1.79498	-2.78242e-10
14117955	rs1794232	5.62364e-12	-1.63042	-1.36991	3.64927e-06	-1.65567	-1.39341	1.17395e-05	-1.33249	-1.3916
14118381	rs1428402	4.25307e-12	-1.88808	-1.39159	3.22022e-06	-1.78559	-1.38857	7.17439e-06	-1.82867	-1.38785
14119519	rs67950516	5.56495e-12	-1.8429	-1.16792	4.59377e-06	-1.54072	-1.27819	1.13805e-05	-1.52094	-1.23419
14119828	rs59009769	9.1107e-11	-0.215276	-2.78242e-10	0.00010869	0.344886	-2.78242e-10	0.0014557	2.0962	-2.78242e-10
14120104	rs75541462	2.84878e-11	-1.37783	-2.78242e-10	3.61589e-05	-0.755689	-2.78242e-10	0.000143525	-0.220534	-2.78242e-10
14121470	rs8063309	5.48852e-12	-1.74319	-1.28146	3.07254e-06	-1.86725	-1.35386	8.77179e-06	-1.69338	-1.32212
14122388	rs7189421	5.56549e-12	-1.67609	-1.33463	3.05023e-06	-1.8426	-1.38579	8.41725e-06	-1.69061	-1.36615
14122666	rs7184976	5.8758e-12	-1.8154	-1.14107	4.82232e-06	-1.50597	-1.26438	1.17589e-05	-1.50723	-1.21519
14122958	rs1651198	4.25958e-12	-1.89611	-1.38203	3.29276e-06	-1.77625	-1.37564	7.45003e-06	-1.80999	-1.36883
14123030	rs1794234	4.9698e-12	-1.75539	-1.36854	3.22037e-06	-1.78078	-1.39334	9.81443e-06	-1.51226	-1.39092
14123345	rs116949030	7.93049e-11	-0.35401	-2.78242e-10	0.000118365	0.430157	-2.78242e-10	0.00142815	2.0771	-2.78242e-10
14123737	rs1794236	5.29768e-12	-1.70362	-1.35642	3.45447e-06	-1.71296	-1.39098	1.20937e-05	-1.30825	-1.38611
14124066	rs1630373	4.89763e-12	-1.79382	-1.34474	3.07076e-06	-1.83385	-1.38783	9.35067e-06	-1.56949	-1.3821
14124094	rs60155901	7.93049e-11	-0.35401	-2.78242e-10	0.000118365	0.430157	-2.78242e-10	0.00142815	2.0771	-2.78242e-10
14124153	rs1629592	4.77035e-12	-1.87182	-1.29307	2.98075e-06	-1.88919	-1.36225	8.22855e-06	-1.72788	-1.35155
14125012	rs72783411	1.83399e-11	-1.81823	-2.78242e-10	1.5432e-05	-1.60717	-2.78242e-10	3.06822e-05	-1.76336	-2.78242e-10
14125331	rs1428404	4.51478e-12	-1.84837	-1.37159	2.91738e-06	-1.89616	-1.37677	6.77393e-06	-1.89183	-1.38213
14125380	rs72783412	1.83399e-11	-1.81823	-2.78242e-10	1.5432e-05	-1.60717	-2.78242e-10	3.06822e-05	-1.76336	-2.78242e-10
14125513	rs9923144	1.3917e-11	-0.976119	-1.11808	8.87479e-06	-0.908676	-1.25172	3.39695e-05	-0.451329	-1.21025
14125798	rs1794237	4.51425e-12	-1.84837	-1.37171	2.92412e-06	-1.89616	-1.37446	6.7848e-06	-1.89183	-1.38053
14126330	rs1794238	7.81536e-12	-1.42785	-1.24337	4.39858e-06	-1.52681	-1.33552	1.00334e-05	-1.57749	-1.30363
14126346	rs1794239	4.51454e-12	-1.8477	-1.3723	2.91848e-06	-1.8962	-1.37635	6.7704e-06	-1.89162	-1.38286
14126422	rs66859427	1.0351e-11	-1.38548	-1.00475	6.95428e-06	-1.2382	-1.16606	2.40978e-05	-0.890534	-1.11439
14128075	rs8047493	4.51718e-12	-1.83257	-1.38685	2.88127e-06	-1.89622	-1.38916	6.71128e-06	-1.89071	-1.39254
14128278	rs1794241	4.68918e-12	-1.79916	-1.3829	2.89214e-06	-1.89573	-1.38588	6.7774e-06	-1.88266	-1.39079
14128524	rs4781564	5.91227e-12	-1.77784	-1.17244	3.34962e-06	-1.84322	-1.29154	7.6211e-06	-1.86597	-1.29014
14129058	rs67986457	5.6471e-12	-1.89031	-1.10585	3.31556e-06	-1.87401	-1.27097	8.58241e-06	-1.81857	-1.21875
14129254	rs74805435	1.69862e-11	-1.89491	-2.78242e-10	1.17285e-05	-1.88159	-2.78242e-10	2.72333e-05	-1.8826	-2.78242e-10
14129639	rs12232443	5.18086e-12	-1.78245	-1.29989	3.12752e-06	-1.89016	-1.31321	7.16586e-06	-1.88491	-1.33281
14129686	rs7196051	1.79651e-11	-1.83888	-2.78242e-10	1.34663e-05	-1.74342	-2.78242e-10	4.9581e-05	-1.28343	-2.78242e-10
14130761	rs12920252	9.90808e-12	-1.76737	-0.666589	6.1228e-06	-1.53556	-0.99603	1.73685e-05	-1.37156	-0.960828
14130933	rs12919705	1.63635e-11	-1.24444	-0.687814	1.66675e-05	-0.520948	-1.0092	6.1139e-05	-0.0919367	-0.981954
14131061	rs78152469	4.72279e-11	-0.872326	-2.78242e-10	5.40041e-05	-0.354552	-2.78242e-10	0.000152888	-0.157337	-2.78242e-10
14131534	rs61185203	5.89266e-12	-1.83475	-1.11885	3.61094e-06	-1.89637	-1.16327	8.16277e-06	-1.8961	-1.19135
14132484	rs9935021	1.11274e-11	-1.79462	-0.523287	6.17058e-06	-1.6697	-0.854124	1.35361e-05	-1.77778	-0.803904
14133151	rs12599691	1.11163e-11	-1.30953	-1.00937	1.29751e-05	-0.578527	-1.20205	4.6326e-05	-0.164154	-1.18718
14133847	rs7185881	1.70988e-11	-1.8883	-2.78242e-10	1.23547e-05	-1.82957	-2.78242e-10	4.183e-05	-1.45343	-2.78242e-10
14134070	rs7203561	1.73547e-11	-1.87345	-2.78242e-10	1.28027e-05	-1.79396	-2.78242e-10	4.55751e-05	-1.36768	-2.78242e-10
14134609	rs72640404	7.57753e-12	-1.78893	-0.91319	3.72647e-06	-1.86266	-1.16549	9.13477e-06	-1.89534	-1.07962
14134616	rs9940941	1.26383e-11	-1.37387	-0.81671	1.5658e-05	-0.814004	-0.778628	9.91517e-05	0.0913197	-0.681709
14134740	rs112182278	1.89097e-11	-1.78764	-2.78242e-10	1.16891e-05	-1.88496	-2.78242e-10	3.12997e-05	-1.74343	-2.78242e-10
14135410	rs11640959	6.02338e-12	-1.67263	-1.25904	6.73919e-06	-1.14101	-1.29466	2.76319e-05	-0.549062	-1.31901
14136414	rs79043843	4.62301e-11	-0.89368	-2.78242e-10	5.16251e-05	-0.399605	-2.78242e-10	0.000144685	-0.212484	-2.78242e-10
14136658	rs12445197	1.69831e-11	-1.37441	-0.520679	2.14499e-05	-0.803921	-0.473973	0.000140054	0.11123	-0.356239
14137090	rs7200856	7.01026e-12	-1.74461	-1.03533	4.07983e-06	-1.86181	-1.07575	9.16358e-06	-1.85195	-1.11986
14137684	rs11075230	9.34581e-12	-1.86395	-0.628435	5.15274e-06	-1.74812	-0.955967	1.39633e-05	-1.67958	-0.871028
14138719	rs7202111	2.16189e-11	-1.65374	-2.78242e-10	1.45251e-05	-1.66774	-2.78242e-10	3.10092e-05	-1.75276	-2.78242e-10
14138736	rs12930246	1.72824e-11	-1.87762	-2.78242e-10	1.29097e-05	-1.78564	-2.78242e-10	4.58189e-05	-1.36234	-2.78242e-10
14138923	rs11645155	6.03716e-12	-1.89069	-1.03869	4.46282e-06	-1.73672	-1.11111	1.49028e-05	-1.34832	-1.13717
14139016	rs12932563	1.69753e-11	-1.89555	-2.78242e-10	1.2015e-05	-1.85746	-2.78242e-10	3.87031e-05	-1.53112	-2.78242e-10
14139021	rs12933687	1.69673e-11	-1.89602	-2.78242e-10	1.18837e-05	-1.86845	-2.78242e-10	3.84634e-05	-1.53733	-2.78242e-10
14139300	rs6498496	3.18303e-11	-1.26689	-2.78242e-10	3.80351e-05	-0.705104	-2.78242e-10	0.000245462	0.316101	-2.78242e-10
14139672	rs142947526	4.37345e-11	-0.949172	-2.78242e-10	6.52345e-05	-0.165624	-2.78242e-10	0.000225052	0.229291	-2.78242e-10
14139828	rs79578185	3.41202e-11	-1.69481e-10	-1.19742	2.06463e-05	-1.69481e-10	-1.31608	4.80944e-05	-1.69481e-10	-1.31387
14140337	rs4781565	2.02725e-11	-1.71805	-2.78242e-10	1.80099e-05	-1.45269	-2.78242e-10	5.19995e-05	-1.23581	-2.78242e-10
14140929	rs6498498	6.53078e-12	-1.53901	-1.31178	8.23721e-06	-0.959848	-1.2751	1.30104e-05	-1.32624	-1.29505
14140988	rs76088714	2.07117e-11	-1.69661	-2.78242e-10	1.86227e-05	-1.41923	-2.78242e-10	5.41592e-05	-1.19511	-2.78242e-10
14141090	rs7190485	5.02829e-12	-1.84545	-1.26678	4.15471e-06	-1.62604	-1.29333	1.00388e-05	-1.54941	-1.33117
14141933	rs7197898	5.95839e-12	-1.82906	-1.11345	4.92081e-06	-1.59393	-1.15621	1.16305e-05	-1.51482	-1.21859
14142372	rs73513108	1.82368e-11	-1.82387	-2.78242e-10	1.23416e-05	-1.83064	-2.78242e-10	3.47158e-05	-1.63985	-2.78242e-10
14142391	rs7197464	5.85016e-12	-1.81862	-1.14222	4.93382e-06	-1.5715	-1.176	1.16888e-05	-1.49785	-1.23056
14142696	rs72783420	5.53472e-12	-1.83502	-1.18125	4.58079e-06	-1.60604	-1.2157	1.08481e-05	-1.53621	-1.26684
14143005	rs78705144	2.21159e-11	-1.63101	-2.78242e-10	2.07942e-05	-1.30894	-2.78242e-10	6.3831e-05	-1.0308	-2.78242e-10
14144049	rs117094428	1.77594e-11	-1.8504	-2.78242e-10	1.42924e-05	-1.68389	-2.78242e-10	3.35234e-05	-1.6748	-2.78242e-10
14144421	rs72783422	5.40386e-12	-1.86986	-1.17033	4.25894e-06	-1.69415	-1.20044	9.92923e-06	-1.63929	-1.25227
14144788	rs57076835	6.34711e-12	-1.54343	-1.33588	6.14846e-06	-1.17401	-1.3534	2.57004e-05	-0.568453	-1.37208
14144900	rs150211684	3.80223e-11	-1.08914	-2.78242e-10	5.81521e-05	-0.280551	-2.78242e-10	0.00021861	0.200248	-2.78242e-10
14145054	rs8051983	5.67075e-12	-1.63477	-1.35722	5.99531e-06	-1.18479	-1.36785	2.32211e-05	-0.658284	-1.3837
14146098	rs11862729	6.64275e-12	-1.45318	-1.3806	7.55556e-06	-0.93693	-1.3844	3.30958e-05	-0.295694	-1.39194
14146370	rs118005004	2.34944e-11	-1.57055	-2.78242e-10	1.74396e-05	-1.48487	-2.78242e-10	3.98849e-05	-1.50104	-2.78242e-10
14146504	rs116297045	1.8923e-11	-1.78693	-2.78242e-10	1.22744e-05	-1.8361	-2.78242e-10	3.55303e-05	-1.61666	-2.78242e-10
14146761	rs74977978	1.88146e-11	-1.79267	-2.78242e-10	1.22224e-05	-1.84034	-2.78242e-10	3.5204e-05	-1.62588	-2.78242e-10
14147954	rs111650310	2.11155e-11	-1.6773	-2.78242e-10	1.81685e-05	-1.44392	-2.78242e-10	5.18864e-05	-1.23798	-2.78242e-10
14148331	rs57405319	5.81784e-12	-1.57356	-1.39282	7.27031e-06	-0.966838	-1.39298	2.49518e-05	-0.578863	-1.39123
14148431	rs72783425	7.11673e-12	-1.845	-0.919862	6.46469e-06	-1.64659	-0.830671	1.41543e-05	-1.64103	-0.89599
14148480	rs13334256	5.10801e-12	-1.7034	-1.3931	5.9636e-06	-1.16677	-1.39117	1.92938e-05	-0.834584	-1.39267
14148948	rs8050579	4.32088e-12	-1.88369	-1.38016	3.43682e-06	-1.72379	-1.38528	8.73531e-06	-1.64808	-1.37158
14149028	rs112642656	2.09039e-11	-1.68737	-2.78242e-10	1.79065e-05	-1.45845	-2.78242e-10	5.09838e-05	-1.25553	-2.78242e-10
14149312	rs142437900	3.29e-11	-1.23384	-2.78242e-10	4.72465e-05	-0.488235	-2.78242e-10	0.000172384	-0.037318	-2.78242e-10
14149919	rs8056362	4.27006e-12	-1.89151	-1.38417	3.31635e-06	-1.75673	-1.38802	8.34676e-06	-1.69393	-1.37124
14150034	rs4780552	5.29309e-12	-1.69239	-1.36852	6.54436e-06	-1.08456	-1.38045	2.17092e-05	-0.758171	-1.35113
14150099	rs8052279	4.32676e-12	-1.88651	-1.37598	3.41266e-06	-1.73466	-1.38146	8.72858e-06	-1.66117	-1.35927
14150579	rs2867048	2.95286e-11	-1.34195	-2.78242e-10	1.63411e-05	-1.54993	-2.78242e-10	6.29327e-05	-1.04497	-2.78242e-10
14150845	rs72783426	3.92321e-11	-1.05782	-2.78242e-10	1.87112e-05	-1.41449	-2.78242e-10	5.0212e-05	-1.27079	-2.78242e-10
14151185	rs78221369	1.72137e-11	-1.8816	-2.78242e-10	1.17041e-05	-1.88368	-2.78242e-10	2.83507e-05	-1.84239	-2.78242e-10
14151240	rs7205210	5.10167e-12	-1.75924	-1.3385	4.91781e-06	-1.40573	-1.34502	1.54121e-05	-1.14437	-1.30751
14151672	rs2011209	1.02333e-11	-1.37239	-1.02928	8.86164e-06	-1.19266	-0.969222	1.55447e-05	-1.40313	-1.04019
14152489	rs9921525	4.59899e-11	-0.89889	-2.78242e-10	4.69241e-05	-0.495081	-2.78242e-10	0.000135348	-0.279194	-2.78242e-10
14152949	rs112342937	4.30663e-11	-0.964569	-2.78242e-10	3.82245e-05	-0.700137	-2.78242e-10	0.000121307	-0.388718	-2.78242e-10
14153295	rs144336494	1.13673e-10	0.00601376	-2.78242e-10	9.01265e-05	0.157601	-2.78242e-10	0.000150078	-0.175887	-2.78242e-10
14154732	rs9927341	6.14961e-12	-1.69448	-1.21644	3.92518e-06	-1.7867	-1.1895	1.09321e-05	-1.63066	-1.16468
14154779	rs13338264	4.41699e-12	-1.87649	-1.36536	3.02911e-06	-1.88642	-1.34892	7.23657e-06	-1.87817	-1.32972
14154831	rs112803593	2.16339e-11	-1.65305	-2.78242e-10	1.56741e-05	-1.5916	-2.78242e-10	3.94041e-05	-1.51317	-2.78242e-10
14155051	rs140186748	3.06509e-11	-1.69481e-10	-1.30465	2.02863e-05	-1.69481e-10	-1.33367	5.01442e-05	-1.69481e-10	-1.27214
14156153	rs8045434	2.93332e-11	-0.270971	-1.07762	1.22786e-05	-0.78489	-1.05086	3.36769e-05	-0.671681	-0.998546
14156674	rs916079	5.51699e-12	-1.80389	-1.21559	3.67238e-06	-1.89089	-1.15188	8.90171e-06	-1.89349	-1.10731
14156763	rs111671627	2.34353e-11	-1.57307	-2.78242e-10	1.88634e-05	-1.40639	-2.78242e-10	4.66789e-05	-1.34375	-2.78242e-10
14156833	rs916080	5.3672e-12	-1.85977	-1.18724	3.78289e-06	-1.89411	-1.11901	9.25344e-06	-1.89042	-1.07163
14156948	rs112490918	2.71267e-11	-1.42679	-2.78242e-10	2.25143e-05	-1.22946	-2.78242e-10	5.62805e-05	-1.15669	-2.78242e-10
14156997	rs76837660	2.89227e-11	-1.69481e-10	-1.36268	1.92426e-05	-1.69481e-10	-1.38649	4.525e-05	-1.69481e-10	-1.37484
14157421	rs148857948	4.28849e-11	-0.96879	-2.78242e-10	1.93754e-05	-1.37961	-2.78242e-10	6.5759e-05	-1.00104	-2.78242e-10
14157704	rs112886440	2.67073e-11	-1.44237	-2.78242e-10	2.20995e-05	-1.24806	-2.78242e-10	5.51887e-05	-1.17628	-2.78242e-10
14158210	rs113286126	2.73361e-11	-1.4191	-2.78242e-10	2.27214e-05	-1.2203	-2.78242e-10	5.68259e-05	-1.14705	-2.78242e-10
14158699	rs112575377	2.78918e-11	-1.39898	-2.78242e-10	2.32713e-05	-1.19639	-2.78242e-10	5.8274e-05	-1.12188	-2.78242e-10
14158977	rs111339917	2.60082e-11	-1.4689	-2.78242e-10	2.14083e-05	-1.27983	-2.78242e-10	5.33699e-05	-1.20979	-2.78242e-10
14159785	rs78211697	2.55497e-11	-1.48668	-2.78242e-10	2.09552e-05	-1.30123	-2.78242e-10	5.21779e-05	-1.23238	-2.78242e-10
14160869	rs72783430	2.8358e-11	-1.3824	-2.78242e-10	1.47746e-05	-1.6507	-2.78242e-10	4.75979e-05	-1.32425	-2.78242e-10
14162114	rs77072982	1.76663e-11	-1.85565	-2.78242e-10	1.15631e-05	-1.8958	-2.78242e-10	2.83002e-05	-1.84417	-2.78242e-10
14162448	rs180741040	1.83403e-10	0.484376	-2.78242e-10	0.000148002	0.65361	-2.78242e-10	0.00023684	0.280345	-2.78242e-10
14162559	rs62034416	2.23098e-10	0.6803	-2.78242e-10	6.36188e-05	-0.190704	-2.78242e-10	0.000118677	-0.410633	-2.78242e-10
14163017	rs2097269	5.49104e-12	-1.76945	-1.25474	3.47146e-06	-1.88345	-1.21559	8.42494e-06	-1.88023	-1.17561
14163110	rs77014198	4.21528e-11	0.17595	-1.16196	1.54563e-05	-0.489026	-1.11657	4.48508e-05	-0.322973	-1.06073
14163529	rs142838870	1.82506e-11	-1.82311	-2.78242e-10	1.34423e-05	-1.74521	-2.78242e-10	3.12929e-05	-1.74365	-2.78242e-10
14163964	rs7201789	5.55834e-12	-1.78845	-1.22356	3.60064e-06	-1.88899	-1.17351	8.8269e-06	-1.88652	-1.12272
14164796	rs118049821	4.20825e-11	-0.987678	-2.78242e-10	1.52955e-05	-1.61605	-2.78242e-10	3.14669e-05	-1.7381	-2.78242e-10
14164912	rs78205965	4.51337e-11	0.233199	-1.15088	1.59426e-05	-0.475125	-1.09949	4.53332e-05	-0.334522	-1.03848
14165008	rs4781566	4.44261e-11	-0.933482	-2.78242e-10	3.71397e-05	-0.728927	-2.78242e-10	0.000106365	-0.520168	-2.78242e-10
14165611	rs6498499	5.3459e-12	-1.82279	-1.22819	3.51478e-06	-1.89581	-1.19083	8.54161e-06	-1.89515	-1.14694
14165715	rs762770	5.32676e-12	-1.82622	-1.22834	3.53672e-06	-1.89629	-1.18412	8.65291e-06	-1.89604	-1.13311
14165948	rs72783431	3.46669e-11	-0.0506326	-1.13089	1.1897e-05	-0.789624	-1.0777	3.37897e-05	-0.649251	-1.01763
14166534	rs75923192	2.07291e-11	-1.69577	-2.78242e-10	2.03625e-05	-1.32992	-2.78242e-10	3.7506e-05	-1.56254	-2.78242e-10
14167014	rs7200498	5.31077e-12	-1.86068	-1.19689	3.69381e-06	-1.89513	-1.14182	9.08996e-06	-1.88935	-1.09052
14167482	rs72783434	3.41266e-11	-0.112707	-1.08453	1.19769e-05	-0.837572	-1.02306	3.42408e-05	-0.700181	-0.953442
14167582	rs721043	2.5746e-11	-1.47903	-2.78242e-10	1.87749e-05	-1.41109	-2.78242e-10	4.93345e-05	-1.28842	-2.78242e-10
14168353	rs58621680	5.66971e-12	-1.79491	-1.19726	3.64042e-06	-1.89427	-1.15725	8.90597e-06	-1.89575	-1.10457
14168538	rs59631893	5.80848e-12	-1.79227	-1.17572	3.72877e-06	-1.89387	-1.13366	9.14281e-06	-1.89553	-1.07854
14168573	rs60788707	5.53096e-12	-1.83426	-1.18269	3.71999e-06	-1.89582	-1.13407	9.10871e-06	-1.89441	-1.0834
14168654	rs117632559	1.91208e-11	-1.77654	-2.78242e-10	1.4052e-05	-1.70085	-2.78242e-10	3.04596e-05	-1.77064	-2.78242e-10
14169427	rs116854959	8.44409e-11	-0.291258	-2.78242e-10	6.61439e-05	-0.15178	-2.78242e-10	0.00011319	-0.457971	-2.78242e-10
14170505	rs9674074	4.42843e-11	-0.936681	-2.78242e-10	3.41578e-05	-0.812623	-2.78242e-10	0.000101241	-0.569539	-2.78242e-10
14170569	rs9673242	5.04353e-12	-1.84416	-1.26505	3.39347e-06	-1.89442	-1.22734	8.19582e-06	-1.89214	-1.19128
14171581	rs7193308	3.91698e-11	-1.0594	-2.78242e-10	2.99735e-05	-0.943299	-2.78242e-10	8.75722e-05	-0.714576	-2.78242e-10
14172255	rs58500597	3.64347e-11	0.00449714	-1.13629	1.21841e-05	-0.746842	-1.09664	3.45461e-05	-0.603862	-1.04088
14172302	rs72783438	2.77181e-11	-1.40522	-2.78242e-10	1.43887e-05	-1.67717	-2.78242e-10	3.44895e-05	-1.64639	-2.78242e-10
14172607	rs61402929	3.34474e-11	-0.0740553	-1.14328	1.13783e-05	-0.807744	-1.10416	3.21196e-05	-0.668491	-1.04908
14173036	rs74543541	1.9499e-11	-1.75695	-2.78242e-10	1.44931e-05	-1.66994	-2.78242e-10	3.1386e-05	-1.74068	-2.78242e-10
14173256	rs13334806	5.27589e-12	-1.8265	-1.23766	3.47685e-06	-1.89591	-1.20158	8.41771e-06	-1.89625	-1.16045
14173766	rs147351951	4.45562e-10	1.37203	-2.78242e-10	0.000104597	0.306501	-2.78242e-10	0.000660172	1.30546	-2.78242e-10
14173903	rs8047685	4.52585e-11	-0.914919	-2.78242e-10	3.49566e-05	-0.789505	-2.78242e-10	0.000103863	-0.543972	-2.78242e-10
14174262	rs72783441	3.62548e-11	0.0120606	-1.1488	1.21308e-05	-0.740959	-1.10691	3.44371e-05	-0.597624	-1.05028
14174664	rs66802536	5.65823e-12	-1.78416	-1.21004	3.58796e-06	-1.89249	-1.17354	8.74745e-06	-1.89466	-1.12362
14175252	rs187591857	9.21575e-11	-0.203812	-2.78242e-10	7.24539e-05	-0.0606629	-2.78242e-10	0.000122966	-0.375128	-2.78242e-10
14175551	rs9929749	5.1415e-12	-1.85109	-1.23887	3.4967e-06	-1.89279	-1.19901	8.51159e-06	-1.88985	-1.15577
14175588	rs9937524	5.63173e-12	-1.785	-1.21389	3.56191e-06	-1.89408	-1.17924	8.70524e-06	-1.89296	-1.13015
14175689	rs72783444	3.33436e-11	-0.0740553	-1.14639	1.13573e-05	-0.807744	-1.106	3.21047e-05	-0.668491	-1.04955
14175844	rs76502534	1.97425e-11	-1.74453	-2.78242e-10	2.09032e-05	-1.30371	-2.78242e-10	4.091e-05	-1.47566	-2.78242e-10
14175863	rs9939089	5.34212e-12	-1.83032	-1.22137	3.56961e-06	-1.89554	-1.17561	8.65894e-06	-1.89604	-1.13241
14175880	rs9929833	5.3036e-12	-1.84604	-1.21289	3.6092e-06	-1.89404	-1.16609	8.78871e-06	-1.89158	-1.12199
14176761	rs58485805	9.14453e-12	-1.64831	-0.86584	4.80069e-06	-1.87352	-0.901335	1.39094e-05	-1.73019	-0.824283
14176813	rs137871475	4.3199e-11	-0.961494	-2.78242e-10	1.94813e-05	-1.37416	-2.78242e-10	6.62321e-05	-0.993875	-2.78242e-10
14176843	rs141693817	4.45016e-11	-0.931785	-2.78242e-10	1.99199e-05	-1.3519	-2.78242e-10	6.81942e-05	-0.96468	-2.78242e-10
14176989	rs72783446	3.68798e-11	0.0205665	-1.14021	1.24089e-05	-0.734339	-1.09086	3.55063e-05	-0.590605	-1.02672
14178267	rs140194702	3.07028e-11	-1.69481e-10	-1.30296	2.02266e-05	-1.69481e-10	-1.33661	4.66678e-05	-1.69481e-10	-1.34399
14178270	rs9941083	5.14763e-12	-1.85305	-1.23572	3.51683e-06	-1.89133	-1.19472	8.60285e-06	-1.88497	-1.14998
14178623	rs117472825	2.96614e-11	-1.33746	-2.78242e-10	3.94009e-05	-0.669824	-2.78242e-10	8.30625e-05	-0.767447	-2.78242e-10
14179539	rs4781567	4.92173e-11	-0.831065	-2.78242e-10	3.91219e-05	-0.676931	-2.78242e-10	0.000124195	-0.36519	-2.78242e-10
14179891	rs4781568	1.98672e-11	-0.653198	-1.08504	8.22079e-06	-1.18883	-1.04812	2.18141e-05	-1.11126	-0.993226
14180980	rs7199552	5.24258e-11	-0.767911	-2.78242e-10	4.1854e-05	-0.609427	-2.78242e-10	0.000133939	-0.289658	-2.78242e-10
14181390	rs1894384	5.31254e-12	-1.88801	-1.16923	3.84381e-06	-1.87009	-1.12706	9.45388e-06	-1.85085	-1.08977
14182068	rs9921648	5.23879e-12	-1.8954	-1.17582	3.92928e-06	-1.84091	-1.13425	9.56827e-06	-1.83114	-1.09744
14183630	rs62034420	1.22558e-10	0.0812754	-2.78242e-10	3.93663e-05	-0.670704	-2.78242e-10	7.60248e-05	-0.855981	-2.78242e-10
14185398	rs9941026	5.27889e-11	-0.76101	-2.78242e-10	4.21635e-05	-0.602057	-2.78242e-10	0.000135046	-0.281424	-2.78242e-10
14185472	rs6498500	2.72782e-11	-0.333797	-1.08743	9.91573e-06	-1.00623	-1.04326	2.74437e-05	-0.879913	-0.994991
14186098	rs7191405	5.09888e-11	-0.795703	-2.78242e-10	4.25295e-05	-0.593416	-2.78242e-10	0.000120874	-0.392288	-2.78242e-10
14186337	rs72783454	1.92152e-11	-0.727617	-1.04399	7.7698e-06	-1.29647	-0.996894	2.11023e-05	-1.19202	-0.945634
14186664	rs9932955	5.32992e-12	-1.87916	-1.17482	3.82528e-06	-1.87043	-1.13155	9.24266e-06	-1.86896	-1.09425
14187195	rs142189685	2.82564e-11	-1.69481e-10	-1.38599	1.91362e-05	-1.69481e-10	-1.39203	4.45017e-05	-1.69481e-10	-1.39151
14187411	rs8051619	5.61166e-12	-1.85707	-1.14539	3.84962e-06	-1.88753	-1.10811	9.42471e-06	-1.88666	-1.05704
14187771	rs9935930	5.38446e-12	-1.88903	-1.15476	3.9266e-06	-1.8636	-1.11224	9.62741e-06	-1.856	-1.06643
14187967	rs56979470	2.5675e-11	-0.407423	-1.07437	9.42489e-06	-1.06159	-1.03867	2.60722e-05	-0.939123	-0.987045
14188099	rs117113759	2.15728e-11	-1.65587	-2.78242e-10	1.29721e-05	-1.78081	-2.78242e-10	2.88157e-05	-1.82612	-2.78242e-10
14189022	rs2867049	5.50265e-12	-1.8856	-1.13648	3.98398e-06	-1.86563	-1.0957	9.82489e-06	-1.85179	-1.05033
14189862	rs2187665	5.63633e-12	-1.87638	-1.12169	3.96882e-06	-1.8774	-1.08774	9.81222e-06	-1.86626	-1.03715
14190620	rs58399989	3.07036e-11	-1.30293	-2.78242e-10	2.48264e-05	-1.13171	-2.78242e-10	6.73669e-05	-0.976887	-2.78242e-10
14190960	rs2903462	5.53227e-12	-1.88646	-1.13025	4.04358e-06	-1.86413	-1.08235	9.95291e-06	-1.84999	-1.03919
14191255	rs72783461	2.45808e-11	-1.52535	-2.78242e-10	1.33163e-05	-1.75463	-2.78242e-10	3.17332e-05	-1.72968	-2.78242e-10
14191604	rs72783463	3.78778e-11	-0.0640221	-1.02892	1.3221e-05	-0.778822	-0.982982	3.89703e-05	-0.604973	-0.919269
14191686	rs4781569	5.46437e-12	-1.88426	-1.1448	3.98085e-06	-1.86316	-1.09895	9.74057e-06	-1.8615	-1.04924
14192617	rs60012085	6.29195e-11	-0.585454	-2.78242e-10	5.08343e-05	-0.415042	-2.78242e-10	0.000166297	-0.0732639	-2.78242e-10
14193167	rs28813467	5.21021e-12	-1.89508	-1.18161	3.92436e-06	-1.83726	-1.13915	9.73431e-06	-1.81857	-1.09281
14194170	rs9926109	5.824e-11	-0.662738	-2.78242e-10	4.68215e-05	-0.49727	-2.78242e-10	0.000151779	-0.164614	-2.78242e-10
14195023	rs72783466	3.18517e-11	-0.251286	-1.01493	1.13008e-05	-0.943698	-0.975041	3.17437e-05	-0.813159	-0.916186
14195044	rs73513200	5.63365e-12	-1.88426	-1.11429	4.05747e-06	-1.86316	-1.07989	9.94287e-06	-1.8615	-1.02868
14195118	rs59834223	4.9021e-11	-0.835062	-2.78242e-10	3.32784e-05	-0.838703	-2.78242e-10	9.96618e-05	-0.585258	-2.78242e-10
14195345	rs960602	5.46261e-12	-1.89355	-1.13584	4.26795e-06	-1.79406	-1.09842	1.05083e-05	-1.78094	-1.05393
14196013	rs73514903	5.33331e-12	-1.88863	-1.16471	4.36773e-06	-1.77054	-1.09883	1.05652e-05	-1.75603	-1.07344
14196014	rs187113497	5.49e-11	-1.69481e-10	-0.721798	4.10032e-05	-1.69481e-10	-0.629962	8.97558e-05	-1.69481e-10	-0.689947
14196390	rs56007264	5.32989e-12	-1.87304	-1.18094	3.70646e-06	-1.87691	-1.15663	8.98864e-06	-1.87563	-1.11544
14197239	rs72783469	2.40086e-11	-0.570196	-0.978702	9.37842e-06	-1.18228	-0.922919	2.66992e-05	-1.0687	-0.833703
14199590	rs4781570	6.52079e-12	-1.81271	-1.0396	4.40186e-06	-1.89571	-0.96587	1.12441e-05	-1.89377	-0.873418
14199915	rs144260434	1.72066e-11	-1.88202	-2.78242e-10	1.15597e-05	-1.89609	-2.78242e-10	2.7277e-05	-1.881	-2.78242e-10
14200287	rs72783471	2.10875e-11	-0.672855	-1.00577	9.12675e-06	-1.20364	-0.928763	2.52192e-05	-1.12686	-0.832574
14201192	rs9931690	5.77963e-12	-1.88443	-1.08854	4.81057e-06	-1.75498	-1.01781	1.22504e-05	-1.73963	-0.941852
14201813	rs4780553	5.70074e-12	-1.87432	-1.1124	4.17803e-06	-1.8757	-1.03807	1.05245e-05	-1.87439	-0.958941
14202163	rs4781571	5.68278e-12	-1.87556	-1.11431	4.16654e-06	-1.87446	-1.04207	1.04873e-05	-1.87311	-0.963763
14202188	rs4781572	3.18684e-11	-1.2657	-2.78242e-10	2.40433e-05	-1.16375	-2.78242e-10	6.78032e-05	-0.97043	-2.78242e-10
14202606	rs7188521	5.69948e-12	-1.88228	-1.10465	4.22021e-06	-1.86624	-1.03749	1.05773e-05	-1.86466	-0.963675
14202628	rs7188534	3.2093e-11	-1.25867	-2.78242e-10	2.46612e-05	-1.13838	-2.78242e-10	7.16096e-05	-0.915812	-2.78242e-10
14202718	rs189753339	1.72074e-11	-1.88197	-2.78242e-10	1.22371e-05	-1.83914	-2.78242e-10	2.88446e-05	-1.82512	-2.78242e-10
14204222	rs8060542	1.79409e-11	-0.855881	-0.984348	8.2431e-06	-1.33952	-0.894713	2.28541e-05	-1.27048	-0.787431
14204643	rs4486903	6.59965e-12	-1.75635	-1.08395	4.30041e-06	-1.88628	-0.998627	1.09028e-05	-1.88936	-0.908656
14204803	rs113891453	2.79799e-11	-1.39583	-2.78242e-10	2.23299e-05	-1.23769	-2.78242e-10	5.99526e-05	-1.09349	-2.78242e-10
14205393	rs7186738	2.88222e-11	-1.36616	-2.78242e-10	2.31013e-05	-1.20372	-2.78242e-10	6.22406e-05	-1.05603	-2.78242e-10
14205670	rs112475750	2.75187e-11	-1.41244	-2.78242e-10	2.19078e-05	-1.25677	-2.78242e-10	5.87018e-05	-1.11457	-2.78242e-10
14205744	rs1004637	5.73476e-12	-1.88936	-1.0914	4.59543e-06	-1.8115	-1.00705	1.23083e-05	-1.75877	-0.917994
14205836	rs1122454	6.55312e-12	-1.81478	-1.03259	4.48404e-06	-1.89495	-0.948136	1.15216e-05	-1.89634	-0.846476
14205994	rs201655327	2.92751e-11	-1.69481e-10	-1.35057	2.06407e-05	-1.69481e-10	-1.31635	4.9891e-05	-1.69481e-10	-1.2772
14206094	rs72783475	1.99199e-11	-0.746496	-0.989094	8.88966e-06	-1.25877	-0.899956	2.47494e-05	-1.18503	-0.793212
14206595	rs76587875	1.87128e-11	-1.7981	-2.78242e-10	1.6959e-05	-1.51281	-2.78242e-10	3.99232e-05	-1.50008	-2.78242e-10
14206655	rs56858849	5.67925e-12	-1.89135	-1.09914	4.52216e-06	-1.81881	-1.01582	1.20757e-05	-1.76812	-0.927723
14206749	rs12596849	6.78629e-12	-1.70221	-1.11019	3.87868e-06	-1.8398	-1.14832	1.14412e-05	-1.65895	-1.09087
14206893	rs57951383	2.0011e-11	-0.727855	-1.00317	8.85981e-06	-1.24487	-0.917219	2.46018e-05	-1.17035	-0.813872
14207814	rs8052197	6.52492e-12	-1.80683	-1.04485	4.42866e-06	-1.89374	-0.961772	1.13524e-05	-1.89601	-0.8616
14208231	rs4781573	6.95874e-12	-1.80275	-0.984561	4.7382e-06	-1.89301	-0.894948	1.22269e-05	-1.89571	-0.787691
14208671	rs4781574	3.12237e-11	-1.28613	-2.78242e-10	2.35192e-05	-1.18579	-2.78242e-10	6.61425e-05	-0.995228	-2.78242e-10
14208811	rs7197916	6.6722e-12	-1.79677	-1.03259	4.4982e-06	-1.8918	-0.948136	1.15356e-05	-1.89512	-0.846476
14209296	rs28583129	6.4132e-12	-1.82114	-1.04781	4.43706e-06	-1.89568	-0.957942	1.13251e-05	-1.89634	-0.863681
14209417	rs28595614	6.4132e-12	-1.82114	-1.04781	4.43706e-06	-1.89568	-0.957942	1.13251e-05	-1.89634	-0.863681
14209451	rs28666554	6.65511e-12	-1.79934	-1.03259	4.49579e-06	-1.89234	-0.948136	1.15325e-05	-1.89539	-0.846476
14209588	rs56261007	1.70588e-11	-1.89065	-2.78242e-10	1.78395e-05	-1.4622	-2.78242e-10	3.36375e-05	-1.6714	-2.78242e-10
14209809	rs75307671	2.05293e-11	-0.690139	-1.01532	9.00707e-06	-1.21663	-0.928973	2.50588e-05	-1.14055	-0.825259
14209821	rs72783479	2.07124e-11	-0.702978	-0.993602	9.13777e-06	-1.22626	-0.904937	2.54731e-05	-1.15071	-0.798707
14209943	rs118128869	7.90894e-11	-1.69481e-10	-0.356732	6.2535e-05	-1.69481e-10	-0.207887	0.000142285	-1.69481e-10	-0.229205
14210481	rs9932737	6.1216e-12	-1.8355	-1.07999	4.27629e-06	-1.89637	-0.994157	1.08926e-05	-1.89525	-0.903704
14210770	rs28662214	5.71528e-12	-1.89629	-1.08788	4.52864e-06	-1.83012	-1.00307	1.16345e-05	-1.81949	-0.913582
14211202	rs72783482	1.94678e-11	-0.743231	-1.01532	8.65644e-06	-1.25634	-0.928973	2.40305e-05	-1.18246	-0.825259
14211338	rs72783483	2.03153e-11	-0.696261	-1.01967	8.92259e-06	-1.22122	-0.933802	2.48048e-05	-1.1454	-0.830602
14211411	rs28434642	6.19269e-12	-1.83195	-1.07199	4.31516e-06	-1.89634	-0.98514	1.09972e-05	-1.89567	-0.893723
14212350	rs72783484	6.42791e-12	-1.83401	-1.03265	4.59659e-06	-1.89637	-0.921928	1.16998e-05	-1.89544	-0.832023
14212377	rs117893443	1.86184e-11	-1.80316	-2.78242e-10	1.373e-05	-1.72403	-2.78242e-10	2.99336e-05	-1.78806	-2.78242e-10
14212463	rs73514931	5.86434e-12	-1.89348	-1.06494	4.62735e-06	-1.82804	-0.983593	1.23198e-05	-1.78007	-0.895766
14212516	rs9940704	6.16741e-12	-1.83604	-1.07199	4.31504e-06	-1.89637	-0.98514	1.10027e-05	-1.89517	-0.893723
14213043	rs11644242	1.77566e-11	-1.85055	-2.78242e-10	1.1643e-05	-1.88891	-2.78242e-10	2.82633e-05	-1.84548	-2.78242e-10
14213115	rs4781575	2.61615e-11	-1.46302	-2.78242e-10	1.94092e-05	-1.37786	-2.78242e-10	5.31761e-05	-1.21343	-2.78242e-10
14213200	rs72783487	1.90483e-11	-0.744364	-1.03597	8.45316e-06	-1.25718	-0.951892	2.34074e-05	-1.18335	-0.850639
14213286	rs2097267	5.48633e-12	-1.89631	-1.12874	4.36267e-06	-1.82109	-1.04944	1.11575e-05	-1.80978	-0.965152
14213331	rs2097268	5.48881e-12	-1.89392	-1.13068	4.2535e-06	-1.83025	-1.06562	1.13644e-05	-1.78296	-0.973588
14213447	rs78402478	1.7903e-11	-1.84234	-2.78242e-10	1.161e-05	-1.89175	-2.78242e-10	2.80393e-05	-1.85343	-2.78242e-10
14213738	rs117449593	2.20559e-11	-1.63373	-2.78242e-10	1.55557e-05	-1.59918	-2.78242e-10	3.38865e-05	-1.66402	-2.78242e-10
14213892	rs117720585	1.9004e-11	-1.78266	-2.78242e-10	1.23124e-05	-1.833	-2.78242e-10	2.7527e-05	-1.87187	-2.78242e-10
14214356	rs72783490	1.83743e-11	-0.759043	-1.05731	8.16502e-06	-1.2681	-0.975651	2.25365e-05	-1.19489	-0.877018
14214803	rs147886755	3.47603e-11	-1.17884	-2.78242e-10	1.38998e-05	-1.71174	-2.78242e-10	3.97737e-05	-1.50383	-2.78242e-10
14215301	rs58760630	1.96124e-11	-0.690139	-1.06101	8.56097e-06	-1.21663	-0.97977	2.36861e-05	-1.14055	-0.881598
14215408	rs4781576	1.5772e-10	0.333514	-2.78242e-10	0.00012618	0.494098	-2.78242e-10	0.000532789	1.09108	-2.78242e-10
14215588	rs72783491	2.13722e-11	-1.66522	-2.78242e-10	2.14035e-05	-1.28006	-2.78242e-10	4.14991e-05	-1.46137	-2.78242e-10
14216315	rs9931672	5.04832e-12	-1.89566	-1.21259	3.87324e-06	-1.81783	-1.1717	9.73134e-06	-1.78648	-1.12521
14216712	rs9939111	5.18774e-11	-0.778427	-2.78242e-10	4.13865e-05	-0.620658	-2.78242e-10	0.000132268	-0.302209	-2.78242e-10
14217219	rs143458734	1.54961e-10	-1.69481e-10	0.315863	8.30153e-05	-1.69481e-10	0.0754124	0.000215431	-1.69481e-10	0.185601
14217226	rs9932289	5.04956e-12	-1.89542	-1.21259	3.88254e-06	-1.81543	-1.1717	9.75895e-06	-1.78365	-1.12521
14217417	rs58500906	2.8841e-11	-1.36551	-2.78242e-10	2.15838e-05	-1.27167	-2.78242e-10	6.00245e-05	-1.09229	-2.78242e-10
14217563	rs112833654	1.82154e-11	-0.690139	-1.1349	7.64792e-06	-1.21663	-1.09255	2.03445e-05	-1.14055	-1.03368
14217887	rs8059242	5.54957e-11	-0.711004	-2.78242e-10	4.44743e-05	-0.548702	-2.78242e-10	0.00014333	-0.221889	-2.78242e-10
14218453	rs139757489	1.71318e-11	-1.88637	-2.78242e-10	1.16322e-05	-1.88983	-2.78242e-10	2.69788e-05	-1.89199	-2.78242e-10
14218473	rs9929387	3.07008e-11	-1.30302	-2.78242e-10	2.30943e-05	-1.20403	-2.78242e-10	6.47973e-05	-1.01578	-2.78242e-10
14219837	rs762767	6.27807e-12	-1.79771	-1.09254	4.2063e-06	-1.892	-1.01503	1.07071e-05	-1.89523	-0.92091
14220021	rs56758109	1.80047e-11	-0.709069	-1.12761	7.59968e-06	-1.23082	-1.08468	2.02152e-05	-1.15552	-1.02508
14220185	rs57510480	1.94927e-11	-0.696261	-1.06101	8.52173e-06	-1.22122	-0.97977	2.35716e-05	-1.1454	-0.881598
14220857	rs12597459	4.68236e-11	-1.69481e-10	-0.880922	3.52825e-05	-1.69481e-10	-0.780226	7.57076e-05	-1.69481e-10	-0.860161
14221373	rs8056211	1.83826e-11	-0.702978	-1.11293	8.0945e-06	-1.22626	-1.02617	2.22331e-05	-1.15071	-0.934746
14223268	rs66463938	5.22738e-12	-1.88099	-1.19241	4.22252e-06	-1.75378	-1.14941	1.07386e-05	-1.71245	-1.10074
14223506	rs67893324	5.17798e-12	-1.88099	-1.20191	4.17853e-06	-1.75378	-1.15988	1.0616e-05	-1.71245	-1.11223
14224099	rs7194760	6.91574e-11	-0.490925	-2.78242e-10	5.62021e-05	-0.31466	-2.78242e-10	0.000185853	0.0379185	-2.78242e-10
14224125	rs117417765	2.79502e-11	-1.39689	-2.78242e-10	1.53857e-05	-1.61017	-2.78242e-10	3.30896e-05	-1.68782	-2.78242e-10
14224276	rs7194302	5.14462e-12	-1.8785	-1.21086	4.16808e-06	-1.74637	-1.16978	1.05896e-05	-1.70406	-1.1231
14225000	rs8058988	6.97036e-11	-0.483058	-2.78242e-10	5.6673e-05	-0.306315	-2.78242e-10	0.000187576	0.047145	-2.78242e-10
14225294	rs6498502	5.20931e-12	-1.88667	-1.19019	4.13197e-06	-1.77241	-1.15245	1.0526e-05	-1.7337	-1.09949
14225383	rs78078031	3.35633e-11	-1.69481e-10	-1.21388	2.2327e-05	-1.69481e-10	-1.23782	4.99109e-05	-1.69481e-10	-1.2768
14225842	rs6498503	1.6037e-10	0.350171	-2.78242e-10	0.000128375	0.511343	-2.78242e-10	0.000543158	1.11036	-2.78242e-10
14225858	rs6498504	1.62007e-10	0.360331	-2.78242e-10	0.000129732	0.521861	-2.78242e-10	0.000549579	1.12211	-2.78242e-10
14225901	rs6498505	5.83659e-12	-1.74944	-1.21373	5.41601e-06	-1.50678	-1.14748	1.51227e-05	-1.39535	-1.07549
14226031	rs72783494	1.32949e-11	-0.997833	-1.1421	6.0577e-06	-1.44197	-1.10031	1.58865e-05	-1.37941	-1.04217
14226116	rs8063151	5.58436e-12	-1.77908	-1.22826	4.92064e-06	-1.55609	-1.19409	1.3328e-05	-1.4515	-1.14568
14226119	rs8044295	5.71946e-12	-1.77908	-1.20436	5.05117e-06	-1.55609	-1.1679	1.37215e-05	-1.4515	-1.11658
14226400	rs59506255	1.12521e-11	-1.13707	-1.16969	5.36494e-06	-1.5393	-1.12443	1.38736e-05	-1.48361	-1.07345
14226576	rs11075232	6.1011e-12	-1.7621	-1.15674	5.66644e-06	-1.52758	-1.08147	1.5912e-05	-1.41898	-1.00099
14226586	rs11075233	6.33605e-11	-0.57847	-2.78242e-10	4.76181e-05	-0.480399	-2.78242e-10	0.000164947	-0.0814177	-2.78242e-10
14226920	rs7195762	5.65576e-12	-1.79307	-1.20157	4.94574e-06	-1.58023	-1.16486	1.33922e-05	-1.47916	-1.11321
14226980	rs7190279	1.33909e-11	-0.997833	-1.1349	6.1049e-06	-1.44197	-1.09255	1.60219e-05	-1.37941	-1.03368
14228128	rs72783498	1.33909e-11	-0.997833	-1.1349	6.1049e-06	-1.44197	-1.09255	1.60219e-05	-1.37941	-1.03368
14228253	rs113432693	4.88794e-11	-0.837954	-2.78242e-10	3.98301e-05	-0.65899	-2.78242e-10	0.000127672	-0.337574	-2.78242e-10
14228478	rs28668960	6.19464e-12	-1.76526	-1.13837	5.75667e-06	-1.53282	-1.06044	1.61944e-05	-1.42494	-0.977431
14228987	rs73514968	5.40029e-11	-0.738273	-2.78242e-10	4.03416e-05	-0.64623	-2.78242e-10	0.000136619	-0.269846	-2.78242e-10
14229099	rs724015	6.11055e-12	-1.72071	-1.19658	5.60349e-06	-1.4608	-1.15942	1.54323e-05	-1.34339	-1.10719
14229464	rs72783500	1.46618e-11	-0.981057	-1.06101	6.91589e-06	-1.43002	-0.97977	1.88928e-05	-1.36666	-0.881598
14230247	rs72783501	1.44179e-11	-0.997833	-1.06101	6.83373e-06	-1.44197	-0.97977	1.86536e-05	-1.37941	-0.881598
14230470	rs117064764	3.77894e-11	-1.69481e-10	-1.09528	2.87613e-05	-1.69481e-10	-0.984584	6.5921e-05	-1.69481e-10	-0.998584
14230675	rs72783502	1.32559e-11	-1.14478	-0.998084	6.61368e-06	-1.54458	-0.909892	1.80578e-05	-1.48929	-0.804176
14230866	rs55950916	2.05854e-11	-1.70273	-2.78242e-10	2.0158e-05	-1.34001	-2.78242e-10	4.75765e-05	-1.3247	-2.78242e-10
14231069	rs9930823	2.9607e-11	-1.3393	-2.78242e-10	2.22058e-05	-1.24326	-2.78242e-10	6.19883e-05	-1.0601	-2.78242e-10
14231672	rs7206863	1.20872e-11	-1.14478	-1.09038	5.77983e-06	-1.54458	-1.04466	1.51239e-05	-1.48929	-0.981475
14232390	rs4486904	1.21903e-11	-1.15989	-1.06678	5.86707e-06	-1.55489	-1.01936	1.53733e-05	-1.50039	-0.954024
14232738	rs2867051	1.1281e-11	-1.18106	-1.12313	5.40832e-06	-1.56926	-1.08641	1.41097e-05	-1.51587	-1.02431
14232957	rs9888882	6.57079e-11	-0.54209	-2.78242e-10	5.32312e-05	-0.368968	-2.78242e-10	0.000175011	-0.0221886	-2.78242e-10
14233476	rs9888894	6.52564e-11	-0.548986	-2.78242e-10	5.28428e-05	-0.376291	-2.78242e-10	0.000173597	-0.0303021	-2.78242e-10
14234139	rs9939585	3.07386e-11	-1.30179	-2.78242e-10	2.3125e-05	-1.2027	-2.78242e-10	6.48945e-05	-1.01428	-2.78242e-10
14234818	rs57989611	1.10285e-11	-1.19441	-1.13241	5.34138e-06	-1.57827	-1.08986	1.38837e-05	-1.52559	-1.03074
14235578	rs3752415	5.2376e-12	-1.85453	-1.21691	4.39579e-06	-1.68648	-1.17649	1.1242e-05	-1.63691	-1.13048
14235913	rs147239838	3.07426e-11	-1.69481e-10	-1.30166	2.24303e-05	-1.69481e-10	-1.2332	5.0763e-05	-1.69481e-10	-1.25987
14235949	rs9935889	5.21297e-12	-1.85626	-1.2199	4.36425e-06	-1.69037	-1.1798	1.11527e-05	-1.64123	-1.13413
14236352	rs9936251	5.21297e-12	-1.85626	-1.2199	4.36425e-06	-1.69037	-1.1798	1.11527e-05	-1.64123	-1.13413
14236353	rs79481665	1.16986e-11	-1.12457	-1.14327	5.53631e-06	-1.53071	-1.10158	1.44271e-05	-1.47438	-1.04355
14236373	rs9925759	3.27976e-11	-1.23696	-2.78242e-10	2.47992e-05	-1.1328	-2.78242e-10	7.02013e-05	-0.935673	-2.78242e-10
14236393	rs74865954	5.68787e-11	-1.69481e-10	-0.68639	4.31371e-05	-1.69481e-10	-0.57923	9.25429e-05	-1.69481e-10	-0.659368
14237089	rs72785404	1.25365e-11	-1.12952	-1.06914	6.17586e-06	-1.53412	-0.988848	1.67317e-05	-1.47804	-0.891702
14237925	rs74510539	9.40109e-11	-0.1839	-2.78242e-10	5.66054e-05	-0.307508	-2.78242e-10	0.000166953	-0.0693296	-2.78242e-10
14237978	rs9935670	5.5817e-12	-1.85453	-1.15328	4.85314e-06	-1.68648	-1.07751	1.28532e-05	-1.63691	-0.996538
14238114	rs9928733	5.64822e-12	-1.78511	-1.21086	3.59833e-06	-1.89336	-1.16978	8.78495e-06	-1.8909	-1.1231
14238131	rs78669234	1.85682e-11	-1.80586	-2.78242e-10	1.19692e-05	-1.86128	-2.78242e-10	2.73918e-05	-1.8768	-2.78242e-10
14238139	rs9926565	5.6688e-12	-1.78511	-1.20723	3.59219e-06	-1.89336	-1.17149	8.79242e-06	-1.8909	-1.12225
14238658	rs9929203	3.27976e-11	-1.23696	-2.78242e-10	2.47992e-05	-1.1328	-2.78242e-10	7.02013e-05	-0.935673	-2.78242e-10
14238774	rs13337521	5.82154e-12	-1.77165	-1.19409	3.75994e-06	-1.89461	-1.1246	9.44536e-06	-1.89197	-1.04955
14238856	rs200183007	3.0404e-11	-1.69481e-10	-1.31274	2.16007e-05	-1.69481e-10	-1.27089	5.30117e-05	-1.69481e-10	-1.21653
14238892	rs9929273	3.32783e-11	-1.2224	-2.78242e-10	2.51904e-05	-1.11715	-2.78242e-10	7.1444e-05	-0.918126	-2.78242e-10
14238970	rs117828617	1.71485e-11	-1.8854	-2.78242e-10	1.21219e-05	-1.8486	-2.78242e-10	2.7207e-05	-1.88357	-2.78242e-10
14239032	rs140573788	2.83752e-11	-1.69481e-10	-1.38179	1.92676e-05	-1.69481e-10	-1.38519	4.4816e-05	-1.69481e-10	-1.38447
14239683	rs8059531	6.26685e-12	-1.79545	-1.09659	4.22681e-06	-1.89485	-1.00731	1.07e-05	-1.89299	-0.923805
14240056	rs144078341	2.1586e-11	-1.65526	-2.78242e-10	1.37613e-05	-1.72175	-2.78242e-10	3.45246e-05	-1.64537	-2.78242e-10
14240303	rs11646349	2.08448e-11	-1.6902	-2.78242e-10	1.18324e-05	-1.87277	-2.78242e-10	2.68664e-05	-1.89617	-2.78242e-10
14240717	rs9932845	3.64942e-11	-1.13016	-2.78242e-10	2.99483e-05	-0.94414	-2.78242e-10	8.16598e-05	-0.784479	-2.78242e-10
14240940	rs72785406	1.79296e-11	-1.84086	-2.78242e-10	1.67086e-05	-1.52769	-2.78242e-10	3.15046e-05	-1.73691	-2.78242e-10
14241166	rs72785407	1.36198e-11	-0.997833	-1.11795	6.21744e-06	-1.44197	-1.07428	1.63448e-05	-1.37941	-1.01373
14241692	rs58583715	3.66982e-11	-1.12458	-2.78242e-10	2.79774e-05	-1.01222	-2.78242e-10	8.03256e-05	-0.800952	-2.78242e-10
14241823	rs73514987	3.72889e-11	-1.10861	-2.78242e-10	2.84595e-05	-0.995131	-2.78242e-10	8.18671e-05	-0.781943	-2.78242e-10
14242253	rs4781577	5.52618e-12	-1.87926	-1.13855	3.93761e-06	-1.88265	-1.09039	9.74327e-06	-1.87404	-1.03642
14242819	rs13334260	3.03205e-11	-1.31549	-2.78242e-10	2.27853e-05	-1.2175	-2.78242e-10	6.38198e-05	-1.03098	-2.78242e-10
14243066	rs13339439	5.32734e-12	-1.89159	-1.16287	4.19732e-06	-1.79221	-1.11696	1.06464e-05	-1.75651	-1.06531
14243808	rs9932473	5.67703e-12	-1.89041	-1.10047	4.68245e-06	-1.78693	-1.01286	1.23639e-05	-1.7504	-0.921863
14245365	rs6498506	5.85481e-12	-1.89269	-1.06735	4.80059e-06	-1.79762	-0.977253	1.26986e-05	-1.76279	-0.882756
14246257	rs138647696	2.30396e-11	-1.59009	-2.78242e-10	2.4208e-05	-1.15693	-2.78242e-10	3.9285e-05	-1.5162	-2.78242e-10
14246630	rs933198	1.74149e-11	-0.719021	-1.15096	7.41261e-06	-1.22887	-1.11156	1.98201e-05	-1.14549	-1.05486
14247105	rs4780554	3.66982e-11	-1.12458	-2.78242e-10	2.79774e-05	-1.01222	-2.78242e-10	8.03256e-05	-0.800952	-2.78242e-10
14248851	rs1003067	5.68974e-12	-1.89503	-1.09361	4.42525e-06	-1.84847	-1.00781	1.139e-05	-1.82739	-0.926916
14248926	rs4781578	7.26823e-12	-1.68627	-1.05753	4.35635e-06	-1.86408	-1.00789	1.08108e-05	-1.85685	-0.949646
14249098	rs4781579	1.51239e-11	-1.00858	-1.00245	6.9934e-06	-1.4496	-0.949042	1.84089e-05	-1.38755	-0.886658
14249112	rs74009141	3.36182e-11	-1.21224	-2.78242e-10	2.54671e-05	-1.10623	-2.78242e-10	7.23235e-05	-0.905891	-2.78242e-10
14249278	rs68105689	6.24456e-12	-1.86816	-1.02744	4.41572e-06	-1.88997	-0.968468	1.0913e-05	-1.88377	-0.913316
14249677	rs928968	6.31089e-12	-1.87231	-1.01272	5.55816e-06	-1.72932	-0.899023	1.46194e-05	-1.68481	-0.819879
14249940	rs762768	6.35606e-12	-1.86958	-1.00833	5.62577e-06	-1.72224	-0.894012	1.48159e-05	-1.67686	-0.814483
14249996	rs762769	6.3651e-12	-1.86815	-1.00833	5.64604e-06	-1.71865	-0.894012	1.48758e-05	-1.67282	-0.814483
14250915	rs4781580	5.84858e-12	-1.86958	-1.09154	4.94863e-06	-1.72224	-1.02226	1.25474e-05	-1.67686	-0.980668
14251303	rs1557519	5.88194e-12	-1.86782	-1.0876	4.78628e-06	-1.75996	-1.0179	1.22775e-05	-1.7032	-0.976073
14251359	rs1557520	1.46677e-11	-1.03093	-1.01073	6.94187e-06	-1.46542	-0.94062	1.80608e-05	-1.40444	-0.88886
14252150	rs13339288	3.14578e-11	-1.27866	-2.78242e-10	1.83024e-05	-1.43658	-2.78242e-10	4.67515e-05	-1.34219	-2.78242e-10
14252240	rs9933563	2.87511e-11	-1.36863	-2.78242e-10	2.15108e-05	-1.27506	-2.78242e-10	5.97944e-05	-1.09613	-2.78242e-10
14252434	rs28699649	6.40283e-12	-1.86958	-1.00099	5.70228e-06	-1.72224	-0.880505	1.50768e-05	-1.67686	-0.797027
14252943	rs74597702	2.69894e-11	-1.43187	-2.78242e-10	2.14233e-05	-1.27913	-2.78242e-10	5.72672e-05	-1.13931	-2.78242e-10
14253072	rs9923641	3.44853e-11	-1.18678	-2.78242e-10	2.61732e-05	-1.07888	-2.78242e-10	7.45704e-05	-0.875297	-2.78242e-10
14253324	rs72785408	1.46007e-11	-1.03842	-1.00782	6.9616e-06	-1.4707	-0.932505	1.81635e-05	-1.41008	-0.87755
```
