## Supplementary material for "Characterization of shared and ancestry-specific signals driving complex traits using multi-ancestry fine-mapping": susiex_nc3.cs80.summary

```
# chr16:13253384-14253384
CS_ID	CS_LENGTH	CS_PURITY	MAX_PIP_SNP	BP	REF_ALLELE	ALT_ALLELE	REF_FRQ	BETA	SE	-LOG10P	MAX_PIP	POST-HOC_PROB_POP1	POST-HOC_PROB_POP2
1	7	0.995573	rs8055219	13753384	A,A	G,G	0.740557,0.882937	0.0297002,0.0354078	0.00451065,0.0132962	10.3405,2.11099	0.131746	0.999999	0.848064
2	1	1	rs7188652	13922413	G,G	A,A	0.756461,0.62004	-0.0220405,-0.0162453	0.0046064,0.00880693	5.76649,1.18645	0.815418	0.813714	0.44689
3	251	0	rs62030179	13553896	T,T	C,C	0.724652,0.799603	-0.0158392,-0.0242101	0.00442623,0.0106787	3.46143,1.63111	0.0364193	0.742202	0.322406
```
