## Supplementary material for "Characterization of shared and ancestry-specific signals driving complex traits using multi-ancestry fine-mapping": susiex_nc1.cs80.cs

```
CS_ID	SNP	BP	REF_ALLELE	ALT_ALLELE	REF_FRQ	BETA	SE	-LOG10P	CS_PIP	OVRL_PIP
1	chr16:28495107:C:T	28495107	T,T	C,C	1,1	-inf,-inf	inf,inf	13.2687,1.03576	0.995029	0.995029
```
