## Supplementary material for "Characterization of shared and ancestry-specific signals driving complex traits using multi-ancestry fine-mapping": susiex_nc1.cs80.snp

```
BP	SNP	PIP(CS1)	LogBF(CS1,Pop1)	LogBF(CS1,Pop2)
27994917	chr16:27994917:T:C	1.68344e-12	-2.8675e-10	-1.31433
27995026	chr16:27995026:T:C	1.75993e-12	-2.8675e-10	-1.2699
27995180	chr16:27995180:T:C	1.68331e-12	-2.8675e-10	-1.31441
27995625	chr16:27995625:G:A	1.76633e-12	-2.8675e-10	-1.26626
27995775	chr16:27995775:T:C	1.88889e-12	-1.19918	-3.22512e-10
27995922	chr16:27995922:A:G	1.7612e-12	-2.8675e-10	-1.26917
27996429	chr16:27996429:TA:T	2.97547e-13	-1.73457	-1.31278
27996509	chr16:27996509:ACT:A	2.6964e-13	-1.85186	-1.29398
27996712	chr16:27996712:A:G	7.15753e-13	-2.0147	-0.154889
27996830	chr16:27996830:G:A	1.1999e-12	-1.65293	-3.22512e-10
27997032	chr16:27997032:G:A	1.62327e-12	-1.35073	-3.22512e-10
27997217	chr16:27997217:G:A	3.9244e-13	-1.69124	-1.0793
27997917	chr16:27997917:C:T	3.27503e-13	-1.76968	-1.18175
27997922	chr16:27997922:C:T	5.54307e-13	-1.19053	-1.23468
27998109	chr16:27998109:G:A	2.03254e-12	-2.8675e-10	-1.12588
27998484	chr16:27998484:C:T	1.08041e-12	-1.75783	-3.22512e-10
27998739	chr16:27998739:G:A	4.83385e-13	-1.30529	-1.25682
27998895	chr16:27998895:A:G	8.38095e-13	-1.859	-0.152788
27999381	chr16:27999381:G:A	4.35031e-13	-1.87344	-0.794063
28000185	chr16:28000185:C:G	1.90853e-12	-2.8675e-10	-1.18883
28000194	chr16:28000194:G:A	3.29245e-13	-1.69048	-1.25564
28000560	chr16:28000560:C:T	1.85888e-12	-2.8675e-10	-1.2152
28001290	chr16:28001290:G:A	6.05046e-12	-2.8675e-10	-0.035035
28001298	chr16:28001298:G:C	1.89446e-12	-2.8675e-10	-1.19623
28001381	chr16:28001381:G:A	3.32314e-13	-1.6827	-1.25414
28001568	chr16:28001568:C:T	4.20848e-12	-2.8675e-10	-0.398066
28001933	chr16:28001933:T:C	3.94657e-13	-1.52872	-1.23619
28001983	chr16:28001983:G:A	3.52744e-13	-1.56261	-1.31457
28002344	chr16:28002344:C:G	2.59267e-13	-1.90393	-1.28114
28002528	chr16:28002528:G:C	1.82379e-12	-1.23425	-3.22512e-10
28002970	chr16:28002970:A:G	1.72245e-12	-2.8675e-10	-1.29142
28003018	chr16:28003018:A:G	2.81401e-13	-1.9248	-1.17835
28003239	chr16:28003239:C:T	3.25139e-13	-1.74007	-1.2186
28003803	chr16:28003803:G:A	9.76377e-13	-1.85907	-3.22512e-10
28004057	chr16:28004057:T:C	1.69711e-12	-2.8675e-10	-1.30624
28004514	chr16:28004514:C:T	1.73683e-12	-2.8675e-10	-1.28311
28004590	chr16:28004590:CAGAAT:C	1.18402e-12	-1.96474	0.298489
28004704	chr16:28004704:G:A	9.07103e-13	-1.93267	-3.22512e-10
28004734	chr16:28004734:C:T	4.63678e-13	-1.9318	-0.67193
28004801	chr16:28004801:T:G	7.57476e-12	-1.48282	1.67248
28005275	chr16:28005275:A:G	9.16355e-13	-1.76703	-0.155489
28005283	chr16:28005283:C:T	7.05861e-13	-1.86819	-0.315315
28005705	chr16:28005705:T:C	1.69135e-12	-2.8675e-10	-1.30964
28005765	chr16:28005765:A:C	2.4658e-13	-1.93257	-1.30267
28006250	chr16:28006250:T:C	8.44537e-13	-2.00413	-3.22512e-10
28006259	chr16:28006259:C:T	3.23966e-13	-1.72579	-1.2365
28006723	chr16:28006723:G:A	7.89276e-11	-2.8675e-10	2.53336
28007268	chr16:28007268:A:T	1.34659e-12	-1.53759	-3.22512e-10
28007331	chr16:28007331:C:A	2.41478e-13	-1.97016	-1.28599
28007874	chr16:28007874:G:A	3.69644e-13	-2.00183	-0.828553
28008030	chr16:28008030:G:A	1.85306e-12	-2.8675e-10	-1.21833
28009454	chr16:28009454:T:C	3.30181e-12	-0.990259	0.349562
28009500	chr16:28009500:A:G	1.70861e-12	-2.8675e-10	-1.29949
28010087	chr16:28010087:G:A	1.93592e-12	-2.8675e-10	-1.17458
28010145	chr16:28010145:A:C	1.73383e-12	-2.8675e-10	-1.28483
28010290	chr16:28010290:T:C	3.70936e-13	-2.02084	-0.806055
28010342	chr16:28010342:G:A	3.8416e-13	-1.83722	-0.954647
28010351	chr16:28010351:G:A	1.67914e-12	-1.31689	-3.22512e-10
28010543	chr16:28010543:C:T	3.36891e-13	-2.02689	-0.896273
28010583	chr16:28010583:C:A	9.20659e-13	-1.91783	-3.22512e-10
28010774	chr16:28010774:T:G	3.27947e-12	-2.8675e-10	-0.647487
28010789	chr16:28010789:A:G	3.2158e-12	-2.8675e-10	-0.667091
28011038	chr16:28011038:C:G	1.77595e-12	-2.8675e-10	-1.26084
28011079	chr16:28011079:G:A	2.90677e-12	-2.8675e-10	-0.768125
28011108	chr16:28011108:A:G	4.23373e-12	-0.693969	0.301884
28011686	chr16:28011686:C:T	1.55224e-11	-2.8675e-10	0.907115
28011735	chr16:28011735:C:T	4.27899e-13	-1.44919	-1.23485
28011949	chr16:28011949:G:A	1.8156e-12	-2.8675e-10	-1.23875
28012440	chr16:28012440:C:T	5.02434e-13	-1.98532	-0.538137
28012701	chr16:28012701:C:T	8.49216e-13	-1.99861	-3.22512e-10
28012735	chr16:28012735:A:T	2.19274e-12	-2.8675e-10	-1.05002
28012979	chr16:28012979:CTT:C	1.68416e-12	-2.8675e-10	-1.3139
28013193	chr16:28013193:T:C	2.35601e-12	-2.8675e-10	-0.9782
28013372	chr16:28013372:C:T	3.57747e-13	-2.00465	-0.85845
28013397	chr16:28013397:C:CAAAGG	6.62425e-13	-2.02045	-0.226569
28013763	chr16:28013763:A:C	1.7759e-12	-2.8675e-10	-1.26086
28013896	chr16:28013896:C:G	6.84718e-13	-2.0014	-0.212513
28014442	chr16:28014442:T:C	2.06633e-12	-2.8675e-10	-1.10939
28014505	chr16:28014505:A:C	2.91121e-13	-2.02575	-1.04343
28014688	chr16:28014688:G:A	1.68647e-12	-2.8675e-10	-1.31253
28014781	chr16:28014781:T:G	7.75123e-13	-2.01925	-0.0706473
28014789	chr16:28014789:G:A	1.81513e-12	-2.8675e-10	-1.23901
28015353	chr16:28015353:T:A	8.27673e-13	-2.02431	-3.22512e-10
28015653	chr16:28015653:T:C	2.0252e-12	-2.8675e-10	-1.1295
28015686	chr16:28015686:A:G	3.63943e-13	-1.68344	-1.16249
28016016	chr16:28016016:A:C	1.93386e-12	-2.8675e-10	-1.17565
28016097	chr16:28016097:T:G	4.30316e-13	-1.38235	-1.29605
28016911	chr16:28016911:A:G	2.44939e-12	-2.8675e-10	-0.939329
28016954	chr16:28016954:T:C	2.06997e-12	-2.8675e-10	-1.10764
28017598	chr16:28017598:C:T	2.54608e-11	-2.8675e-10	1.40197
28017914	chr16:28017914:A:G	1.68252e-12	-2.8675e-10	-1.31487
28018087	chr16:28018087:C:G	1.69505e-12	-2.8675e-10	-1.30745
28018173	chr16:28018173:C:T	3.287e-11	-2.8675e-10	1.65739
28018218	chr16:28018218:C:T	2.80676e-13	-2.02677	-1.07895
28018427	chr16:28018427:G:A	3.22666e-11	-2.8675e-10	1.63886
28018642	chr16:28018642:G:A	2.49516e-11	-2.8675e-10	1.38177
28018832	chr16:28018832:A:G	3.75543e-12	-2.8675e-10	-0.511967
28020000	chr16:28020000:T:C	1.98888e-12	-2.8675e-10	-1.1476
28020019	chr16:28020019:A:G	1.72545e-12	-1.28968	-3.22512e-10
28020090	chr16:28020090:G:A	1.75085e-12	-2.8675e-10	-1.27507
28020105	chr16:28020105:T:C	1.73469e-12	-2.8675e-10	-1.28434
28020433	chr16:28020433:T:C	1.88828e-12	-2.8675e-10	-1.1995
28020623	chr16:28020623:G:A	9.85834e-13	-1.84944	-3.22512e-10
28021192	chr16:28021192:C:T	4.71306e-13	-1.68593	-0.901484
28021860	chr16:28021860:C:T	3.76288e-13	-1.85865	-0.953914
28021921	chr16:28021921:T:C	1.6852e-12	-2.8675e-10	-1.31328
28022030	chr16:28022030:G:A	2.78954e-12	-2.8675e-10	-0.809291
28022285	chr16:28022285:T:C	1.95908e-12	-2.8675e-10	-1.16269
28022484	chr16:28022484:T:TTC	1.68239e-12	-2.8675e-10	-1.31495
28023010	chr16:28023010:A:G	1.71903e-12	-2.8675e-10	-1.29341
28023011	chr16:28023011:G:T	1.82273e-12	-1.16364	-0.0711971
28023080	chr16:28023080:C:G	2.20151e-12	-2.8675e-10	-1.04603
28023093	chr16:28023093:T:C	2.0428e-12	-1.05084	-0.0700011
28023616	chr16:28023616:T:C	2.97822e-12	-2.8675e-10	-0.743843
28023674	chr16:28023674:G:A	2.02472e-12	-1.12974	-3.22512e-10
28025313	chr16:28025313:G:A	3.89308e-12	-2.8675e-10	-0.475967
28025395	chr16:28025395:T:C	2.74929e-12	-2.8675e-10	-0.823826
28025630	chr16:28025630:T:C	1.23565e-12	-1.62357	-3.22512e-10
28025684	chr16:28025684:G:A	1.85008e-12	-2.8675e-10	-1.21994
28026109	chr16:28026109:C:T	1.83745e-12	-2.8675e-10	-1.22679
28027331	chr16:28027331:G:T	1.07088e-12	-2.02522	0.25853
28027729	chr16:28027729:G:A	1.72555e-12	-1.28962	-3.22512e-10
28028162	chr16:28028162:G:A	6.79451e-12	-1.02686	1.10781
28028246	chr16:28028246:G:A	8.25984e-13	-2.02635	-3.22512e-10
28028265	chr16:28028265:G:A	6.60717e-12	-1.03724	1.09023
28028585	chr16:28028585:G:A	1.69844e-12	-2.8675e-10	-1.30546
28029215	chr16:28029215:T:A	1.30898e-12	-2.02671	0.460784
28029261	chr16:28029261:T:C	1.68232e-12	-2.8675e-10	-1.31499
28029890	chr16:28029890:G:A	8.60527e-13	-1.98538	-3.22512e-10
28030610	chr16:28030610:T:C	5.2852e-12	-1.1363	0.966044
28030710	chr16:28030710:G:A	4.9484e-12	-0.963851	0.727747
28032261	chr16:28032261:C:T	3.66542e-12	-2.8675e-10	-0.536225
28032294	chr16:28032294:A:G	4.1327e-12	-1.14323	0.726991
28032322	chr16:28032322:CA:C	1.98667e-12	-2.8675e-10	-1.14871
28032451	chr16:28032451:G:A	3.59274e-13	-1.85576	-1.00307
28032560	chr16:28032560:G:A	1.83744e-12	-2.8675e-10	-1.2268
28032565	chr16:28032565:C:T	1.68354e-12	-2.8675e-10	-1.31427
28032783	chr16:28032783:C:T	1.68329e-12	-2.8675e-10	-1.31442
28032951	chr16:28032951:T:C	1.82876e-12	-2.8675e-10	-1.23153
28033026	chr16:28033026:G:A	1.96272e-12	-2.8675e-10	-1.16084
28033891	chr16:28033891:C:T	4.107e-13	-1.6401	-1.08496
28033945	chr16:28033945:T:C	1.49364e-12	-1.43395	-3.22512e-10
28034435	chr16:28034435:C:T	1.7275e-12	-2.8675e-10	-1.2885
28034629	chr16:28034629:G:C	1.83934e-12	-2.8675e-10	-1.22576
28035076	chr16:28035076:A:G	2.81985e-12	-2.8675e-10	-0.798485
28035709	chr16:28035709:C:T	1.97601e-12	-2.8675e-10	-1.15409
28035756	chr16:28035756:T:C	1.71425e-12	-2.8675e-10	-1.29619
28035856	chr16:28035856:C:T	3.79591e-11	-2.8675e-10	1.80134
28035966	chr16:28035966:T:C	1.68942e-12	-2.8675e-10	-1.31079
28036015	chr16:28036015:G:A	2.96798e-12	-2.8675e-10	-0.747286
28036434	chr16:28036434:G:A	2.50125e-10	-2.8675e-10	3.68679
28036991	chr16:28036991:CA:C	1.02578e-12	-1.80972	-3.22512e-10
28037007	chr16:28037007:T:G	3.29456e-13	-1.63076	-1.31472
28037278	chr16:28037278:G:A	1.94944e-12	-2.8675e-10	-1.16763
28037306	chr16:28037306:G:A	7.87953e-13	-1.83628	-0.237204
28037403	chr16:28037403:T:A	1.414e-10	-2.8675e-10	3.11642
28037708	chr16:28037708:A:G	1.46425e-10	-2.8675e-10	3.15134
28038353	chr16:28038353:G:A	9.07394e-13	-0.900675	-1.03167
28038524	chr16:28038524:C:T	2.83313e-12	-2.8675e-10	-0.793785
28039291	chr16:28039291:CT:C	5.15062e-10	-2.8675e-10	4.40912
28039456	chr16:28039456:G:A	4.80976e-10	-2.8675e-10	4.34065
28039555	chr16:28039555:A:G	2.11392e-12	-2.8675e-10	-1.08663
28039710	chr16:28039710:A:G	2.0524e-12	-2.8675e-10	-1.11616
28040016	chr16:28040016:A:T	3.9268e-13	-1.46014	-1.30979
28040134	chr16:28040134:C:A	1.90081e-12	-2.8675e-10	-1.19289
28040405	chr16:28040405:T:C	1.73704e-12	-2.8675e-10	-1.28298
28040759	chr16:28040759:C:T	5.97277e-10	-2.8675e-10	4.55721
28040966	chr16:28040966:C:T	3.94446e-10	-2.8675e-10	4.14231
28041076	chr16:28041076:G:A	1.81109e-12	-2.8675e-10	-1.24124
28041403	chr16:28041403:G:A	2.32085e-12	-2.8675e-10	-0.993236
28041443	chr16:28041443:C:A	3.68754e-10	-2.8675e-10	4.07496
28041481	chr16:28041481:G:T	5.98556e-10	-2.8675e-10	4.55935
28041484	chr16:28041484:G:A	1.85304e-12	-2.8675e-10	-1.21834
28041609	chr16:28041609:A:T	6.61022e-10	-2.8675e-10	4.65862
28041642	chr16:28041642:T:C	5.87892e-12	0.151662	-0.215458
28041690	chr16:28041690:A:C	5.53421e-12	0.0869398	-0.21116
28041847	chr16:28041847:C:T	3.15226e-12	-2.8675e-10	-0.68705
28041979	chr16:28041979:G:A	1.74624e-12	-2.8675e-10	-1.27771
28042126	chr16:28042126:T:C	2.44677e-12	-2.8675e-10	-0.9404
28042293	chr16:28042293:G:A	5.9013e-13	-1.14445	-1.21813
28042310	chr16:28042310:C:T	6.02819e-10	-2.8675e-10	4.56645
28042388	chr16:28042388:A:T	2.46634e-12	-2.8675e-10	-0.932434
28042749	chr16:28042749:G:A	1.39241e-10	-2.8675e-10	3.10104
28043411	chr16:28043411:C:T	2.30596e-13	-2.00505	-1.2972
28043697	chr16:28043697:C:T	2.44429e-13	-1.98187	-1.26213
28043744	chr16:28043744:G:A	1.77679e-12	-2.8675e-10	-1.26036
28043857	chr16:28043857:G:A	3.67976e-12	-1.28672	0.754395
28044159	chr16:28044159:C:G	2.12252e-12	-2.8675e-10	-1.08256
28044375	chr16:28044375:C:A	4.4251e-12	-2.8675e-10	-0.347875
28044401	chr16:28044401:T:C	4.20017e-12	-1.31341	0.913367
28044658	chr16:28044658:C:G	1.82789e-12	-2.8675e-10	-1.232
28044715	chr16:28044715:T:C	7.19048e-12	-1.0281	1.16569
28044844	chr16:28044844:T:C	8.39466e-13	-0.696644	-1.31351
28045195	chr16:28045195:C:A	1.06152e-12	-2.00166	0.226188
28045402	chr16:28045402:G:A	1.85319e-12	-2.8675e-10	-1.21826
28045432	chr16:28045432:G:A	3.32636e-10	-2.8675e-10	3.97188
28045678	chr16:28045678:AAAT:A	7.3897e-12	-2.8675e-10	0.164919
28045749	chr16:28045749:G:T	7.39321e-12	-2.8675e-10	0.165393
28045933	chr16:28045933:T:G	2.9916e-12	-2.8675e-10	-0.73936
28045966	chr16:28045966:A:G	8.79085e-13	-1.96404	-3.22512e-10
28046261	chr16:28046261:A:C	6.84847e-12	-0.862588	0.951444
28046578	chr16:28046578:T:C	2.12221e-12	-2.8675e-10	-1.08271
28046601	chr16:28046601:G:A	2.3737e-12	-2.8675e-10	-0.970717
28047199	chr16:28047199:G:A	4.42374e-13	-1.91871	-0.732061
28047653	chr16:28047653:A:G	2.31406e-12	-2.8675e-10	-0.996165
28048581	chr16:28048581:C:T	7.42769e-12	-2.8675e-10	0.170047
28048635	chr16:28048635:G:C	2.46099e-12	-0.908618	-0.0259856
28048695	chr16:28048695:C:T	6.18868e-13	-1.01314	-1.30189
28048721	chr16:28048721:T:C	5.96174e-13	-1.05912	-1.29327
28048833	chr16:28048833:T:C	2.79147e-13	-1.89122	-1.21996
28049155	chr16:28049155:A:G	2.53677e-12	-0.829253	-0.075024
28049643	chr16:28049643:C:T	6.22281e-13	-1.03751	-1.27202
28049700	chr16:28049700:AAG:A	4.07489e-12	-2.8675e-10	-0.430325
28050100	chr16:28050100:A:G	9.87131e-13	-1.96705	0.118931
28050103	chr16:28050103:G:T	1.86838e-12	-2.8675e-10	-1.2101
28050893	chr16:28050893:C:T	4.63953e-12	-2.8675e-10	-0.300555
28050942	chr16:28050942:T:A	3.74988e-12	-2.8675e-10	-0.513446
28051107	chr16:28051107:G:A	6.5934e-12	-0.840298	0.891198
28051284	chr16:28051284:A:G	2.50769e-12	-2.8675e-10	-0.915808
28051764	chr16:28051764:G:A	5.39107e-13	-1.95716	-0.495853
28051872	chr16:28051872:T:C	5.0404e-13	-1.96972	-0.550545
28052121	chr16:28052121:A:G	2.36657e-13	-1.98219	-1.29412
28052235	chr16:28052235:C:T	1.73598e-12	-2.8675e-10	-1.2836
28052627	chr16:28052627:G:A	3.7333e-13	-1.52812	-1.29234
28052904	chr16:28052904:A:G	2.63184e-13	-1.85504	-1.31503
28052957	chr16:28052957:A:C	2.20227e-12	0.251859	-1.29754
28053172	chr16:28053172:G:A	1.0127e-12	-0.535716	-1.28683
28054032	chr16:28054032:T:C	1.25189e-12	-0.529035	-1.08148
28054073	chr16:28054073:T:C	2.39453e-13	-2.02664	-1.23793
28054254	chr16:28054254:T:A	1.62224e-12	-0.313085	-1.03828
28054291	chr16:28054291:G:A	3.51963e-12	-2.8675e-10	-0.576812
28054376	chr16:28054376:A:G	5.02512e-13	-1.25491	-1.2684
28055097	chr16:28055097:C:T	2.4081e-13	-2.02674	-1.23218
28055931	chr16:28055931:A:AC	1.12573e-12	-0.403449	-1.31329
28056047	chr16:28056047:G:C	1.80077e-12	-2.8675e-10	-1.24695
28056064	chr16:28056064:G:A	1.84292e-11	-2.8675e-10	1.07877
28056551	chr16:28056551:TG:T	2.37178e-13	-1.95915	-1.31497
28056629	chr16:28056629:T:C	3.77146e-12	-2.8675e-10	-0.507707
28056887	chr16:28056887:C:T	3.82111e-12	-2.8675e-10	-0.494627
28057683	chr16:28057683:A:G	5.36142e-11	-2.8675e-10	2.14665
28057751	chr16:28057751:C:T	1.68237e-12	-2.8675e-10	-1.31496
28057872	chr16:28057872:C:A	2.54036e-12	-2.8675e-10	-0.902862
28058146	chr16:28058146:G:A	2.99291e-13	-2.01964	-1.02186
28058191	chr16:28058191:C:T	1.8306e-12	-2.8675e-10	-1.23053
28058286	chr16:28058286:G:C	2.10894e-12	-2.8675e-10	-1.08898
28058394	chr16:28058394:C:T	3.2575e-13	-1.94533	-1.01146
28058410	chr16:28058410:C:A	2.08191e-12	-2.8675e-10	-1.10188
28058486	chr16:28058486:A:G	5.88362e-12	-2.8675e-10	-0.0629964
28058640	chr16:28058640:AC:A	2.89636e-13	-2.00702	-1.06727
28058763	chr16:28058763:G:A	2.47113e-11	-2.8675e-10	1.37209
28058765	chr16:28058765:T:C	4.6841e-12	-2.8675e-10	-0.290995
28059233	chr16:28059233:C:T	2.38403e-13	-1.95392	-1.31504
28060016	chr16:28060016:G:T	8.62502e-13	-1.98309	-3.22512e-10
28060087	chr16:28060087:A:G	5.0162e-13	-1.99996	-0.525121
28060270	chr16:28060270:G:A	5.31187e-12	-2.8675e-10	-0.165225
28060632	chr16:28060632:G:A	4.61592e-13	-1.67041	-0.937831
28060671	chr16:28060671:G:A	3.70226e-13	-1.60343	-1.22538
28060739	chr16:28060739:A:G	6.20415e-12	-2.8675e-10	-0.00995084
28061349	chr16:28061349:G:C	5.32326e-13	-1.98751	-0.478157
28062111	chr16:28062111:C:G	3.42663e-13	-1.5919	-1.31427
28062615	chr16:28062615:G:A	2.39224e-13	-1.96487	-1.30065
28062981	chr16:28062981:G:A	1.93096e-12	-2.8675e-10	-1.17715
28063001	chr16:28063001:C:T	6.4618e-13	-1.65522	-0.616625
28063398	chr16:28063398:C:G	1.86111e-12	-2.8675e-10	-1.214
28063500	chr16:28063500:C:T	3.5184e-12	-2.8675e-10	-0.577163
28063918	chr16:28063918:G:A	8.44845e-13	-2.00377	-3.22512e-10
28064056	chr16:28064056:C:A	1.65994e-12	-0.0388697	-1.28952
28064446	chr16:28064446:G:A	4.37638e-13	-1.3475	-1.31403
28064578	chr16:28064578:C:T	2.66546e-13	-2.00367	-1.15371
28064980	chr16:28064980:T:C	7.35262e-13	-2.00571	-0.136987
28065081	chr16:28065081:G:A	1.94618e-12	-2.8675e-10	-1.1693
28065123	chr16:28065123:T:C	1.69603e-12	-2.8675e-10	-1.30688
28065165	chr16:28065165:A:G	3.47651e-13	-2.02143	-0.870296
28065537	chr16:28065537:T:C	5.61925e-13	-1.91723	-0.494323
28065623	chr16:28065623:C:T	6.57344e-12	0.958651	-0.910783
28065748	chr16:28065748:C:T	2.65283e-12	-2.8675e-10	-0.859543
28066068	chr16:28066068:C:A	4.51684e-12	0.556748	-0.884104
28066211	chr16:28066211:C:A	4.63948e-12	0.603554	-0.90412
28066536	chr16:28066536:A:T	2.27383e-12	-2.8675e-10	-1.0137
28066767	chr16:28066767:G:A	2.40647e-11	-2.8675e-10	1.34558
28066934	chr16:28066934:G:A	2.34891e-12	-2.8675e-10	-0.981216
28067103	chr16:28067103:C:A	1.26653e-11	0.993208	-0.289509
28067270	chr16:28067270:G:A	1.88081e-12	-2.8675e-10	-1.20347
28067274	chr16:28067274:T:C	5.5054e-12	1.12217	-1.25161
28067585	chr16:28067585:TC:T	9.41513e-13	-1.96077	0.0653388
28067613	chr16:28067613:G:A	1.24299e-11	-2.8675e-10	0.684934
28067888	chr16:28067888:G:A	1.10324e-11	-2.8675e-10	0.565667
28067994	chr16:28067994:G:A	2.18137e-12	-2.8675e-10	-1.05522
28068448	chr16:28068448:T:A	7.78789e-12	-2.8675e-10	0.217402
28068478	chr16:28068478:A:C	4.35229e-12	0.670451	-1.03492
28068607	chr16:28068607:C:CCTAAGTCA	1.74083e-12	-2.8675e-10	-1.28081
28068856	chr16:28068856:T:C	5.21219e-12	-2.8675e-10	-0.184169
28069174	chr16:28069174:A:G	6.71546e-13	-1.9215	-0.311838
28069196	chr16:28069196:G:A	5.63674e-13	-1.09981	-1.30864
28069288	chr16:28069288:C:T	8.31595e-12	0.283006	-3.22512e-10
28069925	chr16:28069925:C:T	4.46405e-12	0.854161	-1.19327
28070295	chr16:28070295:A:G	5.44192e-13	-1.14113	-1.30249
28070354	chr16:28070354:A:G	4.72873e-13	-1.89683	-0.687273
28071165	chr16:28071165:C:G	6.2005e-12	-2.8675e-10	-0.0105389
28071330	chr16:28071330:G:A	1.01859e-12	-0.504891	-1.31185
28071346	chr16:28071346:C:G	7.20086e-12	-2.8675e-10	0.139031
28071452	chr16:28071452:A:G	1.16563e-12	-1.12969	-0.552215
28071674	chr16:28071674:G:A	4.87072e-13	-1.73348	-0.821034
28071723	chr16:28071723:C:T	1.47999e-12	-1.88591	0.442779
28071739	chr16:28071739:T:C	3.14795e-13	-1.67821	-1.31279
28071786	chr16:28071786:T:C	4.86347e-13	-1.75773	-0.798271
28072344	chr16:28072344:A:G	6.09976e-13	-1.77896	-0.55055
28072588	chr16:28072588:T:C	4.38454e-13	-1.81936	-0.840312
28073028	chr16:28073028:T:C	4.81621e-13	-1.76589	-0.799877
28073070	chr16:28073070:G:T	4.59174e-13	-1.72801	-0.885486
28073215	chr16:28073215:A:G	1.32034e-12	-1.87179	0.314512
28073225	chr16:28073225:A:G	2.24977e-12	0.283313	-1.30765
28073455	chr16:28073455:G:T	1.43874e-12	-1.87035	0.398948
28073660	chr16:28073660:T:C	5.20878e-12	-2.8675e-10	-0.184823
28073674	chr16:28073674:G:A	2.74847e-13	-1.85081	-1.2759
28073849	chr16:28073849:A:AC	3.57446e-12	-2.8675e-10	-0.561354
28073901	chr16:28073901:A:C	3.47563e-12	-2.8675e-10	-0.589394
28073989	chr16:28073989:CA:C	5.26228e-12	-2.8675e-10	-0.174604
28074185	chr16:28074185:C:T	5.6112e-12	-2.8675e-10	-0.110404
28074198	chr16:28074198:T:C	1.69271e-12	-2.8675e-10	-1.30884
28074251	chr16:28074251:G:A	1.84584e-12	-2.8675e-10	-1.22223
28074275	chr16:28074275:T:C	5.27392e-12	-2.8675e-10	-0.172394
28074296	chr16:28074296:T:C	5.02978e-12	-2.8675e-10	-0.219792
28074314	chr16:28074314:A:G	5.26228e-12	-2.8675e-10	-0.174604
28074368	chr16:28074368:C:T	1.95441e-12	-2.8675e-10	-1.16508
28074483	chr16:28074483:T:C	5.22682e-12	-2.8675e-10	-0.181365
28074496	chr16:28074496:G:C	1.71577e-12	-2.8675e-10	-1.29531
28074609	chr16:28074609:G:A	1.79386e-12	-2.8675e-10	-1.2508
28074805	chr16:28074805:T:C	6.16507e-13	-1.94775	-0.371101
28074816	chr16:28074816:G:A	1.99302e-12	-2.8675e-10	-1.14552
28074904	chr16:28074904:G:A	3.96085e-12	-2.8675e-10	-0.458709
28075133	chr16:28075133:A:G	3.11027e-13	-1.69599	-1.30706
28075213	chr16:28075213:C:T	6.77701e-12	-2.8675e-10	0.0783682
28075257	chr16:28075257:T:C	2.38348e-12	-2.8675e-10	-0.966606
28075434	chr16:28075434:T:C	3.61155e-13	-1.62127	-1.23235
28075489	chr16:28075489:G:A	1.82997e-12	-2.8675e-10	-1.23087
28075512	chr16:28075512:T:C	3.29379e-12	-2.8675e-10	-0.64313
28075549	chr16:28075549:G:A	3.84977e-12	0.45067	-0.937824
28075697	chr16:28075697:A:G	2.61115e-12	-2.8675e-10	-0.875379
28076284	chr16:28076284:T:G	3.31641e-12	-2.8675e-10	-0.636285
28076347	chr16:28076347:C:A	8.8186e-13	-1.96089	-3.22512e-10
28077430	chr16:28077430:C:A	2.34159e-12	-2.8675e-10	-0.984339
28077529	chr16:28077529:G:A	5.16582e-11	-2.8675e-10	2.10948
28077672	chr16:28077672:G:A	8.31241e-13	-2.02	-3.22512e-10
28077835	chr16:28077835:C:T	2.05859e-12	-1.11315	-3.22512e-10
28078136	chr16:28078136:C:T	6.54397e-12	-2.8675e-10	0.043375
28078210	chr16:28078210:A:G	1.82268e-11	-2.8675e-10	1.06773
28078866	chr16:28078866:C:T	9.54002e-13	-1.88226	-3.22512e-10
28078908	chr16:28078908:A:T	6.24057e-13	-1.94102	-0.365662
28079397	chr16:28079397:A:G	7.06288e-12	-2.8675e-10	0.119685
28079633	chr16:28079633:C:T	4.93678e-12	-2.8675e-10	-0.238456
28079847	chr16:28079847:A:G	1.22729e-12	-1.63036	-3.22512e-10
28079867	chr16:28079867:C:T	3.51859e-12	-2.8675e-10	-0.577109
28079875	chr16:28079875:G:A	5.6157e-12	-2.8675e-10	-0.109601
28080712	chr16:28080712:T:C	1.27412e-12	-1.59291	-3.22512e-10
28081809	chr16:28081809:C:T	3.60873e-12	-2.8675e-10	-0.551811
28082353	chr16:28082353:C:T	2.82681e-12	0.431743	-1.22776
28082363	chr16:28082363:T:C	7.28391e-11	-2.8675e-10	2.45308
28082544	chr16:28082544:ATGG:A	7.15212e-11	-2.8675e-10	2.43483
28082614	chr16:28082614:T:G	1.52144e-10	-2.8675e-10	3.18966
28082705	chr16:28082705:G:A	2.02811e-12	-2.8675e-10	-1.12807
28082995	chr16:28082995:T:C	5.61462e-13	-1.8498	-0.562581
28083104	chr16:28083104:G:A	3.10925e-12	-2.8675e-10	-0.700788
28083222	chr16:28083222:T:G	1.99891e-12	-2.8675e-10	-1.14257
28083457	chr16:28083457:G:A	3.47809e-12	-2.8675e-10	-0.588684
28083572	chr16:28083572:G:A	6.70606e-11	-2.8675e-10	2.37043
28083673	chr16:28083673:C:G	3.03853e-12	-2.8675e-10	-0.723796
28083758	chr16:28083758:G:A	2.48551e-12	-2.8675e-10	-0.924693
28083902	chr16:28083902:G:A	2.80124e-12	-2.8675e-10	-0.805107
28083922	chr16:28083922:T:A	2.78475e-12	-2.8675e-10	-0.81101
28083942	chr16:28083942:G:T	1.73908e-12	-2.8675e-10	-1.28181
28084321	chr16:28084321:A:G	2.41924e-11	-2.8675e-10	1.35087
28084785	chr16:28084785:G:T	1.07683e-12	-1.84167	0.0805216
28085156	chr16:28085156:A:T	2.09935e-12	-2.8675e-10	-1.09354
28085509	chr16:28085509:A:C	2.05706e-12	-2.8675e-10	-1.11389
28085671	chr16:28085671:A:G	2.41769e-12	-2.8675e-10	-0.952356
28086323	chr16:28086323:T:C	5.14733e-13	-1.87401	-0.625269
28086727	chr16:28086727:C:T	2.75854e-12	-2.8675e-10	-0.820467
28086755	chr16:28086755:G:A	3.04704e-12	-2.8675e-10	-0.720998
28086962	chr16:28086962:G:A	3.70036e-12	-2.8675e-10	-0.526739
28087175	chr16:28087175:C:CT	1.92928e-12	-2.8675e-10	-1.17802
28087188	chr16:28087188:A:G	2.75542e-13	-1.9457	-1.17848
28088452	chr16:28088452:G:A	2.00854e-12	-2.8675e-10	-1.13776
28089965	chr16:28089965:A:G	1.98272e-12	-2.8675e-10	-1.1507
28090060	chr16:28090060:TCCTC:T	5.38529e-12	-2.8675e-10	-0.151497
28090418	chr16:28090418:C:T	5.38482e-12	-2.8675e-10	-0.151585
28090564	chr16:28090564:T:C	3.42519e-13	-1.90748	-0.999117
28090569	chr16:28090569:T:G	2.01562e-12	-2.8675e-10	-1.13424
28090863	chr16:28090863:A:C	1.75608e-12	-2.8675e-10	-1.27208
28091432	chr16:28091432:G:A	9.25563e-11	-2.8675e-10	2.69265
28091513	chr16:28091513:G:T	8.65616e-11	-2.8675e-10	2.62569
28092158	chr16:28092158:C:T	2.57759e-12	0.405819	-1.29413
28092276	chr16:28092276:G:A	1.84519e-12	-2.8675e-10	-1.22259
28092333	chr16:28092333:C:A	8.74299e-11	-2.8675e-10	2.63567
28092735	chr16:28092735:A:C	8.0652e-11	-2.8675e-10	2.55498
28092889	chr16:28092889:A:G	2.26264e-12	-2.8675e-10	-1.01864
28093006	chr16:28093006:C:T	1.96165e-12	-2.8675e-10	-1.16138
28093123	chr16:28093123:T:C	3.78741e-12	-2.8675e-10	-0.503487
28093187	chr16:28093187:G:A	2.25403e-12	-2.8675e-10	-1.02245
28093208	chr16:28093208:T:C	8.45429e-12	1.55745	-1.25794
28093250	chr16:28093250:C:T	1.96326e-12	-2.8675e-10	-1.16056
28093361	chr16:28093361:A:G	1.94878e-12	-2.8675e-10	-1.16796
28093765	chr16:28093765:C:T	1.54188e-11	-2.8675e-10	0.900421
28093822	chr16:28093822:G:A	3.57143e-12	-2.8675e-10	-0.562201
28094259	chr16:28094259:C:T	9.13745e-11	-2.8675e-10	2.6798
28094350	chr16:28094350:A:C	1.00761e-10	-2.8675e-10	2.77758
28094553	chr16:28094553:A:T	1.17269e-10	-2.8675e-10	2.92931
28094556	chr16:28094556:A:C	2.14602e-12	-2.8675e-10	-1.07155
28094557	chr16:28094557:T:C	2.17847e-12	-2.8675e-10	-1.05655
28094660	chr16:28094660:C:T	2.18332e-12	-2.8675e-10	-1.05432
28094729	chr16:28094729:A:G	2.18131e-12	-2.8675e-10	-1.05524
28095076	chr16:28095076:AAC:A	2.28407e-12	0.19481	-1.20402
28095235	chr16:28095235:G:A	9.72963e-11	-2.8675e-10	2.74259
28095333	chr16:28095333:G:A	4.49169e-12	-2.8675e-10	-0.332939
28095472	chr16:28095472:G:A	1.37508e-12	-1.51666	-3.22512e-10
28095631	chr16:28095631:C:G	1.93725e-12	-2.8675e-10	-1.1739
28095734	chr16:28095734:G:C	5.37606e-13	-1.5156	-0.9402
28095858	chr16:28095858:A:G	5.1044e-12	-2.8675e-10	-0.205066
28096051	chr16:28096051:C:T	3.11328e-11	-2.8675e-10	1.60309
28096613	chr16:28096613:C:T	2.26036e-12	-2.8675e-10	-1.01964
28096631	chr16:28096631:A:G	2.30501e-11	-2.8675e-10	1.3025
28097207	chr16:28097207:G:A	3.22599e-13	-1.87869	-1.08783
28097325	chr16:28097325:T:C	1.69232e-12	-2.8675e-10	-1.30907
28097421	chr16:28097421:C:A	3.24099e-13	-1.93755	-1.02432
28097732	chr16:28097732:T:C	3.38693e-11	-2.8675e-10	1.68734
28097863	chr16:28097863:C:T	3.23178e-12	-2.8675e-10	-0.662135
28097939	chr16:28097939:A:G	1.93435e-12	-1.1754	-3.22512e-10
28098135	chr16:28098135:C:T	3.3776e-12	-2.8675e-10	-0.618003
28098439	chr16:28098439:G:A	1.78926e-12	-2.8675e-10	-1.25337
28099266	chr16:28099266:G:A	1.91905e-12	-2.8675e-10	-1.18334
28099869	chr16:28099869:A:T	2.00166e-12	-2.8675e-10	-1.14119
28100081	chr16:28100081:G:A	2.08831e-12	-1.09881	-3.22512e-10
28100663	chr16:28100663:T:C	3.71803e-12	-2.8675e-10	-0.521975
28100730	chr16:28100730:A:G	1.80461e-12	-2.8675e-10	-1.24482
28100874	chr16:28100874:G:A	1.23922e-10	-2.8675e-10	2.98448
28101134	chr16:28101134:A:G	3.3412e-11	-2.8675e-10	1.67375
28101153	chr16:28101153:G:A	1.12102e-11	-2.8675e-10	0.581658
28101351	chr16:28101351:C:T	2.00265e-12	-2.8675e-10	-1.1407
28102321	chr16:28102321:C:T	2.34265e-12	-2.8675e-10	-0.983887
28102540	chr16:28102540:C:T	2.00265e-12	-2.8675e-10	-1.1407
28102735	chr16:28102735:TATCTC:T	1.98795e-12	-2.8675e-10	-1.14806
28102937	chr16:28102937:C:T	2.00265e-12	-2.8675e-10	-1.1407
28103245	chr16:28103245:A:G	4.37573e-12	-2.8675e-10	-0.359096
28103674	chr16:28103674:C:T	2.8449e-11	2.80919	-1.29625
28103937	chr16:28103937:G:C	1.01776e-11	-2.8675e-10	0.485024
28104021	chr16:28104021:G:A	1.80071e-12	-2.8675e-10	-1.24698
28104063	chr16:28104063:T:A	1.47881e-12	-1.44393	-3.22512e-10
28104305	chr16:28104305:C:T	2.03745e-12	0.191565	-1.31503
28104347	chr16:28104347:C:T	1.74607e-12	-2.8675e-10	-1.2778
28104387	chr16:28104387:A:G	1.83964e-12	-2.8675e-10	-1.2256
28104430	chr16:28104430:A:G	1.14001e-10	-2.8675e-10	2.90104
28104733	chr16:28104733:C:T	2.17275e-12	-2.8675e-10	-1.05918
28104930	chr16:28104930:G:A	1.31857e-10	-2.8675e-10	3.04655
28105034	chr16:28105034:C:A	2.27494e-12	0.29579	-1.30901
28105211	chr16:28105211:G:A	3.71279e-12	-0.523384	-3.22512e-10
28105419	chr16:28105419:A:T	1.70346e-12	-2.8675e-10	-1.30251
28105631	chr16:28105631:A:G	3.04211e-13	-1.96239	-1.06281
28105772	chr16:28105772:A:C	4.1727e-12	-0.406604	-3.22512e-10
28105790	chr16:28105790:G:A	2.2835e-12	0.301351	-1.31081
28106166	chr16:28106166:C:T	1.78715e-12	-2.8675e-10	-1.25455
28106693	chr16:28106693:G:C	3.21997e-12	-2.8675e-10	-0.665796
28106757	chr16:28106757:A:G	9.31469e-13	-1.90616	-3.22512e-10
28106758	chr16:28106758:T:C	1.11805e-11	-2.8675e-10	0.579005
28106947	chr16:28106947:C:T	1.05149e-11	-2.8675e-10	0.51762
28106985	chr16:28106985:T:A	6.29617e-12	-2.8675e-10	0.00477305
28107008	chr16:28107008:C:A	2.00399e-12	-2.8675e-10	-1.14003
28107035	chr16:28107035:T:A	9.3762e-13	-1.89958	-3.22512e-10
28107807	chr16:28107807:C:G	1.68419e-12	-2.8675e-10	-1.31388
28108018	chr16:28108018:G:A	1.83749e-12	-2.8675e-10	-1.22677
28108236	chr16:28108236:C:T	4.11027e-12	0.556287	-0.977966
28108351	chr16:28108351:G:A	2.66651e-12	-2.8675e-10	-0.854399
28108435	chr16:28108435:C:A	8.41897e-13	-1.95505	-0.0522118
28108639	chr16:28108639:G:A	4.8298e-13	-1.89754	-0.665412
28108662	chr16:28108662:C:T	2.44095e-12	0.370457	-1.31324
28108855	chr16:28108855:C:A	4.7703e-12	-2.8675e-10	-0.272759
28108860	chr16:28108860:G:A	3.3479e-12	-2.8675e-10	-0.626835
28108955	chr16:28108955:G:A	1.77293e-12	-2.8675e-10	-1.26254
28109098	chr16:28109098:A:G	2.02577e-12	-2.8675e-10	-1.12922
28109184	chr16:28109184:A:AT	3.40315e-11	-2.8675e-10	1.69212
28109333	chr16:28109333:G:A	2.38185e-12	0.347747	-1.31504
28109805	chr16:28109805:A:G	4.7703e-12	-2.8675e-10	-0.272759
28109857	chr16:28109857:T:C	1.87697e-12	-2.8675e-10	-1.20551
28110278	chr16:28110278:C:T	1.33207e-10	-2.8675e-10	3.05673
28110451	chr16:28110451:A:G	1.3215e-11	-2.8675e-10	0.746187
28110478	chr16:28110478:A:T	2.35911e-12	0.336877	-1.31376
28110527	chr16:28110527:C:T	1.72807e-12	-2.8675e-10	-1.28816
28110568	chr16:28110568:C:A	3.35677e-11	-2.8675e-10	1.6784
28110731	chr16:28110731:T:C	2.05717e-12	-2.8675e-10	-1.11384
28111120	chr16:28111120:T:C	1.4409e-10	-2.8675e-10	3.13527
28111905	chr16:28111905:G:A	4.72498e-13	-1.87462	-0.710275
28112089	chr16:28112089:G:A	9.07785e-12	0.370669	-3.22512e-10
28112169	chr16:28112169:A:G	2.35001e-12	0.329652	-1.3104
28112249	chr16:28112249:C:G	2.21886e-12	0.275382	-1.31356
28112419	chr16:28112419:A:G	2.2668e-12	0.296387	-1.31319
28112494	chr16:28112494:C:G	9.55115e-11	-2.8675e-10	2.72408
28112496	chr16:28112496:T:G	9.55115e-11	-2.8675e-10	2.72408
28112639	chr16:28112639:A:G	6.29617e-12	-2.8675e-10	0.00477305
28112736	chr16:28112736:G:A	3.32758e-12	-2.8675e-10	-0.632924
28112760	chr16:28112760:A:G	3.08805e-13	-1.95369	-1.05653
28113177	chr16:28113177:G:C	1.78228e-12	-2.8675e-10	-1.25728
28113715	chr16:28113715:T:C	2.2514e-12	-2.8675e-10	-1.02362
28114146	chr16:28114146:T:C	1.68223e-12	-2.8675e-10	-1.31505
28114584	chr16:28114584:T:G	1.70275e-12	-2.8675e-10	-1.30292
28114773	chr16:28114773:C:T	3.22775e-11	-2.8675e-10	1.6392
28115081	chr16:28115081:T:G	2.04142e-12	-2.8675e-10	-1.12152
28115391	chr16:28115391:A:G	8.85349e-11	-2.8675e-10	2.64823
28115515	chr16:28115515:T:C	1.19714e-12	-1.65524	-3.22512e-10
28115520	chr16:28115520:T:C	3.3776e-12	-2.8675e-10	-0.618003
28116334	chr16:28116334:C:T	2.00566e-12	-2.8675e-10	-1.1392
28116478	chr16:28116478:A:AC	1.85004e-12	-2.8675e-10	-1.21996
28116904	chr16:28116904:C:T	1.71847e-12	-2.8675e-10	-1.29374
28117017	chr16:28117017:C:T	3.4135e-12	-2.8675e-10	-0.60743
28117070	chr16:28117070:AATG:A	2.00265e-12	-2.8675e-10	-1.1407
28117190	chr16:28117190:A:G	3.4548e-11	-2.8675e-10	1.70718
28117357	chr16:28117357:A:T	2.65681e-12	-2.8675e-10	-0.858041
28118891	chr16:28118891:G:A	8.99681e-13	-1.94088	-3.22512e-10
28118934	chr16:28118934:C:G	5.64831e-12	-2.8675e-10	-0.103812
28119092	chr16:28119092:A:T	4.11521e-12	-2.8675e-10	-0.420478
28119103	chr16:28119103:ACTCCTGGG:A	1.99993e-12	-2.8675e-10	-1.14206
28119414	chr16:28119414:T:C	2.12522e-12	-2.8675e-10	-1.08129
28119645	chr16:28119645:C:A	2.20095e-12	0.249598	-1.29588
28120088	chr16:28120088:G:A	9.25434e-13	-1.91266	-3.22512e-10
28120189	chr16:28120189:C:A	3.82085e-13	-1.95193	-0.845354
28120192	chr16:28120192:C:A	1.76177e-12	-2.8675e-10	-1.26885
28120744	chr16:28120744:G:A	1.68834e-12	-2.8675e-10	-1.31143
28120777	chr16:28120777:A:G	9.69773e-11	-2.8675e-10	2.73931
28120859	chr16:28120859:G:GGTACT	1.68847e-12	-2.8675e-10	-1.31135
28120879	chr16:28120879:T:C	3.87156e-12	-0.481512	-3.22512e-10
28121831	chr16:28121831:C:A	2.86688e-13	-1.97506	-1.10947
28123605	chr16:28123605:A:C	1.68271e-12	-2.8675e-10	-1.31477
28123628	chr16:28123628:C:T	3.49758e-12	-2.8675e-10	-0.583099
28124019	chr16:28124019:A:G	7.77734e-12	-2.8675e-10	0.216046
28124365	chr16:28124365:C:G	4.6498e-13	-2.01575	-0.585176
28124590	chr16:28124590:T:G	7.83021e-11	-2.8675e-10	2.52541
28125164	chr16:28125164:G:A	7.76256e-11	-2.8675e-10	2.51673
28125237	chr16:28125237:T:C	3.38958e-12	-2.8675e-10	-0.614463
28125810	chr16:28125810:G:T	2.70397e-11	-2.8675e-10	1.46214
28125916	chr16:28125916:G:C	2.84061e-11	-2.8675e-10	1.51144
28125927	chr16:28125927:C:A	2.8948e-13	-1.97709	-1.09774
28126251	chr16:28126251:C:G	3.01995e-12	-2.8675e-10	-0.729928
28126645	chr16:28126645:T:C	2.83123e-11	-2.8675e-10	1.50813
28126861	chr16:28126861:C:T	2.84974e-12	-2.8675e-10	-0.787941
28126897	chr16:28126897:A:C	2.00385e-12	-2.8675e-10	-1.1401
28127074	chr16:28127074:G:C	3.21445e-12	-2.8675e-10	-0.667513
28127150	chr16:28127150:C:A	2.414e-12	-2.8675e-10	-0.953883
28127414	chr16:28127414:G:A	2.39881e-12	-2.8675e-10	-0.960197
28127680	chr16:28127680:G:A	2.46333e-12	-2.8675e-10	-0.933655
28127756	chr16:28127756:G:A	4.03871e-13	-1.9457	-0.796128
28128005	chr16:28128005:C:A	2.87334e-11	-2.8675e-10	1.52289
28128159	chr16:28128159:A:G	1.30312e-12	-1.57041	-3.22512e-10
28128499	chr16:28128499:T:C	2.92835e-11	-2.8675e-10	1.54185
28128788	chr16:28128788:T:C	2.46359e-12	-2.8675e-10	-0.933547
28129529	chr16:28129529:C:CTGTCTAGGT	1.75007e-12	-2.8675e-10	-1.27551
28129531	chr16:28129531:T:TGA	1.74596e-12	-2.8675e-10	-1.27786
28129532	chr16:28129532:T:C	1.75007e-12	-2.8675e-10	-1.27551
28129760	chr16:28129760:C:T	3.13371e-11	-2.8675e-10	1.60963
28130609	chr16:28130609:C:T	2.00668e-12	0.169062	-1.30775
28130705	chr16:28130705:TAA:T	1.77585e-12	-2.8675e-10	-1.26089
28131199	chr16:28131199:G:A	1.69059e-12	-2.8675e-10	-1.31009
28131425	chr16:28131425:C:T	3.40706e-12	-2.8675e-10	-0.609319
28131674	chr16:28131674:G:A	6.29617e-12	-2.8675e-10	0.00477305
28132168	chr16:28132168:C:T	3.57496e-12	0.418257	-0.97947
28132766	chr16:28132766:C:T	5.15874e-13	-1.52287	-0.974192
28132789	chr16:28132789:TC:T	1.82712e-12	-0.603283	-0.629144
28132821	chr16:28132821:T:C	1.39433e-11	-2.8675e-10	0.799833
28132906	chr16:28132906:G:A	3.96385e-12	-0.457953	-3.22512e-10
28133224	chr16:28133224:T:C	3.23105e-11	-2.8675e-10	1.64022
28133640	chr16:28133640:AG:A	6.27795e-12	-2.8675e-10	0.00187436
28133680	chr16:28133680:T:C	2.52849e-12	-2.8675e-10	-0.907548
28133812	chr16:28133812:A:T	2.31474e-12	-2.8675e-10	-0.995871
28133827	chr16:28133827:G:A	8.11767e-11	-2.8675e-10	2.56146
28134021	chr16:28134021:TG:T	8.81109e-12	-2.8675e-10	0.340843
28134149	chr16:28134149:T:C	1.05149e-11	-2.8675e-10	0.51762
28134356	chr16:28134356:T:A	1.7964e-12	-1.11974	-0.129644
28134792	chr16:28134792:T:C	1.76208e-12	-2.8675e-10	-1.26868
28135164	chr16:28135164:T:C	2.01991e-12	-2.8675e-10	-1.13212
28135677	chr16:28135677:C:A	1.97815e-12	-2.8675e-10	-1.15301
28135764	chr16:28135764:T:C	8.37186e-13	-2.01288	-3.22512e-10
28136133	chr16:28136133:A:G	6.10228e-12	-2.8675e-10	-0.0265053
28136342	chr16:28136342:C:T	3.85019e-12	-2.8675e-10	-0.487047
28136373	chr16:28136373:C:T	2.01301e-12	-2.8675e-10	-1.13554
28136421	chr16:28136421:T:C	2.23229e-12	0.282904	-1.31504
28136509	chr16:28136509:C:T	8.25998e-11	-2.8675e-10	2.57884
28136672	chr16:28136672:T:C	2.00159e-12	0.17107	-1.3123
28136845	chr16:28136845:C:T	2.97431e-12	0.226532	-0.971689
28136935	chr16:28136935:T:C	1.52266e-11	-2.8675e-10	0.887877
28136970	chr16:28136970:C:CT	2.01872e-12	-2.8675e-10	-1.13271
28137112	chr16:28137112:C:T	7.69574e-11	-2.8675e-10	2.50808
28137209	chr16:28137209:A:G	2.92588e-11	-2.8675e-10	1.54101
28137919	chr16:28137919:G:A	1.29441e-11	-2.8675e-10	0.725473
28138094	chr16:28138094:A:AG	3.05071e-13	-1.9649	-1.05748
28138215	chr16:28138215:T:A	2.30183e-12	0.312024	-1.31349
28138351	chr16:28138351:G:C	8.46543e-12	1.60244	-1.30162
28138849	chr16:28138849:C:T	3.15307e-12	-2.8675e-10	-0.686792
28139072	chr16:28139072:T:C	2.18615e-12	-2.8675e-10	-1.05303
28139151	chr16:28139151:T:C	4.62144e-12	-0.304463	-3.22512e-10
28139658	chr16:28139658:G:A	1.19366e-10	-2.8675e-10	2.94703
28139802	chr16:28139802:A:C	1.73309e-12	-2.8675e-10	-1.28526
28140026	chr16:28140026:G:A	9.79753e-11	-2.8675e-10	2.74955
28140397	chr16:28140397:T:C	3.79656e-11	-2.8675e-10	1.80151
28140633	chr16:28140633:A:G	4.60193e-12	-2.8675e-10	-0.308693
28141317	chr16:28141317:C:T	5.71813e-12	-2.8675e-10	-0.0915262
28141817	chr16:28141817:G:A	5.75039e-12	-2.8675e-10	-0.0859004
28141909	chr16:28141909:A:G	3.70521e-11	-2.8675e-10	1.77716
28141942	chr16:28141942:T:G	5.71813e-12	-2.8675e-10	-0.0915262
28142262	chr16:28142262:T:C	1.36815e-12	-1.52171	-3.22512e-10
28142315	chr16:28142315:C:A	1.76826e-12	-2.8675e-10	-1.26517
28142394	chr16:28142394:T:C	1.83498e-12	-2.8675e-10	-1.22813
28142580	chr16:28142580:T:A	1.12622e-12	-1.7163	-3.22512e-10
28142699	chr16:28142699:T:C	1.71899e-12	-2.8675e-10	-1.29343
28143267	chr16:28143267:C:T	5.66167e-11	-2.8675e-10	2.20114
28143438	chr16:28143438:C:T	1.53512e-11	2.13268	-1.23665
28143865	chr16:28143865:G:A	2.00603e-12	-2.8675e-10	-1.13901
28144490	chr16:28144490:A:C	2.19247e-12	-2.8675e-10	-1.05014
28145133	chr16:28145133:C:T	2.76183e-12	0.223556	-1.04283
28145238	chr16:28145238:A:T	9.82063e-13	-1.85327	-3.22512e-10
28145469	chr16:28145469:C:T	1.89923e-12	-2.8675e-10	-1.19372
28145484	chr16:28145484:T:C	2.86109e-13	-1.97191	-1.11464
28145527	chr16:28145527:G:T	1.73677e-12	-2.8675e-10	-1.28314
28145778	chr16:28145778:C:G	1.89996e-12	-2.8675e-10	-1.19334
28145990	chr16:28145990:T:A	2.21434e-12	-1.04021	-3.22512e-10
28146016	chr16:28146016:A:G	4.27512e-11	-2.8675e-10	1.92023
28146536	chr16:28146536:A:G	2.55325e-12	-2.8675e-10	-0.897801
28146592	chr16:28146592:C:T	2.17607e-12	-2.8675e-10	-1.05765
28146891	chr16:28146891:G:A	2.16881e-12	-2.8675e-10	-1.06099
28147179	chr16:28147179:G:A	1.70116e-12	-2.8675e-10	-1.30386
28147268	chr16:28147268:A:G	8.97065e-11	-2.8675e-10	2.66137
28147373	chr16:28147373:G:A	1.80778e-12	-2.8675e-10	-1.24307
28147803	chr16:28147803:C:T	1.71654e-12	-2.8675e-10	-1.29486
28148195	chr16:28148195:T:C	9.22232e-11	-2.8675e-10	2.68904
28148357	chr16:28148357:G:A	1.89923e-12	-2.8675e-10	-1.19372
28148391	chr16:28148391:A:G	1.71831e-12	-2.8675e-10	-1.29383
28148403	chr16:28148403:G:A	1.3508e-10	-2.8675e-10	3.0707
28148424	chr16:28148424:G:A	8.74631e-11	-2.8675e-10	2.63605
28148860	chr16:28148860:G:A	2.78487e-13	-1.97519	-1.13836
28149072	chr16:28149072:AAC:A	1.23071e-10	-2.8675e-10	2.97759
28149074	chr16:28149074:C:A	1.39858e-12	-1.49971	-3.22512e-10
28149159	chr16:28149159:G:A	2.1728e-12	-2.8675e-10	-1.05915
28149192	chr16:28149192:G:A	3.23471e-12	-2.8675e-10	-0.661228
28149231	chr16:28149231:G:A	4.64948e-12	-2.8675e-10	-0.298413
28149722	chr16:28149722:C:T	1.94158e-12	-2.8675e-10	-1.17167
28150027	chr16:28150027:T:C	1.71526e-12	-2.8675e-10	-1.2956
28150218	chr16:28150218:G:A	7.90358e-11	-2.8675e-10	2.53473
28150522	chr16:28150522:A:G	1.14493e-11	-2.8675e-10	0.602762
28150686	chr16:28150686:C:T	8.20614e-11	-2.8675e-10	2.5723
28151016	chr16:28151016:G:A	7.42913e-11	-2.8675e-10	2.47283
28151153	chr16:28151153:A:C	3.2399e-11	-2.8675e-10	1.64296
28151355	chr16:28151355:A:G	3.25997e-11	-2.8675e-10	1.64913
28151665	chr16:28151665:C:T	2.81631e-13	-1.95973	-1.1426
28152049	chr16:28152049:A:G	3.32357e-12	-2.8675e-10	-0.634128
28152211	chr16:28152211:G:A	3.01821e-12	-2.8675e-10	-0.730506
28152231	chr16:28152231:G:A	1.94349e-12	-2.8675e-10	-1.17068
28152323	chr16:28152323:G:T	3.97316e-12	-2.8675e-10	-0.455606
28152335	chr16:28152335:T:C	8.12451e-11	-2.8675e-10	2.5623
28153257	chr16:28153257:T:A	5.15341e-13	-1.90681	-0.591285
28153884	chr16:28153884:A:G	1.89854e-12	-2.8675e-10	-1.19409
28154286	chr16:28154286:G:A	2.18294e-12	-1.0545	-3.22512e-10
28154838	chr16:28154838:A:ATT	3.52145e-11	-2.8675e-10	1.72629
28154958	chr16:28154958:A:G	3.40509e-12	-2.8675e-10	-0.609898
28155662	chr16:28155662:A:G	1.26278e-11	-2.8675e-10	0.700732
28156593	chr16:28156593:C:A	1.68683e-12	-2.8675e-10	-1.31232
28157320	chr16:28157320:T:C	1.68457e-12	-2.8675e-10	-1.31366
28157376	chr16:28157376:AC:A	7.3742e-11	-2.8675e-10	2.4654
28157401	chr16:28157401:G:A	3.43117e-12	-2.8675e-10	-0.602268
28157736	chr16:28157736:A:G	3.70758e-11	-2.8675e-10	1.7778
28157912	chr16:28157912:G:A	1.86877e-12	-2.8675e-10	-1.20989
28157945	chr16:28157945:G:A	2.33894e-12	-2.8675e-10	-0.985471
28157952	chr16:28157952:G:A	1.40372e-11	-2.8675e-10	0.806545
28157985	chr16:28157985:C:T	8.12245e-12	-2.8675e-10	0.259464
28158030	chr16:28158030:GAGC:G	9.28478e-13	-1.90938	-3.22512e-10
28158153	chr16:28158153:C:G	1.89933e-12	-2.8675e-10	-1.19367
28158297	chr16:28158297:C:T	1.68309e-12	-2.8675e-10	-1.31454
28158305	chr16:28158305:A:G	1.79474e-12	-2.8675e-10	-1.25031
28159143	chr16:28159143:T:C	1.05514e-12	-0.540119	-1.24138
28159335	chr16:28159335:G:GA	3.4482e-12	-2.8675e-10	-0.597317
28160583	chr16:28160583:T:C	8.44536e-11	-2.8675e-10	2.60103
28160633	chr16:28160633:T:C	1.81368e-12	-2.8675e-10	-1.23981
28160984	chr16:28160984:C:T	2.68297e-13	-1.96412	-1.18671
28161169	chr16:28161169:T:G	1.6977e-12	-2.8675e-10	-1.30589
28161307	chr16:28161307:C:T	3.64438e-12	-0.541981	-3.22512e-10
28161402	chr16:28161402:C:T	3.16675e-12	-2.8675e-10	-0.682462
28161710	chr16:28161710:G:A	2.25322e-12	0.291467	-1.31427
28161936	chr16:28161936:T:C	2.13154e-12	-2.8675e-10	-1.07832
28162088	chr16:28162088:A:G	2.11677e-12	0.151953	-1.23723
28162264	chr16:28162264:G:A	1.8692e-12	-2.8675e-10	-1.20966
28162599	chr16:28162599:T:A	1.69777e-12	-2.8675e-10	-1.30586
28162713	chr16:28162713:C:A	2.82644e-13	-1.96636	-1.13237
28162963	chr16:28162963:C:T	4.25422e-13	-1.93093	-0.758916
28163945	chr16:28163945:T:C	2.26666e-12	-2.8675e-10	-1.01686
28164087	chr16:28164087:A:G	2.24088e-12	0.286738	-1.31504
28164189	chr16:28164189:C:T	5.13001e-12	-2.8675e-10	-0.200062
28164191	chr16:28164191:ACAGGGGCT:A	5.13001e-12	-2.8675e-10	-0.200062
28164509	chr16:28164509:G:A	2.15235e-12	-1.06861	-3.22512e-10
28165669	chr16:28165669:C:T	3.33718e-11	-2.8675e-10	1.67254
28165730	chr16:28165730:T:C	1.89951e-12	-2.8675e-10	-1.19357
28165732	chr16:28165732:G:C	6.30167e-12	-2.8675e-10	0.00564599
28165801	chr16:28165801:A:AT	2.14222e-12	-2.8675e-10	-1.07333
28165944	chr16:28165944:T:C	5.35586e-12	1.11817	-1.27515
28166021	chr16:28166021:C:T	7.39162e-11	-2.8675e-10	2.46776
28166713	chr16:28166713:C:T	1.8997e-12	-2.8675e-10	-1.19347
28166741	chr16:28166741:G:A	1.89896e-12	-2.8675e-10	-1.19386
28166862	chr16:28166862:T:C	6.25759e-12	-2.8675e-10	-0.00137273
28166911	chr16:28166911:A:G	1.90069e-12	-2.8675e-10	-1.19295
28167036	chr16:28167036:C:T	6.98661e-12	-2.8675e-10	0.108827
28167087	chr16:28167087:C:T	7.88684e-11	-2.8675e-10	2.53261
28167120	chr16:28167120:A:G	1.86678e-12	-2.8675e-10	-1.21096
28167132	chr16:28167132:A:G	1.86678e-12	-2.8675e-10	-1.21096
28167925	chr16:28167925:G:A	1.07659e-12	-1.76137	-3.22512e-10
28167995	chr16:28167995:T:C	2.21426e-12	-2.8675e-10	-1.04025
28168432	chr16:28168432:A:G	5.71813e-12	-2.8675e-10	-0.0915262
28168641	chr16:28168641:A:T	2.006e-12	0.17595	-1.31497
28168780	chr16:28168780:TG:T	8.30281e-11	-2.8675e-10	2.58401
28168786	chr16:28168786:T:G	1.71801e-12	-2.8675e-10	-1.294
28169165	chr16:28169165:C:G	2.04431e-12	0.0812617	-1.20137
28169611	chr16:28169611:G:A	1.87815e-12	-2.8675e-10	-1.20488
28169621	chr16:28169621:C:T	8.5899e-12	-2.8675e-10	0.315419
28169985	chr16:28169985:A:G	5.71813e-12	-2.8675e-10	-0.0915262
28170017	chr16:28170017:A:G	1.55694e-12	-1.39244	-3.22512e-10
28170019	chr16:28170019:C:T	3.89333e-11	-2.8675e-10	1.82668
28170057	chr16:28170057:C:G	1.99429e-12	0.0891575	-1.23404
28170085	chr16:28170085:C:A	4.75649e-13	-2.02237	-0.555875
28170301	chr16:28170301:C:A	1.8879e-12	-2.8675e-10	-1.1997
28170526	chr16:28170526:G:C	8.01885e-11	-2.8675e-10	2.54921
28170556	chr16:28170556:G:A	1.68374e-12	-2.8675e-10	-1.31415
28170852	chr16:28170852:C:T	1.83433e-12	-2.8675e-10	-1.22849
28170863	chr16:28170863:T:C	1.27132e-12	-0.310513	-1.2846
28171044	chr16:28171044:C:A	5.71813e-12	-2.8675e-10	-0.0915262
28171350	chr16:28171350:G:A	7.32584e-11	-2.8675e-10	2.45882
28171507	chr16:28171507:C:T	1.87757e-12	-2.8675e-10	-1.20519
28171538	chr16:28171538:A:G	2.75221e-12	-2.8675e-10	-0.822763
28171673	chr16:28171673:G:C	1.76568e-12	-2.8675e-10	-1.26663
28171704	chr16:28171704:T:C	1.22748e-10	-2.8675e-10	2.97497
28171855	chr16:28171855:C:G	8.25875e-11	-2.8675e-10	2.57869
28172194	chr16:28172194:A:G	5.71813e-12	-2.8675e-10	-0.0915262
28172426	chr16:28172426:T:C	2.75311e-13	-1.95206	-1.17296
28172433	chr16:28172433:C:T	8.01491e-12	-2.8675e-10	0.246135
28172458	chr16:28172458:C:G	3.9623e-12	-2.8675e-10	-0.458343
28172545	chr16:28172545:C:T	2.67969e-13	-2.00826	-1.14379
28172574	chr16:28172574:G:A	2.46057e-12	-2.8675e-10	-0.934776
28173013	chr16:28173013:TATC:T	2.87851e-12	-2.8675e-10	-0.777897
28173092	chr16:28173092:G:C	8.72639e-11	-2.8675e-10	2.63377
28173165	chr16:28173165:G:A	3.87705e-12	-2.8675e-10	-0.480094
28173516	chr16:28173516:G:A	1.6884e-12	-2.8675e-10	-1.31139
28173544	chr16:28173544:A:G	1.74947e-12	-2.8675e-10	-1.27586
28173782	chr16:28173782:C:T	8.34322e-11	-2.8675e-10	2.58887
28174355	chr16:28174355:G:A	1.89817e-12	-2.8675e-10	-1.19428
28174358	chr16:28174358:A:G	6.26522e-12	-2.8675e-10	-0.000154508
28174479	chr16:28174479:C:A	8.24403e-11	-2.8675e-10	2.57691
28174509	chr16:28174509:C:A	8.82769e-11	-2.8675e-10	2.64531
28174794	chr16:28174794:T:G	8.99753e-11	-2.8675e-10	2.66437
28174908	chr16:28174908:A:G	1.91083e-12	-2.8675e-10	-1.18763
28175223	chr16:28175223:G:A	5.26269e-11	-2.8675e-10	2.12806
28175399	chr16:28175399:C:T	8.06874e-11	-2.8675e-10	2.55541
28175632	chr16:28175632:A:G	6.29617e-12	-2.8675e-10	0.00477305
28175685	chr16:28175685:A:AC	8.16907e-12	-2.8675e-10	0.265186
28175687	chr16:28175687:A:C	1.90153e-12	-2.8675e-10	-1.19251
28175696	chr16:28175696:A:G	3.38493e-11	-2.8675e-10	1.68675
28175751	chr16:28175751:T:C	1.22638e-10	-2.8675e-10	2.97407
28176455	chr16:28176455:A:G	7.18307e-12	-2.8675e-10	0.136559
28177049	chr16:28177049:G:C	1.21371e-10	-2.8675e-10	2.96369
28177968	chr16:28177968:C:T	7.2376e-11	-2.8675e-10	2.44671
28178146	chr16:28178146:A:G	1.72364e-12	-2.8675e-10	-1.29073
28178732	chr16:28178732:A:C	1.88171e-12	-2.8675e-10	-1.20299
28179016	chr16:28179016:A:G	4.25895e-12	-0.170474	-0.215671
28179226	chr16:28179226:A:G	1.88418e-12	-2.8675e-10	-1.20168
28179586	chr16:28179586:C:T	3.23623e-12	-2.8675e-10	-0.660759
28180382	chr16:28180382:T:A	2.16732e-12	-2.8675e-10	-1.06167
28180383	chr16:28180383:T:A	1.81401e-12	-2.8675e-10	-1.23963
28180571	chr16:28180571:C:T	8.20783e-12	-2.8675e-10	0.269919
28180623	chr16:28180623:G:A	1.19429e-12	-1.65762	-3.22512e-10
28181249	chr16:28181249:C:T	7.67888e-11	-2.8675e-10	2.50589
28182550	chr16:28182550:C:T	6.49355e-12	-2.8675e-10	0.0356405
28182739	chr16:28182739:T:C	1.89923e-12	-2.8675e-10	-1.19372
28182888	chr16:28182888:TGAAAAAAG:T	2.85351e-13	-1.95446	-1.13474
28183282	chr16:28183282:G:C	5.93136e-12	-2.8675e-10	-0.054915
28183521	chr16:28183521:C:A	2.59897e-12	-2.8675e-10	-0.880054
28184158	chr16:28184158:C:G	1.88553e-12	-2.8675e-10	-1.20096
28184178	chr16:28184178:G:T	1.89923e-12	-2.8675e-10	-1.19372
28184390	chr16:28184390:T:C	2.25643e-12	-2.8675e-10	-1.02139
28184819	chr16:28184819:C:T	9.76266e-13	-1.85919	-3.22512e-10
28184826	chr16:28184826:G:A	3.03749e-11	-2.8675e-10	1.57845
28184923	chr16:28184923:T:C	6.3088e-12	-2.8675e-10	0.00677618
28184958	chr16:28184958:G:A	1.0099e-12	-0.569673	-1.25565
28185095	chr16:28185095:A:G	3.34668e-12	-2.8675e-10	-0.627199
28185357	chr16:28185357:C:T	2.57247e-12	0.422351	-1.31265
28185971	chr16:28185971:T:G	6.29166e-12	-2.8675e-10	0.00405699
28186000	chr16:28186000:T:C	1.92924e-12	-2.8675e-10	-1.17804
28186067	chr16:28186067:C:A	1.73642e-12	-2.8675e-10	-1.28335
28186104	chr16:28186104:A:G	3.37174e-11	-2.8675e-10	1.68284
28186197	chr16:28186197:C:G	8.50984e-11	-2.8675e-10	2.60864
28186203	chr16:28186203:T:C	8.48591e-11	-2.8675e-10	2.60582
28187124	chr16:28187124:G:A	3.39204e-11	-2.8675e-10	1.68885
28187191	chr16:28187191:T:A	2.19718e-12	0.265895	-1.31389
28187850	chr16:28187850:A:G	1.90224e-12	-2.8675e-10	-1.19214
28188129	chr16:28188129:T:C	2.6685e-12	-2.8675e-10	-0.853652
28188141	chr16:28188141:ATG:A	6.27422e-12	-2.8675e-10	0.00128018
28188151	chr16:28188151:A:G	4.31952e-13	-1.92715	-0.747458
28188410	chr16:28188410:G:A	3.9623e-12	-2.8675e-10	-0.458343
28188852	chr16:28188852:T:A	3.43592e-12	-2.8675e-10	-0.600883
28188984	chr16:28188984:A:T	9.37067e-11	-2.8675e-10	2.705
28189239	chr16:28189239:C:T	1.88088e-12	0.109057	-1.31249
28189339	chr16:28189339:A:G	1.7444e-12	-2.8675e-10	-1.27876
28189631	chr16:28189631:C:A	3.50955e-12	-2.8675e-10	-0.579681
28189732	chr16:28189732:T:C	1.95767e-12	0.150701	-1.31412
28189742	chr16:28189742:C:T	9.63952e-13	-0.608397	-1.26349
28189745	chr16:28189745:A:G	1.82973e-12	-2.8675e-10	-1.231
28190265	chr16:28190265:G:A	6.34697e-12	-2.8675e-10	0.0128083
28190416	chr16:28190416:C:T	3.66265e-11	-2.8675e-10	1.7656
28190743	chr16:28190743:G:A	1.89923e-12	-2.8675e-10	-1.19372
28190865	chr16:28190865:T:C	6.83282e-11	-2.8675e-10	2.38915
28190901	chr16:28190901:A:AAAT	6.09554e-12	-2.8675e-10	-0.0276111
28191019	chr16:28191019:G:T	1.41273e-11	2.08062	-1.26768
28192376	chr16:28192376:G:A	1.90063e-12	-2.8675e-10	-1.19299
28192458	chr16:28192458:C:T	1.90678e-12	-2.8675e-10	-1.18975
28192488	chr16:28192488:G:A	1.71274e-12	-2.8675e-10	-1.29707
28192740	chr16:28192740:C:T	1.05187e-11	-2.8675e-10	0.517985
28193281	chr16:28193281:G:A	6.29617e-12	-2.8675e-10	0.00477305
28193303	chr16:28193303:C:T	1.70846e-12	-2.8675e-10	-1.29957
28193561	chr16:28193561:C:T	9.1945e-11	-2.8675e-10	2.68602
28193562	chr16:28193562:G:A	2.20399e-12	-2.8675e-10	-1.0449
28193655	chr16:28193655:G:A	2.68554e-12	-0.847288	-3.22512e-10
28193768	chr16:28193768:G:A	3.92187e-12	-2.8675e-10	-0.4686
28193846	chr16:28193846:G:A	1.7352e-12	-2.8675e-10	-1.28405
28194031	chr16:28194031:C:T	3.82373e-12	-0.493942	-3.22512e-10
28194950	chr16:28194950:C:A	1.88761e-12	-2.8675e-10	-1.19986
28195024	chr16:28195024:T:C	1.05257e-11	-2.8675e-10	0.518647
28195036	chr16:28195036:C:T	2.00241e-12	0.171551	-1.31237
28195076	chr16:28195076:C:T	1.05149e-11	-2.8675e-10	0.51762
28195247	chr16:28195247:G:C	1.69515e-12	-2.8675e-10	-1.30739
28195523	chr16:28195523:C:T	1.75805e-12	-2.8675e-10	-1.27096
28195963	chr16:28195963:A:G	2.39863e-12	-2.8675e-10	-0.960271
28196230	chr16:28196230:C:T	6.29617e-12	-2.8675e-10	0.00477305
28196460	chr16:28196460:G:C	1.88519e-12	-2.8675e-10	-1.20114
28196608	chr16:28196608:G:C	7.24351e-11	-2.8675e-10	2.44752
28196887	chr16:28196887:C:T	7.39928e-11	-2.8675e-10	2.4688
28197720	chr16:28197720:G:A	2.56954e-12	-2.8675e-10	-0.891442
28197804	chr16:28197804:A:G	3.16223e-11	-2.8675e-10	1.61869
28198101	chr16:28198101:C:T	1.90118e-12	-2.8675e-10	-1.19269
28198404	chr16:28198404:A:T	4.23683e-13	-1.95423	-0.739707
28198451	chr16:28198451:C:T	2.9647e-11	-2.8675e-10	1.55419
28198582	chr16:28198582:C:T	6.72151e-12	-2.8675e-10	0.070144
28198763	chr16:28198763:T:C	2.83383e-13	-1.96585	-1.13027
28199087	chr16:28199087:C:T	5.71678e-11	-2.8675e-10	2.21082
28200164	chr16:28200164:G:A	1.22442e-12	-0.934315	-0.698386
28200424	chr16:28200424:T:C	8.60539e-13	-1.98537	-3.22512e-10
28200440	chr16:28200440:T:C	9.41766e-12	0.407418	-3.22512e-10
28201198	chr16:28201198:G:A	2.13861e-12	-2.8675e-10	-1.07501
28201582	chr16:28201582:C:A	1.88904e-12	-2.8675e-10	-1.1991
28201775	chr16:28201775:A:C	9.54381e-11	-2.8675e-10	2.72331
28202493	chr16:28202493:G:A	6.29617e-12	-2.8675e-10	0.00477305
28203171	chr16:28203171:A:C	1.02002e-11	-2.8675e-10	0.487239
28203501	chr16:28203501:C:T	1.87842e-12	0.0279343	-1.23267
28203838	chr16:28203838:C:A	9.15577e-13	-0.673504	-1.24987
28204213	chr16:28204213:A:G	5.37483e-12	-2.8675e-10	-0.153442
28204687	chr16:28204687:G:A	1.70405e-12	-2.8675e-10	-1.30216
28205142	chr16:28205142:G:C	2.29498e-12	-2.8675e-10	-1.00444
28205284	chr16:28205284:T:C	1.67306e-12	-0.0844585	-1.23606
28205353	chr16:28205353:T:C	1.93654e-12	0.138958	-1.31323
28206338	chr16:28206338:C:T	1.02463e-10	-2.8675e-10	2.79434
28206475	chr16:28206475:G:A	2.90358e-13	-1.94902	-1.12279
28206512	chr16:28206512:C:T	1.86076e-12	0.100863	-1.31505
28206514	chr16:28206514:C:T	1.53216e-10	-2.8675e-10	3.19668
28206951	chr16:28206951:T:C	1.69111e-12	-2.8675e-10	-1.30978
28206988	chr16:28206988:T:A	1.69634e-12	-2.8675e-10	-1.3067
28207054	chr16:28207054:C:CT	1.9176e-12	-2.8675e-10	-1.1841
28207162	chr16:28207162:T:C	4.03659e-11	-2.8675e-10	1.86282
28207383	chr16:28207383:C:A	8.99543e-12	1.54197	-1.18042
28207384	chr16:28207384:G:A	2.30037e-12	-2.8675e-10	-1.0021
28207424	chr16:28207424:A:G	3.91044e-11	-2.8675e-10	1.83107
28207655	chr16:28207655:C:T	3.03068e-13	-1.91547	-1.1135
28208207	chr16:28208207:A:G	1.95994e-12	-1.16225	-3.22512e-10
28208277	chr16:28208277:G:A	4.01601e-11	-2.8675e-10	1.85771
28208585	chr16:28208585:A:G	4.06579e-13	-2.02137	-0.713776
28208606	chr16:28208606:C:T	8.77985e-12	-2.8675e-10	0.337291
28209854	chr16:28209854:C:T	1.72647e-12	-2.8675e-10	-1.28909
28209928	chr16:28209928:C:T	1.71597e-12	-2.8675e-10	-1.29519
28209960	chr16:28209960:G:A	1.71682e-12	-2.8675e-10	-1.29469
28209971	chr16:28209971:C:T	2.72272e-12	-2.8675e-10	-0.833536
28210173	chr16:28210173:A:G	2.45363e-12	0.376616	-1.31422
28210264	chr16:28210264:T:C	1.95021e-12	-2.8675e-10	-1.16723
28210348	chr16:28210348:T:C	1.90294e-12	-2.8675e-10	-1.19177
28210362	chr16:28210362:A:G	3.94561e-11	-2.8675e-10	1.84002
28210503	chr16:28210503:T:C	1.0325e-10	-2.8675e-10	2.80199
28211242	chr16:28211242:G:T	9.31801e-13	-0.633632	-1.27217
28211280	chr16:28211280:G:A	2.25289e-12	-2.8675e-10	-1.02296
28211347	chr16:28211347:G:A	1.72173e-12	-2.8675e-10	-1.29184
28211369	chr16:28211369:G:A	1.5544e-10	-2.8675e-10	3.21109
28211746	chr16:28211746:C:T	1.72297e-12	-2.8675e-10	-1.29112
28212059	chr16:28212059:G:A	1.70877e-12	-2.8675e-10	-1.29939
28212244	chr16:28212244:CCATT:C	1.0845e-10	-2.8675e-10	2.85112
28213036	chr16:28213036:A:C	2.99072e-13	-1.94401	-1.09823
28213106	chr16:28213106:A:G	1.89923e-12	-2.8675e-10	-1.19372
28213108	chr16:28213108:T:C	1.71722e-12	-2.8675e-10	-1.29446
28213501	chr16:28213501:T:G	1.90073e-12	-2.8675e-10	-1.19293
28213536	chr16:28213536:G:A	2.86008e-12	-0.78432	-3.22512e-10
28214487	chr16:28214487:G:A	8.77421e-13	-0.686701	-1.27924
28214777	chr16:28214777:A:T	1.72144e-10	-2.8675e-10	3.31316
28215567	chr16:28215567:T:C	1.79967e-12	-2.8675e-10	-1.24756
28215729	chr16:28215729:A:G	1.72592e-12	-2.8675e-10	-1.28941
28215993	chr16:28215993:C:T	2.04126e-10	-2.8675e-10	3.48357
28216019	chr16:28216019:G:A	1.36144e-10	-2.8675e-10	3.07854
28216145	chr16:28216145:T:C	1.62333e-12	-0.458929	-0.891762
28216439	chr16:28216439:C:T	1.29497e-10	-2.8675e-10	3.02849
28216481	chr16:28216481:G:A	2.28386e-12	-2.8675e-10	-1.0093
28216589	chr16:28216589:G:A	1.9395e-12	-2.8675e-10	-1.17274
28217060	chr16:28217060:G:A	1.69029e-12	-2.8675e-10	-1.31027
28217206	chr16:28217206:G:GA	1.93958e-12	-2.8675e-10	-1.1727
28217504	chr16:28217504:G:C	2.18318e-12	-2.8675e-10	-1.05438
28218617	chr16:28218617:G:A	9.75469e-13	-0.590214	-1.26979
28218666	chr16:28218666:C:T	2.58547e-12	-2.8675e-10	-0.885262
28218860	chr16:28218860:AG:A	1.68325e-12	-0.119845	-1.1946
28218904	chr16:28218904:G:A	1.93109e-12	-2.8675e-10	-1.17709
28219025	chr16:28219025:C:T	1.22906e-10	-2.8675e-10	2.97625
28219072	chr16:28219072:G:A	1.95984e-12	-2.8675e-10	-1.16231
28219136	chr16:28219136:C:T	1.93995e-12	-2.8675e-10	-1.1725
28219974	chr16:28219974:AATC:A	1.84723e-12	-2.8675e-10	-1.22148
28220295	chr16:28220295:T:C	6.19403e-12	-2.8675e-10	-0.011583
28220471	chr16:28220471:A:AG	5.6482e-12	-2.8675e-10	-0.103832
28220558	chr16:28220558:T:C	3.28282e-11	-2.8675e-10	1.65612
28220559	chr16:28220559:C:T	3.85735e-11	-2.8675e-10	1.8174
28220848	chr16:28220848:T:G	3.44489e-12	-2.8675e-10	-0.598276
28220931	chr16:28220931:G:T	4.90709e-11	-2.8675e-10	2.0581
28221334	chr16:28221334:C:G	4.75022e-11	-2.8675e-10	2.02561
28221477	chr16:28221477:A:G	3.67797e-12	-2.8675e-10	-0.532808
28221559	chr16:28221559:C:T	5.24346e-11	-2.8675e-10	2.1244
28221901	chr16:28221901:T:G	3.73968e-13	-1.79126	-1.02749
28222027	chr16:28222027:C:A	1.99615e-12	-2.8675e-10	-1.14395
28222295	chr16:28222295:A:G	1.32032e-12	-1.5573	-3.22512e-10
28222337	chr16:28222337:C:T	1.32538e-12	-1.55347	-3.22512e-10
28222444	chr16:28222444:C:T	1.73648e-12	-2.8675e-10	-1.28331
28222556	chr16:28222556:T:TG	6.91202e-13	-1.54403	-0.660461
28222830	chr16:28222830:G:A	2.15844e-12	-2.8675e-10	-1.06578
28223390	chr16:28223390:T:C	4.7569e-11	-2.8675e-10	2.02701
28223402	chr16:28223402:G:A	3.28319e-13	-1.91601	-1.03292
28223633	chr16:28223633:G:A	8.96257e-11	-2.8675e-10	2.66047
28223763	chr16:28223763:C:T	2.91171e-13	-1.82113	-1.24788
28223926	chr16:28223926:C:T	3.04487e-13	-1.92699	-1.09731
28223953	chr16:28223953:A:G	2.75514e-12	-0.821702	-3.22512e-10
28224045	chr16:28224045:G:A	1.9933e-12	-2.8675e-10	-1.14538
28224052	chr16:28224052:A:C	1.49605e-11	-2.8675e-10	0.870243
28224404	chr16:28224404:G:A	4.49064e-11	-2.8675e-10	1.96941
28224406	chr16:28224406:T:C	1.47172e-10	-2.8675e-10	3.15643
28224435	chr16:28224435:T:C	3.93385e-11	-2.8675e-10	1.83703
28224465	chr16:28224465:C:T	4.52798e-11	-2.8675e-10	1.97769
28224651	chr16:28224651:A:T	6.36061e-12	-2.8675e-10	0.0149551
28224751	chr16:28224751:A:C	1.15534e-10	-2.8675e-10	2.9144
28224943	chr16:28224943:A:G	5.75956e-11	-2.8675e-10	2.21828
28225085	chr16:28225085:A:G	4.88331e-11	-2.8675e-10	2.05324
28225172	chr16:28225172:T:TTGA	4.77827e-11	-2.8675e-10	2.0315
28225216	chr16:28225216:T:C	1.73669e-12	-2.8675e-10	-1.28319
28225352	chr16:28225352:TCAGA:T	1.26177e-10	-2.8675e-10	3.00252
28225877	chr16:28225877:T:C	2.15632e-12	-2.8675e-10	-1.06677
28225994	chr16:28225994:C:T	4.65386e-11	-2.8675e-10	2.00511
28226082	chr16:28226082:T:C	3.63366e-11	-2.8675e-10	1.75766
28226289	chr16:28226289:C:T	1.93936e-12	-2.8675e-10	-1.17281
28226443	chr16:28226443:G:T	2.40233e-10	-2.8675e-10	3.64644
28226531	chr16:28226531:C:T	4.66611e-11	-2.8675e-10	2.00774
28226616	chr16:28226616:A:G	4.00305e-11	-2.8675e-10	1.85447
28226628	chr16:28226628:G:A	1.91804e-12	-2.8675e-10	-1.18387
28226833	chr16:28226833:C:T	1.211e-12	-1.64372	-3.22512e-10
28227119	chr16:28227119:C:T	1.00894e-11	1.61756	-1.14125
28227155	chr16:28227155:C:T	5.49729e-11	-2.8675e-10	2.17167
28227241	chr16:28227241:A:G	5.09438e-11	-2.8675e-10	2.09555
28227382	chr16:28227382:T:A	2.24275e-12	-2.8675e-10	-1.02747
28227418	chr16:28227418:T:A	1.99344e-12	-2.8675e-10	-1.14531
28227496	chr16:28227496:C:A	1.19127e-12	-1.66014	-3.22512e-10
28227948	chr16:28227948:A:G	5.42255e-11	-2.8675e-10	2.15798
28228265	chr16:28228265:T:A	1.94396e-12	-2.8675e-10	-1.17044
28228751	chr16:28228751:A:G	5.31533e-11	-2.8675e-10	2.13801
28229817	chr16:28229817:AG:A	1.69376e-12	-2.8675e-10	-1.30822
28229980	chr16:28229980:C:T	3.42794e-12	-2.8675e-10	-0.60321
28230243	chr16:28230243:T:A	7.77305e-12	0.16522	0.0502743
28230292	chr16:28230292:G:C	1.52249e-12	-1.41482	-3.22512e-10
28230317	chr16:28230317:A:G	1.7775e-12	-2.8675e-10	-1.25996
28230352	chr16:28230352:G:A	1.99477e-12	-2.8675e-10	-1.14464
28230479	chr16:28230479:G:A	3.35659e-12	-2.8675e-10	-0.624242
28230599	chr16:28230599:A:G	1.95618e-12	-2.8675e-10	-1.16418
28230621	chr16:28230621:G:T	2.60656e-13	-1.88152	-1.2982
28230802	chr16:28230802:A:G	1.93567e-12	-2.8675e-10	-1.17472
28230848	chr16:28230848:C:A	2.70453e-12	-2.8675e-10	-0.840241
28231013	chr16:28231013:C:T	8.28487e-13	-2.02332	-3.22512e-10
28231150	chr16:28231150:C:T	5.89414e-12	-2.8675e-10	-0.0612106
28231283	chr16:28231283:C:T	3.24853e-12	-2.8675e-10	-0.656965
28231417	chr16:28231417:G:T	2.50835e-12	-2.8675e-10	-0.915541
28231636	chr16:28231636:G:A	1.68836e-10	-2.8675e-10	3.29376
28231756	chr16:28231756:A:G	1.51903e-10	-2.8675e-10	3.18808
28231968	chr16:28231968:A:G	3.83959e-12	0.611797	-1.1016
28232006	chr16:28232006:A:G	5.85302e-12	-2.8675e-10	-0.068211
28232033	chr16:28232033:T:C	5.42902e-11	-2.8675e-10	2.15918
28232034	chr16:28232034:C:T	1.19918e-12	-1.65353	-3.22512e-10
28232205	chr16:28232205:A:G	1.92686e-12	-2.8675e-10	-1.17928
28232476	chr16:28232476:C:G	1.68604e-12	-2.8675e-10	-1.31279
28232491	chr16:28232491:T:C	1.97428e-10	-2.8675e-10	3.45021
28232606	chr16:28232606:C:T	3.97967e-12	0.655891	-1.10986
28232789	chr16:28232789:C:A	6.68186e-11	-2.8675e-10	2.36681
28233016	chr16:28233016:G:A	4.28769e-12	0.731741	-1.11116
28233180	chr16:28233180:T:G	2.41268e-12	-2.8675e-10	-0.954429
28233428	chr16:28233428:G:A	2.03183e-11	-2.8675e-10	1.17635
28233521	chr16:28233521:T:A	2.0626e-10	-2.8675e-10	3.49397
28233706	chr16:28233706:G:A	3.08496e-13	-1.90986	-1.10136
28233716	chr16:28233716:T:C	1.97741e-12	-2.8675e-10	-1.15338
28234817	chr16:28234817:G:A	4.44896e-11	-2.8675e-10	1.96009
28234897	chr16:28234897:T:C	6.7017e-11	-2.8675e-10	2.36978
28235015	chr16:28235015:A:G	4.17809e-12	0.696961	-1.10228
28235122	chr16:28235122:CA:C	9.27113e-13	-1.91085	-3.22512e-10
28235236	chr16:28235236:T:C	1.96756e-12	-2.8675e-10	-1.15837
28235553	chr16:28235553:T:G	3.86496e-12	0.572696	-1.05591
28235842	chr16:28235842:G:A	1.80968e-12	-2.8675e-10	-1.24202
28236344	chr16:28236344:A:T	1.97659e-11	-0.00109632	1.14989
28236385	chr16:28236385:A:T	9.17275e-12	-0.503977	0.885045
28236561	chr16:28236561:G:A	2.9604e-13	-1.93409	-1.11834
28236579	chr16:28236579:G:A	4.49027e-12	-2.8675e-10	-0.333256
28236580	chr16:28236580:T:C	4.49337e-12	-2.8675e-10	-0.332567
28236751	chr16:28236751:A:G	4.49337e-12	-2.8675e-10	-0.332567
28236876	chr16:28236876:A:T	4.31586e-12	0.453953	-0.826826
28236942	chr16:28236942:C:T	1.75493e-11	-0.105304	1.13515
28237005	chr16:28237005:T:A	5.9928e-12	-0.0446101	-3.22512e-10
28237079	chr16:28237079:G:A	3.02972e-11	0.614283	0.961604
28237131	chr16:28237131:C:G	3.34224e-12	-2.8675e-10	-0.628528
28237205	chr16:28237205:A:G	4.99104e-12	-2.8675e-10	-0.227525
28237369	chr16:28237369:A:G	5.04121e-12	-2.8675e-10	-0.217523
28237423	chr16:28237423:G:T	2.25112e-12	-1.02374	-3.22512e-10
28237609	chr16:28237609:A:G	5.17355e-12	-2.8675e-10	-0.19161
28237668	chr16:28237668:C:T	3.23465e-12	-2.8675e-10	-0.661246
28238142	chr16:28238142:A:T	4.50225e-11	1.97199	-3.22512e-10
28238296	chr16:28238296:G:A	1.68303e-12	-2.8675e-10	-1.31457
28238590	chr16:28238590:A:G	4.71281e-12	-0.471248	0.186364
28238636	chr16:28238636:T:A	2.77839e-12	-2.8675e-10	-0.813296
28238665	chr16:28238665:G:A	4.73676e-12	-2.8675e-10	-0.279815
28239212	chr16:28239212:T:C	2.9193e-13	-1.83841	-1.228
28239312	chr16:28239312:G:A	2.57832e-12	-2.8675e-10	-0.888029
28239319	chr16:28239319:T:C	9.31708e-13	-1.9059	-3.22512e-10
28239562	chr16:28239562:A:G	2.77087e-12	-2.8675e-10	-0.816008
28239686	chr16:28239686:G:A	3.59233e-12	0.326253	-0.882621
28239956	chr16:28239956:C:T	6.08067e-12	-0.440564	0.41051
28239987	chr16:28239987:C:T	2.633e-12	-2.8675e-10	-0.867044
28240026	chr16:28240026:G:T	3.24585e-12	-2.8675e-10	-0.657791
28240535	chr16:28240535:C:T	9.97511e-12	0.12201	0.342915
28241055	chr16:28241055:T:C	1.87132e-12	-2.8675e-10	-1.20852
28242000	chr16:28242000:G:C	5.88817e-12	-0.0234708	-0.0387532
28242148	chr16:28242148:T:C	5.45863e-12	0.208712	-0.346684
28242252	chr16:28242252:C:T	2.229e-12	-2.8675e-10	-1.03362
28243062	chr16:28243062:G:A	2.94127e-12	-2.8675e-10	-0.756326
28243225	chr16:28243225:T:C	1.9879e-12	-2.8675e-10	-1.14809
28243229	chr16:28243229:T:G	2.11901e-12	-2.8675e-10	-1.08422
28243306	chr16:28243306:G:A	8.29289e-12	0.358716	-0.0784856
28243807	chr16:28243807:G:A	1.69187e-12	-2.8675e-10	-1.30934
28244035	chr16:28244035:G:A	2.889e-10	-2.8675e-10	3.83091
28244049	chr16:28244049:T:C	2.24322e-12	-2.8675e-10	-1.02726
28244335	chr16:28244335:T:C	7.90573e-12	0.189642	0.0427773
28244376	chr16:28244376:A:G	5.37464e-12	0.230688	-0.384164
28244378	chr16:28244378:G:A	3.57924e-13	-1.8335	-1.0291
28244385	chr16:28244385:G:A	1.76739e-12	-2.8675e-10	-1.26566
28244400	chr16:28244400:A:G	2.07438e-12	-2.8675e-10	-1.10551
28244845	chr16:28244845:G:A	2.37408e-10	-2.8675e-10	3.63461
28245301	chr16:28245301:C:T	2.10098e-12	-2.8675e-10	-1.09277
28245339	chr16:28245339:G:A	3.08597e-12	-2.8675e-10	-0.708303
28245935	chr16:28245935:C:T	1.07854e-12	-1.75956	-3.22512e-10
28245966	chr16:28245966:C:T	2.457e-12	-2.8675e-10	-0.936229
28246034	chr16:28246034:G:A	1.85329e-12	-2.8675e-10	-1.21821
28246098	chr16:28246098:G:A	3.13746e-12	-2.8675e-10	-0.691754
28246664	chr16:28246664:A:G	2.33642e-12	-2.8675e-10	-0.98655
28246830	chr16:28246830:C:T	6.56232e-12	0.0634403	-0.0172645
28247006	chr16:28247006:A:G	2.23204e-12	-2.8675e-10	-1.03225
28247097	chr16:28247097:C:T	6.39681e-12	0.341715	-0.321084
28247344	chr16:28247344:T:G	5.51983e-13	-1.48122	-0.94819
28247709	chr16:28247709:G:C	1.96532e-12	-2.8675e-10	-1.15951
28247773	chr16:28247773:C:T	3.06409e-13	-1.84413	-1.17387
28247787	chr16:28247787:G:A	1.94515e-12	-2.8675e-10	-1.16983
28248680	chr16:28248680:A:G	7.2158e-12	0.564394	-0.423289
28248824	chr16:28248824:C:T	5.15334e-12	-0.535951	0.340427
28248931	chr16:28248931:G:A	2.88364e-12	-2.8675e-10	-0.776116
28248945	chr16:28248945:A:G	5.66999e-12	0.320576	-0.420556
28249115	chr16:28249115:C:G	1.93219e-12	-2.8675e-10	-1.17651
28249317	chr16:28249317:C:G	3.41506e-12	-0.0229916	-0.583982
28249488	chr16:28249488:C:T	1.82992e-12	-2.8675e-10	-1.2309
28250190	chr16:28250190:G:A	7.86384e-12	0.41128	-0.184173
28250711	chr16:28250711:G:A	2.71859e-12	-2.8675e-10	-0.835057
28250736	chr16:28250736:G:A	1.75493e-12	-2.8675e-10	-1.27274
28250829	chr16:28250829:G:A	2.23832e-12	-2.8675e-10	-1.02944
28251535	chr16:28251535:T:C	6.41642e-13	-1.54909	-0.729807
28252041	chr16:28252041:C:T	6.53016e-13	-1.38743	-0.873895
28252114	chr16:28252114:G:A	2.7067e-12	-2.8675e-10	-0.839438
28252156	chr16:28252156:C:A	7.21856e-13	-1.60415	-0.556952
28252570	chr16:28252570:G:C	5.97799e-13	-1.50661	-0.843054
28252622	chr16:28252622:C:A	2.74606e-13	-1.89241	-1.23517
28252649	chr16:28252649:C:T	2.10007e-12	-2.8675e-10	-1.0932
28252824	chr16:28252824:T:C	3.67591e-13	-1.86627	-0.969682
28252889	chr16:28252889:G:A	5.78723e-13	-1.53358	-0.848519
28252950	chr16:28252950:C:G	8.30404e-13	-2.02101	-3.22512e-10
28252972	chr16:28252972:C:A	1.82598e-12	-2.8675e-10	-1.23305
28253351	chr16:28253351:T:C	6.10668e-13	-1.58529	-0.743084
28253532	chr16:28253532:C:T	4.62798e-12	0.54942	-0.852467
28253857	chr16:28253857:C:T	5.12214e-12	-0.201597	-3.22512e-10
28253978	chr16:28253978:T:G	1.95404e-12	-2.8675e-10	-1.16527
28254464	chr16:28254464:C:T	3.92519e-13	-2.01834	-0.751998
28254719	chr16:28254719:C:T	1.8815e-12	-2.8675e-10	-1.2031
28254739	chr16:28254739:C:A	1.78358e-12	-2.8675e-10	-1.25654
28254835	chr16:28254835:T:C	4.54072e-13	-2.02577	-0.598894
28255202	chr16:28255202:G:A	1.9495e-12	-2.8675e-10	-1.1676
28255692	chr16:28255692:CAG:C	2.72265e-12	-2.8675e-10	-0.833564
28255791	chr16:28255791:G:A	2.23143e-12	-2.8675e-10	-1.03253
28256204	chr16:28256204:C:T	2.83027e-10	-2.8675e-10	3.81037
28256230	chr16:28256230:CT:C	9.59184e-13	-1.87684	-3.22512e-10
28256232	chr16:28256232:C:A	9.58268e-13	-1.8778	-3.22512e-10
28256300	chr16:28256300:A:G	1.6971e-12	-2.8675e-10	-1.30625
28256386	chr16:28256386:T:C	2.21232e-12	-2.8675e-10	-1.04113
28256435	chr16:28256435:C:G	6.48228e-13	-1.54606	-0.722626
28256455	chr16:28256455:TGCAATGGCGCAACCTTGGCTC:T	2.00073e-12	-2.8675e-10	-1.14165
28256857	chr16:28256857:C:G	2.36385e-12	-2.8675e-10	-0.974879
28257677	chr16:28257677:C:T	3.86411e-12	-2.8675e-10	-0.483437
28257780	chr16:28257780:T:C	1.68225e-12	-2.8675e-10	-1.31504
28258002	chr16:28258002:C:T	8.42463e-12	-2.8675e-10	0.29599
28259693	chr16:28259693:C:T	2.29421e-12	-2.8675e-10	-1.00478
28259782	chr16:28259782:G:A	2.50481e-12	-2.8675e-10	-0.916956
28259943	chr16:28259943:TC:T	1.9619e-12	-2.8675e-10	-1.16125
28259995	chr16:28259995:C:A	1.79291e-12	-2.8675e-10	-1.25133
28260249	chr16:28260249:T:C	2.49702e-12	-2.8675e-10	-0.92007
28260260	chr16:28260260:C:T	2.28668e-12	-2.8675e-10	-1.00807
28260383	chr16:28260383:G:A	3.65227e-12	-0.539819	-3.22512e-10
28260889	chr16:28260889:G:A	1.74931e-12	-2.8675e-10	-1.27595
28261011	chr16:28261011:G:A	1.7308e-12	-2.8675e-10	-1.28659
28261052	chr16:28261052:C:T	6.82331e-13	-1.25157	-0.96584
28261225	chr16:28261225:C:T	1.96937e-12	-2.8675e-10	-1.15745
28261303	chr16:28261303:T:C	4.86302e-13	-1.29986	-1.25623
28261308	chr16:28261308:C:T	1.97296e-12	-2.8675e-10	-1.15563
28261367	chr16:28261367:G:A	1.73373e-12	-2.8675e-10	-1.2849
28261609	chr16:28261609:G:A	2.19846e-12	-2.8675e-10	-1.04741
28261786	chr16:28261786:C:T	2.48344e-12	-2.8675e-10	-0.925522
28261947	chr16:28261947:A:G	1.72188e-12	-2.8675e-10	-1.29175
28262101	chr16:28262101:C:G	1.69004e-12	-2.8675e-10	-1.31042
28262235	chr16:28262235:C:A	2.03827e-12	-2.8675e-10	-1.12307
28262258	chr16:28262258:T:C	9.99991e-13	-1.83518	-3.22512e-10
28262534	chr16:28262534:G:A	2.3358e-12	-2.8675e-10	-0.986815
28262745	chr16:28262745:T:C	1.68247e-12	-2.8675e-10	-1.3149
28263171	chr16:28263171:T:G	1.84845e-12	-2.8675e-10	-1.22082
28263483	chr16:28263483:A:G	5.43984e-13	-1.60682	-0.837187
28263743	chr16:28263743:G:A	2.67506e-13	-2.01101	-1.14278
28263941	chr16:28263941:A:G	1.71863e-12	-2.8675e-10	-1.29364
28263998	chr16:28263998:G:A	1.71799e-12	-2.8675e-10	-1.29401
28264921	chr16:28264921:G:A	5.22199e-13	-1.60938	-0.875497
28265073	chr16:28265073:C:A	2.28884e-12	-2.8675e-10	-1.00713
28265227	chr16:28265227:G:A	1.69003e-12	-2.8675e-10	-1.31042
28265379	chr16:28265379:G:A	1.86949e-12	-2.8675e-10	-1.2095
28265833	chr16:28265833:G:A	3.13492e-12	-2.8675e-10	-0.692564
28265847	chr16:28265847:A:G	2.80006e-12	-2.8675e-10	-0.805527
28266070	chr16:28266070:A:C	3.64276e-12	-2.8675e-10	-0.542426
28266736	chr16:28266736:T:C	1.53533e-12	-1.40642	-3.22512e-10
28266749	chr16:28266749:A:T	8.7108e-13	-1.97319	-3.22512e-10
28266758	chr16:28266758:AC:A	3.84432e-13	-1.48792	-1.30324
28266900	chr16:28266900:A:T	1.68759e-12	-2.8675e-10	-1.31187
28267181	chr16:28267181:C:G	4.7275e-13	-1.85616	-0.728196
28267515	chr16:28267515:T:C	2.61891e-13	-1.95386	-1.22113
28267755	chr16:28267755:T:C	9.69921e-12	-2.8675e-10	0.436876
28268265	chr16:28268265:T:TA	3.37063e-13	-1.82412	-1.09853
28268549	chr16:28268549:G:C	2.4106e-11	-2.8675e-10	1.34729
28268717	chr16:28268717:C:T	1.09606e-12	-1.69166	-0.0517801
28268728	chr16:28268728:A:G	1.68079e-11	-2.8675e-10	0.986678
28268825	chr16:28268825:T:C	1.71711e-12	-2.8675e-10	-1.29453
28269136	chr16:28269136:C:T	1.73055e-12	-2.8675e-10	-1.28673
28269158	chr16:28269158:T:A	2.64804e-12	-2.8675e-10	-0.86135
28269206	chr16:28269206:G:A	1.68589e-12	-2.8675e-10	-1.31287
28269213	chr16:28269213:T:C	1.68237e-12	-2.8675e-10	-1.31496
28269380	chr16:28269380:C:T	1.69421e-12	-2.8675e-10	-1.30795
28269510	chr16:28269510:C:G	1.68455e-12	-2.8675e-10	-1.31367
28269597	chr16:28269597:G:A	1.61506e-08	8.59903	-0.744491
28269994	chr16:28269994:G:T	5.2219e-12	-2.8675e-10	-0.182308
28270556	chr16:28270556:C:G	3.47593e-12	-2.8675e-10	-0.589305
28270585	chr16:28270585:C:T	2.11238e-11	-2.8675e-10	1.21523
28270949	chr16:28270949:C:T	2.53733e-13	-1.96683	-1.23982
28271009	chr16:28271009:G:A	1.69925e-12	-2.8675e-10	-1.30498
28271027	chr16:28271027:C:T	1.76726e-12	-2.8675e-10	-1.26574
28271187	chr16:28271187:A:G	1.88715e-12	-2.8675e-10	-1.2001
28271817	chr16:28271817:C:T	2.01967e-12	-2.8675e-10	-1.13224
28271840	chr16:28271840:A:G	1.90446e-12	-2.8675e-10	-1.19097
28271865	chr16:28271865:G:A	1.70536e-12	-2.8675e-10	-1.30139
28271898	chr16:28271898:G:A	1.74647e-12	-2.8675e-10	-1.27757
28271939	chr16:28271939:T:C	1.85039e-12	-2.8675e-10	-1.21977
28272034	chr16:28272034:A:G	1.68566e-12	-2.8675e-10	-1.31301
28272117	chr16:28272117:A:G	6.96028e-13	-1.09716	-1.10037
28272213	chr16:28272213:A:G	4.4596e-12	-2.8675e-10	-0.340109
28272593	chr16:28272593:T:C	1.92858e-12	-2.8675e-10	-1.17838
28272670	chr16:28272670:G:A	2.35946e-12	-2.8675e-10	-0.976737
28272847	chr16:28272847:C:T	1.90533e-12	-2.8675e-10	-1.19051
28272899	chr16:28272899:C:T	3.03929e-12	-2.8675e-10	-0.723545
28273162	chr16:28273162:T:G	1.73726e-12	-2.8675e-10	-1.28286
28273601	chr16:28273601:C:T	2.5409e-13	-1.95838	-1.24686
28274034	chr16:28274034:G:A	4.40179e-12	-2.8675e-10	-0.353158
28274454	chr16:28274454:A:G	7.22967e-13	-0.954541	-1.20502
28274509	chr16:28274509:A:G	1.68497e-12	-2.8675e-10	-1.31342
28274762	chr16:28274762:A:G	1.72614e-12	-2.8675e-10	-1.28928
28275156	chr16:28275156:C:T	1.24991e-12	-1.10897	-0.503131
28275275	chr16:28275275:C:T	1.68421e-12	-2.8675e-10	-1.31387
28275638	chr16:28275638:G:C	1.70597e-12	-2.8675e-10	-1.30104
28276371	chr16:28276371:C:T	1.70527e-12	-2.8675e-10	-1.30145
28276507	chr16:28276507:AGC:A	2.98054e-12	-2.8675e-10	-0.743063
28276790	chr16:28276790:A:G	1.89092e-12	-2.8675e-10	-1.1981
28276961	chr16:28276961:G:A	1.97887e-12	0.0446129	-1.19725
28277230	chr16:28277230:T:C	8.53176e-13	-0.84731	-1.14665
28277999	chr16:28277999:C:T	1.68225e-12	-2.8675e-10	-1.31504
28278100	chr16:28278100:G:A	2.39618e-11	1.34129	-3.22512e-10
28278405	chr16:28278405:G:T	1.68743e-12	-2.8675e-10	-1.31196
28278861	chr16:28278861:G:A	1.53467e-12	-0.135022	-1.27183
28278902	chr16:28278902:C:T	8.79776e-13	-1.96326	-3.22512e-10
28279140	chr16:28279140:G:A	1.80714e-12	-2.8675e-10	-1.24342
28279183	chr16:28279183:C:T	1.75936e-12	-2.8675e-10	-1.27022
28279606	chr16:28279606:C:T	1.71722e-12	-2.8675e-10	-1.29446
28279758	chr16:28279758:G:A	1.73188e-12	-2.8675e-10	-1.28596
28279918	chr16:28279918:C:G	2.61182e-13	-1.92717	-1.25054
28280022	chr16:28280022:A:C	1.92442e-12	-2.8675e-10	-1.18054
28280232	chr16:28280232:T:C	2.98878e-13	-1.85746	-1.18543
28280341	chr16:28280341:T:C	4.35079e-12	-2.8675e-10	-0.364812
28280616	chr16:28280616:C:T	1.71659e-12	-2.8675e-10	-1.29483
28281209	chr16:28281209:T:A	2.07901e-12	-2.8675e-10	-1.10328
28282242	chr16:28282242:G:A	2.34655e-12	-2.8675e-10	-0.982221
28282338	chr16:28282338:G:C	1.65085e-11	-2.8675e-10	0.968709
28282559	chr16:28282559:C:T	2.17178e-12	-2.8675e-10	-1.05962
28282731	chr16:28282731:C:T	3.03723e-12	-2.8675e-10	-0.724224
28282823	chr16:28282823:C:CTG	1.08495e-12	-0.66711	-1.08653
28283121	chr16:28283121:CG:TG	4.46066e-12	-2.8675e-10	-0.339871
28283174	chr16:28283174:A:G	6.23013e-13	-1.18286	-1.1255
28283357	chr16:28283357:A:G	1.7484e-12	-2.8675e-10	-1.27646
28283500	chr16:28283500:G:A	1.40243e-11	-2.8675e-10	0.80562
28284052	chr16:28284052:C:T	1.90182e-12	-2.8675e-10	-1.19235
28284747	chr16:28284747:G:A	8.66898e-13	-1.978	-3.22512e-10
28285382	chr16:28285382:C:T	1.68623e-12	-2.8675e-10	-1.31267
28285784	chr16:28285784:C:T	4.01469e-12	-2.8675e-10	-0.445209
28286007	chr16:28286007:G:A	3.74121e-12	-2.8675e-10	-0.51576
28286837	chr16:28286837:C:G	1.45238e-12	-0.43039	-1.03158
28287044	chr16:28287044:G:A	1.1279e-12	-1.71481	-3.22512e-10
28287097	chr16:28287097:A:C	3.44871e-13	-1.64008	-1.25968
28287666	chr16:28287666:GTTTGC:G	1.40635e-12	-0.439739	-1.05443
28287811	chr16:28287811:G:A	8.27547e-13	-1.17671	-0.847746
28287888	chr16:28287888:C:T	1.16667e-12	-1.68101	-3.22512e-10
28288245	chr16:28288245:C:T	1.68559e-12	-2.8675e-10	-1.31305
28288692	chr16:28288692:T:C	4.00845e-11	1.85582	-3.22512e-10
28288809	chr16:28288809:G:A	1.69173e-12	-2.8675e-10	-1.30942
28288831	chr16:28288831:G:A	1.13239e-12	-1.71084	-3.22512e-10
28289127	chr16:28289127:T:C	1.48845e-12	-0.213837	-1.2236
28289601	chr16:28289601:T:C	1.35407e-12	-0.49626	-1.03579
28289692	chr16:28289692:G:A	2.31346e-12	-2.8675e-10	-0.996426
28289813	chr16:28289813:T:C	1.49379e-12	-0.405873	-1.02798
28290166	chr16:28290166:T:C	9.60525e-13	-1.22759	-0.647857
28290590	chr16:28290590:G:A	8.33087e-12	-2.8675e-10	0.284799
28290946	chr16:28290946:C:G	1.69702e-12	-2.8675e-10	-1.3063
28292106	chr16:28292106:G:A	1.74406e-12	-2.8675e-10	-1.27895
28293066	chr16:28293066:C:T	2.78265e-12	-0.811764	-3.22512e-10
28293676	chr16:28293676:T:C	2.13999e-12	-0.193166	-0.881203
28294406	chr16:28294406:G:A	4.82654e-12	-0.26104	-3.22512e-10
28295370	chr16:28295370:C:G	2.18026e-12	-1.05572	-3.22512e-10
28295782	chr16:28295782:T:C	5.72482e-13	-1.09459	-1.29836
28296389	chr16:28296389:G:A	2.65839e-12	-0.857448	-3.22512e-10
28296555	chr16:28296555:A:G	3.34501e-13	-1.88782	-1.04247
28297147	chr16:28297147:T:C	1.98118e-12	-2.8675e-10	-1.15147
28297325	chr16:28297325:C:T	1.99978e-12	-2.8675e-10	-1.14213
28297915	chr16:28297915:G:A	1.14496e-11	-2.8675e-10	0.602787
28298292	chr16:28298292:G:A	6.30384e-13	-1.00529	-1.2913
28298433	chr16:28298433:T:C	1.69639e-12	-2.8675e-10	-1.30667
28298648	chr16:28298648:C:G	1.70862e-12	-2.8675e-10	-1.29948
28299102	chr16:28299102:A:G	3.22578e-12	-2.8675e-10	-0.663995
28299610	chr16:28299610:A:G	1.86508e-12	-2.8675e-10	-1.21187
28299785	chr16:28299785:G:C	1.70862e-12	-2.8675e-10	-1.29948
28299979	chr16:28299979:A:G	5.27791e-12	-2.8675e-10	-0.171639
28300013	chr16:28300013:C:T	1.81609e-12	-2.8675e-10	-1.23849
28300101	chr16:28300101:C:T	2.12593e-12	-2.8675e-10	-1.08096
28300381	chr16:28300381:G:A	4.3795e-13	-1.39	-1.27082
28301026	chr16:28301026:CTCACCAGAGACCACCACTTGTCCACTGGTAGACATTCAGCCCAGTCCCCTTGCCTG:C	2.45562e-12	-2.8675e-10	-0.936789
28301622	chr16:28301622:A:G	2.40261e-12	-2.8675e-10	-0.958611
28301888	chr16:28301888:A:G	1.71197e-12	-2.8675e-10	-1.29752
28303224	chr16:28303224:G:A	8.66294e-13	-1.9787	-3.22512e-10
28304612	chr16:28304612:T:G	1.7327e-12	-2.8675e-10	-1.28549
28305411	chr16:28305411:C:T	2.5305e-12	-2.8675e-10	-0.906752
28305559	chr16:28305559:A:T	2.5049e-12	-2.8675e-10	-0.916921
28306397	chr16:28306397:A:G	1.38829e-12	-1.5071	-3.22512e-10
28307002	chr16:28307002:G:A	1.76641e-12	-2.8675e-10	-1.26622
28307119	chr16:28307119:A:G	1.00567e-12	-1.03862	-0.790891
28307365	chr16:28307365:AT:A	1.68322e-12	-2.8675e-10	-1.31446
28308564	chr16:28308564:A:G	8.6835e-13	-1.08519	-0.891142
28308780	chr16:28308780:T:TG	5.25236e-12	-0.176491	-3.22512e-10
28309029	chr16:28309029:T:G	1.22275e-12	-1.63407	-3.22512e-10
28310309	chr16:28310309:C:T	1.02919e-11	-2.8675e-10	0.496193
28310575	chr16:28310575:T:A	2.10853e-12	-2.8675e-10	-1.08918
28310725	chr16:28310725:G:A	2.3805e-12	-2.8675e-10	-0.967857
28311811	chr16:28311811:GGCCCAAACTGA:G	3.30948e-12	-2.8675e-10	-0.638377
28311995	chr16:28311995:G:A	1.71003e-12	-2.8675e-10	-1.29866
28312456	chr16:28312456:G:A	1.69733e-12	-2.8675e-10	-1.30611
28312503	chr16:28312503:C:T	4.6683e-12	-2.8675e-10	-0.294375
28312591	chr16:28312591:C:A	1.77741e-12	-2.8675e-10	-1.26001
28312727	chr16:28312727:C:T	5.62213e-13	-1.67216	-0.738889
28313379	chr16:28313379:T:C	1.70356e-12	-2.8675e-10	-1.30245
28315059	chr16:28315059:G:A	2.12411e-11	2.18922	-0.968455
28315789	chr16:28315789:G:A	2.16351e-12	-2.8675e-10	-1.06344
28315834	chr16:28315834:C:G	4.51157e-13	-1.63714	-0.993973
28315906	chr16:28315906:C:T	2.12079e-11	2.16608	-0.946869
28316142	chr16:28316142:G:A	1.69465e-12	-0.362537	-0.945158
28316523	chr16:28316523:G:A	1.18073e-12	-1.45037	-0.21867
28316905	chr16:28316905:T:A	1.22343e-12	-0.417666	-1.21585
28317994	chr16:28317994:G:A	6.60501e-12	0.0526594	-3.22512e-10
28318003	chr16:28318003:G:A	1.15139e-12	-1.69419	-3.22512e-10
28318267	chr16:28318267:T:C	7.85817e-13	-1.5874	-0.488798
28319315	chr16:28319315:A:G	2.22451e-12	-1.03563	-3.22512e-10
28319336	chr16:28319336:G:A	1.87573e-12	-2.8675e-10	-1.20617
28319647	chr16:28319647:C:CACCT	5.09345e-13	-1.20423	-1.30557
28319978	chr16:28319978:G:A	1.68513e-12	-2.8675e-10	-1.31332
28319999	chr16:28319999:G:C	1.74581e-12	-2.8675e-10	-1.27795
28320861	chr16:28320861:C:T	1.22818e-12	-1.53557	-0.094059
28321069	chr16:28321069:C:T	1.26983e-12	-1.58356	-0.0127294
28321151	chr16:28321151:C:T	1.9836e-12	-2.8675e-10	-1.15025
28321320	chr16:28321320:C:G	1.68268e-12	-2.8675e-10	-1.31478
28321345	chr16:28321345:C:T	3.18717e-12	-2.8675e-10	-0.676035
28321964	chr16:28321964:G:A	4.80198e-11	2.03644	-3.22512e-10
28322090	chr16:28322090:G:A	4.96293e-13	-1.24163	-1.29412
28322259	chr16:28322259:A:G	1.42061e-12	-1.52936	0.0452772
28322313	chr16:28322313:G:A	1.75327e-12	-2.8675e-10	-1.27369
28322385	chr16:28322385:A:G	2.20361e-12	-2.8675e-10	-1.04507
28323673	chr16:28323673:G:A	8.98045e-13	-1.9427	-3.22512e-10
28323725	chr16:28323725:G:A	8.28665e-13	-2.02311	-3.22512e-10
28323812	chr16:28323812:C:T	1.73527e-12	-2.8675e-10	-1.28401
28323990	chr16:28323990:G:A	3.54909e-12	-2.8675e-10	-0.568477
28324246	chr16:28324246:A:T	1.68326e-12	-2.8675e-10	-1.31444
28324357	chr16:28324357:A:G	3.16015e-11	2.87113	-1.25309
28325049	chr16:28325049:G:A	1.77127e-12	-2.8675e-10	-1.26347
28325363	chr16:28325363:G:A	1.73134e-12	-2.8675e-10	-1.28627
28325560	chr16:28325560:G:A	9.0718e-13	-1.93258	-3.22512e-10
28325561	chr16:28325561:T:C	4.87046e-13	-1.27746	-1.27711
28326259	chr16:28326259:C:T	1.7532e-12	-2.8675e-10	-1.27373
28326302	chr16:28326302:C:T	1.69992e-12	-2.8675e-10	-1.30459
28326718	chr16:28326718:A:G	1.3475e-12	-0.351072	-1.18584
28326722	chr16:28326722:T:C	2.20487e-12	-2.8675e-10	-1.0445
28326942	chr16:28326942:G:A	6.6887e-12	-2.8675e-10	0.0652509
28327415	chr16:28327415:C:T	2.051e-12	-2.8675e-10	-1.11684
28328048	chr16:28328048:TAATAA:T	1.81256e-12	-2.8675e-10	-1.24043
28328128	chr16:28328128:T:G	1.35939e-12	-1.29606	-0.232072
28328295	chr16:28328295:T:C	2.85599e-12	-2.8675e-10	-0.785749
28328946	chr16:28328946:G:A	1.97597e-12	-2.8675e-10	-1.15411
28329117	chr16:28329117:C:T	8.90364e-12	-2.8675e-10	0.351292
28329533	chr16:28329533:G:A	3.96605e-13	-1.54243	-1.21756
28329782	chr16:28329782:A:C	2.87499e-12	-2.8675e-10	-0.77912
28330193	chr16:28330193:T:C	1.7922e-12	-2.8675e-10	-1.25173
28331493	chr16:28331493:C:T	2.06981e-12	-2.8675e-10	-1.10771
28335840	chr16:28335840:C:T	1.27837e-11	-0.804019	1.51702
28335988	chr16:28335988:T:C	2.54696e-12	-2.8675e-10	-0.900267
28336505	chr16:28336505:C:T	1.69195e-12	-2.8675e-10	-1.30928
28337023	chr16:28337023:G:A	2.59112e-12	-0.340906	-0.54217
28338081	chr16:28338081:A:G	1.6895e-12	-2.8675e-10	-1.31074
28338160	chr16:28338160:G:A	1.76992e-12	-2.8675e-10	-1.26424
28338375	chr16:28338375:A:G	2.97823e-12	-2.8675e-10	-0.74384
28338395	chr16:28338395:A:T	1.77513e-12	-2.8675e-10	-1.26129
28338507	chr16:28338507:C:A	1.08368e-11	-0.953728	1.5015
28338541	chr16:28338541:G:A	1.70822e-12	-2.8675e-10	-1.29972
28338738	chr16:28338738:A:G	2.00441e-12	-0.225642	-0.914175
28338883	chr16:28338883:C:T	1.75322e-12	-2.8675e-10	-1.27372
28339035	chr16:28339035:A:G	2.05992e-12	-2.8675e-10	-1.1125
28339037	chr16:28339037:A:G	2.00682e-12	-2.8675e-10	-1.13862
28339554	chr16:28339554:T:A	2.71129e-12	-2.8675e-10	-0.837743
28368122	chr16:28368122:A:G	2.95148e-12	-1.05786	0.304995
28368744	chr16:28368744:C:T	3.25376e-12	-2.8675e-10	-0.655357
28376276	chr16:28376276:C:T	2.29689e-12	-2.8675e-10	-1.00361
28414577	chr16:28414577:C:T	1.68406e-12	-2.8675e-10	-1.31396
28441830	chr16:28441830:G:A	1.68577e-12	-2.8675e-10	-1.31294
28472726	chr16:28472726:C:T	1.08701e-12	-1.75174	-3.22512e-10
28473711	chr16:28473711:G:A	3.22067e-12	-2.8675e-10	-0.665579
28474039	chr16:28474039:C:T	2.86905e-12	-2.8675e-10	-0.781188
28474088	chr16:28474088:C:T	3.22863e-12	-2.8675e-10	-0.663111
28474524	chr16:28474524:G:A	1.69273e-12	-1.30883	-3.22512e-10
28475044	chr16:28475044:G:A	2.58969e-12	-2.8675e-10	-0.883629
28476279	chr16:28476279:C:T	1.78012e-12	-2.8675e-10	-1.25849
28476820	chr16:28476820:A:G	2.35305e-12	-2.8675e-10	-0.979455
28477080	chr16:28477080:G:A	8.52613e-13	-1.99462	-3.22512e-10
28477112	chr16:28477112:G:C	2.3686e-12	-2.8675e-10	-0.97287
28477417	chr16:28477417:G:A	1.79471e-12	-2.8675e-10	-1.25033
28477622	chr16:28477622:T:C	2.68145e-13	-1.84822	-1.30318
28477898	chr16:28477898:T:TA	3.59129e-12	-2.8675e-10	-0.556658
28478021	chr16:28478021:G:A	2.13907e-06	14.0094	-1.26867
28478025	chr16:28478025:T:C	2.82163e-12	0.347608	-1.14546
28478179	chr16:28478179:T:C	1.80024e-12	-2.8675e-10	-1.24725
28478711	chr16:28478711:G:A	1.826e-12	-2.8675e-10	-1.23304
28478877	chr16:28478877:CT:C	5.78416e-13	-2.02419	-0.358442
28479118	chr16:28479118:A:C	1.78873e-12	-2.8675e-10	-1.25366
28479196	chr16:28479196:T:C	2.57683e-12	0.0228867	-0.911497
28479583	chr16:28479583:G:A	1.78705e-12	-2.8675e-10	-1.2546
28479754	chr16:28479754:G:A	5.06198e-11	2.08917	-3.22512e-10
28480985	chr16:28480985:G:T	3.12153e-13	-1.87955	-1.11988
28481142	chr16:28481142:C:T	1.80029e-12	-2.8675e-10	-1.24722
28481646	chr16:28481646:G:A	1.81273e-12	-2.8675e-10	-1.24034
28481965	chr16:28481965:C:T	3.53912e-12	-2.8675e-10	-0.571292
28482784	chr16:28482784:C:A	1.78861e-12	-2.8675e-10	-1.25373
28483100	chr16:28483100:A:G	7.67643e-13	-0.80446	-1.29514
28483153	chr16:28483153:A:C	4.76516e-13	-2.01843	-0.55799
28483331	chr16:28483331:C:T	1.9991e-12	-2.8675e-10	-1.14247
28483502	chr16:28483502:A:G	8.43194e-13	-0.738692	-1.26703
28483838	chr16:28483838:G:A	1.79545e-12	-2.8675e-10	-1.24991
28484431	chr16:28484431:C:T	1.75901e-12	-0.237495	-1.03292
28484454	chr16:28484454:T:A	1.82877e-12	-2.8675e-10	-1.23153
28484693	chr16:28484693:T:C	1.71416e-12	-1.29624	-3.22512e-10
28485069	chr16:28485069:C:T	1.80086e-12	-2.8675e-10	-1.2469
28486146	chr16:28486146:C:T	1.89748e-12	-2.8675e-10	-1.19464
28486200	chr16:28486200:G:C	2.12729e-12	-2.8675e-10	-1.08032
28487800	chr16:28487800:C:T	1.7434e-12	-1.27933	-3.22512e-10
28487970	chr16:28487970:A:G	1.77946e-12	-0.0518055	-1.20705
28488305	chr16:28488305:T:C	1.70691e-12	-2.8675e-10	-1.30048
28488323	chr16:28488323:ATT:A	1.38877e-12	-1.50675	-3.22512e-10
28488355	chr16:28488355:T:C	1.68637e-12	-2.8675e-10	-1.31259
28489597	chr16:28489597:T:A	2.28051e-12	-2.8675e-10	-1.01077
28490163	chr16:28490163:C:T	1.94791e-12	-1.16841	-3.22512e-10
28490211	chr16:28490211:G:A	4.43182e-13	-1.3339	-1.31505
28490703	chr16:28490703:T:A	3.83611e-12	-2.8675e-10	-0.490711
28491168	chr16:28491168:T:C	4.09441e-12	-2.8675e-10	-0.425546
28491433	chr16:28491433:T:C	3.11961e-12	-2.8675e-10	-0.69746
28491620	chr16:28491620:G:C	1.19641e-12	-1.65584	-3.22512e-10
28491651	chr16:28491651:T:C	6.36805e-12	-2.8675e-10	0.0161254
28491935	chr16:28491935:C:T	2.73989e-11	-2.8675e-10	1.47533
28492860	chr16:28492860:G:A	1.33571e-12	-0.464522	-1.08118
28492963	chr16:28492963:G:A	6.13553e-12	-2.8675e-10	-0.0210722
28494089	chr16:28494089:C:T	2.23068e-12	-2.8675e-10	-1.03286
28494171	chr16:28494171:C:T	3.08299e-12	-2.8675e-10	-0.709268
28494382	chr16:28494382:C:T	1.68527e-12	-2.8675e-10	-1.31324
28494788	chr16:28494788:C:T	1.37876e-12	-1.51398	-3.22512e-10
28495107	chr16:28495107:C:T	0.995029	25.7894	0.00150539
28495223	chr16:28495223:A:C	2.05313e-11	-2.8675e-10	1.18678
28495290	chr16:28495290:G:A	2.03758e-12	-2.8675e-10	-1.12341
28495551	chr16:28495551:A:G	9.69718e-13	-0.611873	-1.25404
28495561	chr16:28495561:A:G	2.02033e-11	-2.8675e-10	1.17068
28495685	chr16:28495685:C:G	2.01372e-11	-2.8675e-10	1.1674
28495924	chr16:28495924:A:G	1.75001e-12	-1.27555	-3.22512e-10
28495937	chr16:28495937:A:C	1.72384e-12	-2.8675e-10	-1.29061
28496323	chr16:28496323:C:G	1.11066e-12	-0.722812	-1.00741
28496658	chr16:28496658:G:A	2.88061e-12	-2.8675e-10	-0.777167
28496727	chr16:28496727:A:G	9.59474e-13	-0.696528	-1.18001
28496748	chr16:28496748:C:T	2.31302e-12	-0.847901	-0.148712
28497092	chr16:28497092:A:G	1.91146e-12	-2.8675e-10	-1.1873
28497395	chr16:28497395:T:C	1.68411e-12	-2.8675e-10	-1.31393
28497461	chr16:28497461:A:C	2.86879e-12	-2.8675e-10	-0.781278
28497571	chr16:28497571:G:A	7.06455e-12	0.119921	-3.22512e-10
28498188	chr16:28498188:G:A	8.45133e-12	0.299155	-3.22512e-10
28499072	chr16:28499072:C:T	8.67971e-11	3.33198	-0.703576
28499524	chr16:28499524:A:G	2.97021e-11	1.54843	0.00761884
28499885	chr16:28499885:C:G	1.90035e-12	-1.19313	-3.22512e-10
28499923	chr16:28499923:G:A	3.5173e-12	-2.8675e-10	-0.577475
28500291	chr16:28500291:T:C	2.03207e-12	-2.8675e-10	-1.12612
28501018	chr16:28501018:T:C	3.30697e-12	-2.8675e-10	-0.639137
28501211	chr16:28501211:C:T	1.04594e-12	-0.642954	-1.1473
28501413	chr16:28501413:C:T	2.47544e-12	-2.8675e-10	-0.928751
28501450	chr16:28501450:ACACT:A	4.4443e-12	-2.8675e-10	-0.343546
28501452	chr16:28501452:ACT:A	3.75755e-12	0.490545	-1.00195
28501717	chr16:28501717:ACT:A	2.51186e-12	-2.8675e-10	-0.914144
28501804	chr16:28501804:CACTT:C	3.0549e-12	0.45405	-1.17247
28501808	chr16:28501808:T:C	1.38755e-09	5.40013	-3.22512e-10
28501967	chr16:28501967:G:A	1.83288e-12	-2.8675e-10	-1.22928
28502082	chr16:28502082:A:G	8.85496e-11	2.55407	0.0943242
28502506	chr16:28502506:A:G	5.42641e-12	0.845622	-0.989513
28503015	chr16:28503015:T:A	1.86964e-12	-2.8675e-10	-1.20943
28503377	chr16:28503377:G:A	1.8688e-12	-2.8675e-10	-1.20987
28505208	chr16:28505208:A:G	3.78711e-12	-2.8675e-10	-0.503565
28505323	chr16:28505323:C:T	8.11411e-12	-2.8675e-10	0.258436
28505398	chr16:28505398:G:A	3.12027e-13	-2.02413	-0.975705
28505502	chr16:28505502:A:G	2.22816e-12	0.0467178	-1.08071
28505984	chr16:28505984:TG:T	1.32231e-12	-1.55579	-3.22512e-10
28507387	chr16:28507387:G:A	2.99808e-12	-2.8675e-10	-0.737197
28507614	chr16:28507614:C:A	4.00204e-12	-2.8675e-10	-0.448363
28507775	chr16:28507775:T:C	2.18164e-11	1.61758	-0.370083
28508171	chr16:28508171:C:T	3.46062e-12	-2.8675e-10	-0.59372
28508372	chr16:28508372:G:A	4.01916e-12	0.273709	-0.717804
28508755	chr16:28508755:G:A	2.382e-12	0.337497	-1.30473
28509222	chr16:28509222:G:A	1.60269e-12	-1.36349	-3.22512e-10
28509255	chr16:28509255:A:G	1.55281e-11	0.721751	0.185733
28509381	chr16:28509381:G:A	8.89507e-12	-2.8675e-10	0.350328
28510400	chr16:28510400:C:A	5.42555e-13	-2.02142	-0.42521
28510602	chr16:28510602:G:T	2.42707e-12	-2.8675e-10	-0.948486
28511044	chr16:28511044:T:C	1.02341e-12	-1.81203	-3.22512e-10
28511269	chr16:28511269:C:A	5.56928e-12	0.782887	-0.90079
28511823	chr16:28511823:T:C	1.39047e-11	2.1006	-1.30354
28511847	chr16:28511847:C:G	9.71558e-12	1.62534	-1.18677
28511927	chr16:28511927:G:A	4.21618e-12	0.244478	-0.640718
28513469	chr16:28513469:G:C	2.43394e-12	-2.8675e-10	-0.945658
28513543	chr16:28513543:A:C	3.46675e-12	-2.8675e-10	-0.59195
28513558	chr16:28513558:G:A	2.43378e-12	-2.8675e-10	-0.945723
28513592	chr16:28513592:G:A	2.09823e-12	-2.8675e-10	-1.09407
28513704	chr16:28513704:G:C	1.95502e-12	-2.8675e-10	-1.16477
28513984	chr16:28513984:T:G	6.24172e-13	-2.02081	-0.28569
28514662	chr16:28514662:T:C	2.12775e-12	-2.8675e-10	-1.0801
28514912	chr16:28514912:G:A	2.97122e-12	-2.8675e-10	-0.746197
28515576	chr16:28515576:T:C	1.48571e-12	-0.577929	-0.861347
28515900	chr16:28515900:C:T	2.38113e-11	2.35197	-1.01698
28516005	chr16:28516005:G:A	3.00157e-11	2.46838	-0.901826
28516178	chr16:28516178:C:T	2.09821e-12	-2.8675e-10	-1.09409
28516561	chr16:28516561:C:T	2.32641e-12	-2.8675e-10	-0.990841
28516604	chr16:28516604:G:A	1.86141e-12	-2.8675e-10	-1.21383
28516989	chr16:28516989:G:C	1.77378e-12	-0.134857	-1.1272
28517302	chr16:28517302:T:C	1.13379e-12	-0.423007	-1.28659
28517460	chr16:28517460:G:A	3.39844e-11	2.75369	-1.06296
28517461	chr16:28517461:C:T	9.9171e-13	-1.84349	-3.22512e-10
28518555	chr16:28518555:G:T	4.41701e-12	-2.8675e-10	-0.349705
28518628	chr16:28518628:T:C	1.64659e-12	-0.562746	-0.773718
28519302	chr16:28519302:C:T	7.20628e-13	-1.25194	-0.910858
28519365	chr16:28519365:G:A	1.68467e-12	-2.8675e-10	-1.3136
28519596	chr16:28519596:G:A	3.01373e-12	-2.8675e-10	-0.73199
28519865	chr16:28519865:C:T	1.7211e-12	-2.8675e-10	-1.29221
28519964	chr16:28519964:C:T	4.22404e-12	-0.394376	-3.22512e-10
28519966	chr16:28519966:A:G	7.29533e-12	0.684006	-0.531939
28520036	chr16:28520036:G:A	2.78514e-12	-2.8675e-10	-0.81087
28520135	chr16:28520135:T:C	1.76454e-12	-2.8675e-10	-1.26728
28520867	chr16:28520867:T:G	2.1161e-12	-0.495522	-0.590072
28520977	chr16:28520977:G:A	1.96709e-12	-2.8675e-10	-1.15861
28521052	chr16:28521052:C:T	2.22067e-12	-2.8675e-10	-1.03736
28521178	chr16:28521178:G:A	2.23359e-12	-1.03156	-3.22512e-10
28522310	chr16:28522310:G:T	3.8495e-11	1.84144	-0.026081
28522717	chr16:28522717:C:T	1.58968e-12	-0.418081	-0.953556
28522913	chr16:28522913:C:T	2.61285e-12	-2.8675e-10	-0.874729
28523127	chr16:28523127:G:A	2.56784e-12	-0.892103	-3.22512e-10
28523682	chr16:28523682:A:G	1.20837e-12	-0.636655	-1.00924
28523984	chr16:28523984:A:G	1.25267e-12	-0.615692	-0.994198
28524491	chr16:28524491:C:T	1.26572e-08	7.03008	0.58073
28524513	chr16:28524513:G:A	7.53482e-12	1.08305	-0.898687
28525152	chr16:28525152:C:T	1.69943e-12	-0.370843	-0.934032
28525198	chr16:28525198:A:G	1.04197e-08	6.89105	0.525234
28525420	chr16:28525420:A:AAAAGGTCGTGAT	1.78043e-12	-2.8675e-10	-1.25831
28525484	chr16:28525484:A:G	2.57993e-12	-0.887404	-3.22512e-10
28525697	chr16:28525697:G:C	2.21314e-12	-2.8675e-10	-1.04076
28526000	chr16:28526000:G:A	2.0988e-12	-2.8675e-10	-1.09381
28526148	chr16:28526148:T:C	8.83606e-13	-1.95891	-3.22512e-10
28526650	chr16:28526650:T:C	1.35496e-12	-0.557754	-0.973644
28527015	chr16:28527015:A:C	0.000368822	15.8906	2.00002
28527142	chr16:28527142:G:T	1.80633e-12	-2.8675e-10	-1.24387
28527319	chr16:28527319:A:G	9.4586e-12	1.33492	-0.923162
28527972	chr16:28527972:A:G	3.36949e-12	-0.110005	-0.510404
28528065	chr16:28528065:G:A	4.81843e-12	0.647328	-0.910049
28528077	chr16:28528077:GTGTA:G	9.67676e-12	1.29395	-0.859391
28528198	chr16:28528198:C:G	2.5871e-12	-0.884632	-3.22512e-10
28528901	chr16:28528901:G:A	2.16413e-12	-2.8675e-10	-1.06315
28528930	chr16:28528930:C:G	3.56492e-11	-2.8675e-10	1.73856
28529001	chr16:28529001:A:T	0.000236653	15.4564	1.99049
28529205	chr16:28529205:T:A	2.51499e-12	-2.8675e-10	-0.9129
28529617	chr16:28529617:G:A	5.85095e-11	-2.8675e-10	2.23402
28529803	chr16:28529803:C:T	1.83574e-12	-1.22772	-3.22512e-10
28529920	chr16:28529920:C:T	3.17266e-12	-2.8675e-10	-0.680599
28530017	chr16:28530017:C:T	6.05407e-12	-2.8675e-10	-0.0344385
28530073	chr16:28530073:T:C	2.30157e-12	-0.16548	-0.836099
28530464	chr16:28530464:T:G	2.71585e-12	-2.8675e-10	-0.836064
28530579	chr16:28530579:TATTTCTTTTTACAGTTA:T	2.72103e-12	-0.834159	-3.22512e-10
28530851	chr16:28530851:T:C	7.87726e-07	12.8342	-1.09245
28530873	chr16:28530873:T:C	1.72711e-12	-2.8675e-10	-1.28872
28531972	chr16:28531972:T:C	1.16102e-10	2.9193	-3.22512e-10
28532060	chr16:28532060:G:A	1.75935e-12	-0.274564	-0.995659
28532434	chr16:28532434:T:C	1.68228e-12	-2.8675e-10	-1.31502
28533276	chr16:28533276:AG:A	1.72799e-12	-2.8675e-10	-1.28821
28534116	chr16:28534116:G:A	1.4241e-12	-1.48163	-3.22512e-10
28534128	chr16:28534128:A:G	1.1674e-12	-0.430006	-1.25038
28535299	chr16:28535299:C:T	4.38455e-12	-1.17096	0.813882
28535314	chr16:28535314:T:C	1.68525e-12	-2.8675e-10	-1.31326
28535930	chr16:28535930:C:T	0.000430154	16.413	1.63146
28536132	chr16:28536132:A:G	4.30667e-12	-2.8675e-10	-0.375004
28538011	chr16:28538011:G:A	1.9033e-11	-2.8675e-10	1.111
28538187	chr16:28538187:G:A	0.000937632	15.9573	2.8664
28538331	chr16:28538331:T:C	4.28631e-12	-2.8675e-10	-0.379743
28538355	chr16:28538355:G:C	1.68514e-12	-2.8675e-10	-1.31332
28538502	chr16:28538502:A:C	5.4978e-06	14.0006	-0.315902
28538948	chr16:28538948:C:T	3.57919e-09	6.71474	-0.367017
28539112	chr16:28539112:G:A	2.15041e-11	-2.8675e-10	1.23308
28539570	chr16:28539570:G:T	8.27636e-13	-2.02435	-3.22512e-10
28540403	chr16:28540403:G:A	2.18497e-11	-2.8675e-10	1.24902
28540482	chr16:28540482:G:A	1.08734e-09	5.15632	-3.22512e-10
28541231	chr16:28541231:C:T	2.79677e-09	6.10105	-3.22512e-10
28541371	chr16:28541371:G:A	1.41143e-12	-1.49057	-3.22512e-10
28541708	chr16:28541708:A:G	3.87361e-12	-2.8675e-10	-0.48098
28542046	chr16:28542046:C:T	2.18439e-12	-2.8675e-10	-1.05383
28542481	chr16:28542481:C:T	0.000882654	17.1114	1.65183
28542787	chr16:28542787:G:A	2.63821e-12	0.4457	-1.31077
28542827	chr16:28542827:G:A	1.44586e-12	-1.46646	-3.22512e-10
28543010	chr16:28543010:C:T	2.19363e-11	-2.8675e-10	1.25297
28543146	chr16:28543146:A:G	1.68432e-12	-2.8675e-10	-1.31381
28543289	chr16:28543289:C:T	2.33784e-12	-2.8675e-10	-0.985941
28543378	chr16:28543378:C:T	1.46696e-12	-1.45198	-3.22512e-10
28543455	chr16:28543455:C:T	3.19396e-12	-2.8675e-10	-0.673906
28543836	chr16:28543836:A:T	4.43339e-12	-1.12886	0.782859
28543860	chr16:28543860:C:T	3.18766e-12	-2.8675e-10	-0.675883
28544079	chr16:28544079:A:G	3.69065e-12	0.429985	-0.95935
28544198	chr16:28544198:A:G	3.15004e-12	-2.8675e-10	-0.687753
28544269	chr16:28544269:C:T	3.43802e-06	13.5338	-0.31852
28544385	chr16:28544385:T:A	1.10779e-12	-0.502621	-1.23018
28544573	chr16:28544573:C:T	4.88777e-12	-0.248431	-3.22512e-10
28544826	chr16:28544826:T:C	2.87062e-12	0.52628	-1.30692
28545775	chr16:28545775:G:C	1.6912e-12	-2.8675e-10	-1.30973
28546021	chr16:28546021:A:C	2.89351e-12	-2.8675e-10	-0.772697
28546028	chr16:28546028:A:C	1.18432e-12	-1.666	-3.22512e-10
28546312	chr16:28546312:C:T	2.00564e-11	-2.8675e-10	1.16338
28546340	chr16:28546340:G:A	1.82277e-12	-2.8675e-10	-1.23481
28546760	chr16:28546760:C:T	3.43605e-12	0.376136	-0.976981
28546968	chr16:28546968:T:A	1.26845e-12	-0.478744	-1.11863
28547123	chr16:28547123:A:G	9.02203e-13	-1.93808	-3.22512e-10
28547136	chr16:28547136:A:G	1.37593e-12	-1.51604	-3.22512e-10
28547360	chr16:28547360:G:A	2.19655e-11	-2.8675e-10	1.2543
28547645	chr16:28547645:C:T	5.05889e-12	-0.214021	-3.22512e-10
28547940	chr16:28547940:C:T	4.67297e-13	-1.57446	-1.0215
28548042	chr16:28548042:C:A	3.62256e-12	0.439965	-0.987952
28548252	chr16:28548252:C:T	3.41734e-12	0.384335	-0.99064
28548317	chr16:28548317:G:GCCCATGC	2.22081e-12	-2.8675e-10	-1.0373
28548404	chr16:28548404:T:C	1.91865e-12	-2.8675e-10	-1.18355
28548660	chr16:28548660:G:A	3.44157e-12	0.380916	-0.980157
28548848	chr16:28548848:C:G	3.20685e-12	-2.8675e-10	-0.66988
28549023	chr16:28549023:C:T	5.03628e-12	-1.28558	1.06708
28549104	chr16:28549104:C:T	2.41292e-11	-2.8675e-10	1.34825
28549181	chr16:28549181:G:A	4.35286e-11	-2.8675e-10	1.93825
28550464	chr16:28550464:T:A	2.75593e-12	0.426484	-1.2479
28550935	chr16:28550935:A:G	3.03792e-12	0.416013	-1.14001
28551056	chr16:28551056:A:G	1.4853e-12	-1.43955	-3.22512e-10
28551158	chr16:28551158:C:T	1.45726e-10	3.14656	-3.22512e-10
28551321	chr16:28551321:A:G	3.91603e-11	2.45066	-0.618162
28551700	chr16:28551700:G:T	1.68248e-12	-2.8675e-10	-1.3149
28551705	chr16:28551705:A:G	3.46657e-06	14.0947	-0.871156
28551765	chr16:28551765:T:C	8.26727e-13	-2.02545	-3.22512e-10
28552639	chr16:28552639:G:A	2.01526e-12	-2.8675e-10	-1.13442
28552825	chr16:28552825:AG:A	9.06087e-08	10.0424	-0.463264
28554004	chr16:28554004:G:C	3.98038e-12	-2.8675e-10	-0.453791
28554006	chr16:28554006:T:G	8.39795e-13	-2.00977	-3.22512e-10
28554632	chr16:28554632:A:G	3.82705e-12	0.578847	-1.07192
28554837	chr16:28554837:G:T	1.47078e-12	-0.354072	-1.09531
28555054	chr16:28555054:T:C	1.93488e-12	-2.8675e-10	-1.17512
28555230	chr16:28555230:G:A	8.78521e-13	-1.96468	-3.22512e-10
28555612	chr16:28555612:A:G	6.16348e-13	-1.13579	-1.18332
28555683	chr16:28555683:A:G	0.000440849	16.2806	1.7884
28556263	chr16:28556263:G:A	2.7844e-12	-2.8675e-10	-0.811136
28556433	chr16:28556433:C:T	1.4292e-11	1.58386	-0.75933
28556743	chr16:28556743:A:T	8.2969e-13	-2.02187	-3.22512e-10
28556809	chr16:28556809:A:G	5.50461e-12	-0.129582	-3.22512e-10
28556839	chr16:28556839:G:A	1.69663e-12	-2.8675e-10	-1.30653
28556894	chr16:28556894:C:T	4.92558e-13	-1.44817	-1.09514
28557046	chr16:28557046:G:T	9.26439e-13	-1.91158	-3.22512e-10
28557649	chr16:28557649:C:T	2.17451e-12	-2.8675e-10	-1.05836
28558536	chr16:28558536:G:A	2.84685e-12	-2.8675e-10	-0.788957
28558556	chr16:28558556:G:A	1.79522e-12	-2.8675e-10	-1.25004
28558684	chr16:28558684:C:T	3.16652e-12	0.395137	-1.07767
28558729	chr16:28558729:A:G	6.8252e-12	-1.12853	1.21398
28558951	chr16:28558951:A:G	1.75927e-12	-2.8675e-10	-1.27027
28559000	chr16:28559000:A:G	1.92371e-12	-2.8675e-10	-1.18091
28559318	chr16:28559318:C:T	2.54193e-12	-2.8675e-10	-0.902246
28560235	chr16:28560235:C:A	8.40487e-13	-1.39575	-0.613197
28560370	chr16:28560370:C:T	3.75397e-12	-2.8675e-10	-0.512356
28560435	chr16:28560435:T:A	1.75925e-12	-2.8675e-10	-1.27028
28560684	chr16:28560684:C:T	6.18161e-13	-1.4943	-0.821875
28561273	chr16:28561273:G:A	2.44852e-11	-2.8675e-10	1.3629
28561652	chr16:28561652:C:T	2.23071e-12	-2.8675e-10	-1.03285
28561915	chr16:28561915:C:G	4.37762e-12	-2.8675e-10	-0.358664
28562010	chr16:28562010:A:G	3.89301e-12	-2.8675e-10	-0.475986
28562642	chr16:28562642:C:T	0.000141441	16.0273	0.904896
28562670	chr16:28562670:A:T	1.7509e-12	-2.8675e-10	-1.27504
28563294	chr16:28563294:A:G	3.22582e-06	14.073	-0.921436
28563346	chr16:28563346:A:T	1.68377e-12	-2.8675e-10	-1.31414
28564023	chr16:28564023:A:G	2.51225e-12	-2.8675e-10	-0.913991
28564880	chr16:28564880:T:C	4.51084e-11	-2.8675e-10	1.9739
28565048	chr16:28565048:G:A	0.000160127	15.9992	1.0571
28565099	chr16:28565099:A:G	1.83186e-12	-2.8675e-10	-1.22984
28565186	chr16:28565186:C:T	3.70561e-11	1.80436	-0.0271009
28565830	chr16:28565830:C:T	1.70052e-12	-2.8675e-10	-1.30424
28567510	chr16:28567510:CT:C	2.99118e-12	-2.8675e-10	-0.739499
28567761	chr16:28567761:A:C	1.73422e-12	-1.28461	-3.22512e-10
28568515	chr16:28568515:AT:A	0.000414965	16.7962	1.21235
28568594	chr16:28568594:GT:G	7.12744e-08	8.54749	0.791636
28568597	chr16:28568597:G:C	4.15082e-11	-2.8675e-10	1.89072
28568710	chr16:28568710:C:T	1.41015e-12	-1.49147	-3.22512e-10
28568956	chr16:28568956:C:T	1.91965e-12	-2.8675e-10	-1.18303
28569364	chr16:28569364:A:G	8.37124e-12	0.44382	-0.154186
28569717	chr16:28569717:G:C	7.97305e-12	0.41682	-0.175921
28570406	chr16:28570406:A:G	8.47369e-13	-2.00079	-3.22512e-10
28571142	chr16:28571142:G:A	8.73793e-13	-1.97008	-3.22512e-10
28571620	chr16:28571620:C:A	5.0955e-12	0.688009	-0.89482
28571894	chr16:28571894:G:A	0.000266113	16.4343	1.12995
28572041	chr16:28572041:A:G	7.69918e-12	1.07769	-0.871743
28572289	chr16:28572289:C:T	7.19147e-12	0.137728	-3.22512e-10
28572416	chr16:28572416:C:T	2.75985e-12	-2.8675e-10	-0.819993
28572544	chr16:28572544:C:T	5.82943e-12	0.812058	-0.884308
28573241	chr16:28573241:C:G	3.35109e-11	-2.8675e-10	1.6767
28573616	chr16:28573616:G:A	7.74845e-05	15.3692	0.961211
28573724	chr16:28573724:A:G	3.18773e-12	-2.8675e-10	-0.675861
28574300	chr16:28574300:T:C	1.65968e-12	-1.32854	-3.22512e-10
28574315	chr16:28574315:C:T	5.27759e-12	0.947402	-1.1191
28574500	chr16:28574500:A:G	2.64455e-12	-2.8675e-10	-0.862666
28574611	chr16:28574611:T:C	3.437e-11	-2.8675e-10	1.70201
28575844	chr16:28575844:C:T	1.07825e-12	-1.75983	-3.22512e-10
28575994	chr16:28575994:T:C	1.41774e-11	0.816484	-3.22512e-10
28576068	chr16:28576068:T:C	7.26557e-12	0.97527	-0.827292
28576276	chr16:28576276:G:T	4.20861e-12	0.547657	-0.945693
28576277	chr16:28576277:C:T	4.75139e-12	-2.8675e-10	-0.276732
28576327	chr16:28576327:A:T	4.53183e-12	-2.8675e-10	-0.324043
28576795	chr16:28576795:C:T	2.46517e-12	-2.8675e-10	-0.932908
28577074	chr16:28577074:A:C	4.26012e-12	0.541448	-0.927319
28577107	chr16:28577107:G:A	1.96466e-12	-2.8675e-10	-1.15985
28577122	chr16:28577122:C:T	7.41263e-12	1.02388	-0.855867
28578134	chr16:28578134:G:A	4.00835e-12	0.558084	-1.00487
28578688	chr16:28578688:A:G	3.66636e-11	-2.8675e-10	1.76661
28578836	chr16:28578836:G:A	3.87837e-09	6.428	-3.22512e-10
28579197	chr16:28579197:C:T	1.92754e-12	-2.8675e-10	-1.17892
28579541	chr16:28579541:C:T	1.73588e-11	1.01893	-3.22512e-10
28579657	chr16:28579657:G:A	2.04668e-12	-1.11895	-3.22512e-10
28579668	chr16:28579668:C:T	1.00198e-11	0.631619	-0.162225
28580209	chr16:28580209:G:A	2.43827e-09	7.22067	-1.2568
28580258	chr16:28580258:G:A	1.69663e-12	-1.30652	-3.22512e-10
28580434	chr16:28580434:G:A	1.57411e-12	-1.38148	-3.22512e-10
28580438	chr16:28580438:G:A	2.31711e-12	-2.8675e-10	-0.99485
28580510	chr16:28580510:T:TC	1.69489e-12	-1.30755	-3.22512e-10
28581599	chr16:28581599:G:A	1.03137e-12	-1.80428	-3.22512e-10
28581752	chr16:28581752:C:T	2.29563e-12	-1.00416	-3.22512e-10
28581810	chr16:28581810:T:G	1.54063e-12	-1.40298	-3.22512e-10
28582026	chr16:28582026:T:C	7.59092e-12	1.02182	-0.830037
28582027	chr16:28582027:G:A	2.69037e-12	-2.8675e-10	-0.84549
28582276	chr16:28582276:G:A	4.32163e-12	0.569882	-0.941417
28582373	chr16:28582373:C:T	1.76186e-12	-2.8675e-10	-1.2688
28582681	chr16:28582681:T:C	4.34994e-12	-2.8675e-10	-0.365006
28582916	chr16:28582916:CAA:C	1.76869e-12	-2.8675e-10	-1.26493
28583228	chr16:28583228:A:G	7.37177e-12	1.02109	-0.858599
28583443	chr16:28583443:A:G	1.75751e-12	-2.8675e-10	-1.27127
28584489	chr16:28584489:C:G	1.2102e-11	1.59922	-0.94102
28584616	chr16:28584616:C:T	2.29602e-12	-2.8675e-10	-1.00399
28584668	chr16:28584668:A:G	7.64663e-12	0.712773	-0.513676
28585409	chr16:28585409:A:T	2.24548e-11	-2.8675e-10	1.27633
28585563	chr16:28585563:G:A	0.000224472	16.0906	1.30351
28585944	chr16:28585944:A:G	2.99557e-12	-2.8675e-10	-0.738035
28586618	chr16:28586618:C:G	1.91995e-12	-2.8675e-10	-1.18287
28587749	chr16:28587749:C:T	4.60094e-12	-2.8675e-10	-0.308909
28588090	chr16:28588090:A:G	7.13302e-12	0.99875	-0.869184
28588700	chr16:28588700:G:A	8.10406e-12	0.257196	-3.22512e-10
28588720	chr16:28588720:G:A	4.84529e-11	-2.8675e-10	2.04542
28588770	chr16:28588770:C:T	4.23331e-12	0.566565	-0.958749
28588956	chr16:28588956:C:T	2.4464e-11	-1.01548	2.37752
28589060	chr16:28589060:C:T	3.43109e-12	-2.8675e-10	-0.602289
28589436	chr16:28589436:C:T	2.21916e-12	-2.8675e-10	-1.03804
28589854	chr16:28589854:T:G	9.8117e-13	-1.85418	-3.22512e-10
28590481	chr16:28590481:G:A	2.24398e-11	-0.9833	2.25897
28591128	chr16:28591128:T:G	1.67143e-12	-1.32149	-3.22512e-10
28591429	chr16:28591429:A:T	1.8741e-12	-2.8675e-10	-1.20704
28591518	chr16:28591518:G:C	4.37698e-12	-2.8675e-10	-0.358809
28591670	chr16:28591670:A:G	6.70256e-09	8.28102	-1.30594
28591691	chr16:28591691:A:G	0.000191166	16.0078	1.22572
28591761	chr16:28591761:C:T	3.02426e-12	-2.8675e-10	-0.728502
28591847	chr16:28591847:T:A	4.28201e-12	0.604698	-0.985443
28591942	chr16:28591942:A:G	4.02239e-12	-0.443292	-3.22512e-10
28592021	chr16:28592021:A:G	3.87342e-12	0.770513	-1.25154
28592072	chr16:28592072:T:C	2.05008e-12	-2.8675e-10	-1.11729
28592322	chr16:28592322:T:C	4.20342e-12	-2.8675e-10	-0.39927
28592334	chr16:28592334:T:G	4.12068e-12	0.577561	-0.996712
28592362	chr16:28592362:G:C	3.92829e-12	-2.8675e-10	-0.466964
28592801	chr16:28592801:A:G	1.57823e-12	-1.37887	-3.22512e-10
28592803	chr16:28592803:G:A	1.58248e-12	-1.37618	-3.22512e-10
28593128	chr16:28593128:A:G	2.09175e-12	-2.8675e-10	-1.09717
28593158	chr16:28593158:C:T	5.29354e-12	-2.8675e-10	-0.168682
28593357	chr16:28593357:G:A	6.85965e-12	-2.8675e-10	0.0904879
28593365	chr16:28593365:A:G	5.30443e-06	14.1606	-0.511747
28593826	chr16:28593826:C:T	1.50207e-12	-1.42833	-3.22512e-10
28594958	chr16:28594958:T:C	7.20518e-11	-2.8675e-10	2.44222
28595102	chr16:28595102:G:A	5.70048e-09	6.81314	-3.22512e-10
28595439	chr16:28595439:T:C	5.16861e-12	-2.8675e-10	-0.192565
28595749	chr16:28595749:A:G	9.20984e-12	1.28166	-0.896555
28595779	chr16:28595779:C:T	1.73344e-12	-2.8675e-10	-1.28506
28595784	chr16:28595784:G:A	1.91025e-12	-2.8675e-10	-1.18794
28595875	chr16:28595875:G:A	0.000166311	16.2978	0.796444
28595907	chr16:28595907:A:G	5.84753e-12	0.823081	-0.892231
28595911	chr16:28595911:A:G	4.34209e-12	0.621645	-0.988459
28596211	chr16:28596211:G:A	3.48019e-12	0.612132	-1.20022
28596296	chr16:28596296:T:C	1.82516e-09	5.24525	0.429007
28596309	chr16:28596309:C:T	1.05204e-12	-1.78444	-3.22512e-10
28596326	chr16:28596326:T:C	1.73887e-12	-2.8675e-10	-1.28193
28596358	chr16:28596358:A:G	3.14228e-11	-2.8675e-10	1.61236
28596371	chr16:28596371:C:T	2.94509e-11	-2.8675e-10	1.54756
28596909	chr16:28596909:G:A	7.65706e-12	1.06466	-0.864205
28597020	chr16:28597020:T:C	4.45983e-12	0.593216	-0.933275
28597035	chr16:28597035:C:T	8.43383e-06	15.4065	-1.2939
28597166	chr16:28597166:G:A	1.70165e-12	-2.8675e-10	-1.30357
28597428	chr16:28597428:G:A	1.7075e-12	-1.30014	-3.22512e-10
28597523	chr16:28597523:A:G	7.77793e-11	-2.8675e-10	2.51871
28597617	chr16:28597617:C:G	2.40644e-12	0.0671842	-1.02421
28597997	chr16:28597997:T:A	6.7565e-11	-2.8675e-10	2.37792
28598064	chr16:28598064:T:G	1.79649e-12	-2.8675e-10	-1.24933
28598454	chr16:28598454:T:C	3.47511e-11	-2.8675e-10	1.71304
28602644	chr16:28602644:A:G	4.09297e-12	0.44775	-0.873648
28603062	chr16:28603062:T:C	3.14013e-12	-2.8675e-10	-0.690904
28603413	chr16:28603413:T:C	9.56931e-12	0.432146	-0.008753
28603922	chr16:28603922:C:T	1.24388e-11	-2.8675e-10	0.685654
28604085	chr16:28604085:C:T	1.69465e-12	-2.8675e-10	-1.30769
28604387	chr16:28604387:G:A	8.18932e-09	8.09065	-0.915234
28605078	chr16:28605078:G:A	8.61882e-12	0.424466	-0.105686
28605344	chr16:28605344:C:A	6.21113e-12	0.476355	-0.48518
28605402	chr16:28605402:C:T	5.32676e-12	0.385393	-0.547818
28605807	chr16:28605807:T:C	1.46121e-11	1.4277	-0.581021
28605936	chr16:28605936:G:C	9.84355e-13	-1.85094	-3.22512e-10
28605977	chr16:28605977:G:A	2.08167e-12	-2.8675e-10	-1.102
28606186	chr16:28606186:C:T	8.4144e-13	-2.00781	-3.22512e-10
28606274	chr16:28606274:A:G	5.10788e-12	0.273937	-0.478321
28606473	chr16:28606473:T:C	4.90818e-12	0.356401	-0.600667
28606474	chr16:28606474:G:A	5.02849e-12	0.38457	-0.604619
28606492	chr16:28606492:A:G	3.66732e-12	0.138408	-0.674116
28606564	chr16:28606564:G:A	4.36543e-12	0.332703	-0.694155
28606569	chr16:28606569:A:G	5.34159e-12	0.378511	-0.538157
28606613	chr16:28606613:T:C	4.54604e-12	0.261868	-0.58278
28606650	chr16:28606650:T:C	5.35483e-12	0.36855	-0.52572
28606653	chr16:28606653:T:G	5.21784e-12	0.366559	-0.549644
28606672	chr16:28606672:C:A	5.66814e-12	0.418445	-0.518752
28606690	chr16:28606690:G:A	4.58187e-12	0.334563	-0.647623
28606697	chr16:28606697:C:T	5.0115e-12	0.413367	-0.6368
28606744	chr16:28606744:A:T	4.71287e-12	0.256055	-0.540925
28606747	chr16:28606747:G:A	4.01131e-12	0.0991175	-0.545169
28606916	chr16:28606916:T:C	4.71379e-12	0.156449	-0.441126
28606917	chr16:28606917:A:G	1.87387e-12	-2.8675e-10	-1.20716
28606934	chr16:28606934:C:G	2.53225e-12	-2.8675e-10	-0.90606
28607125	chr16:28607125:T:C	4.78935e-12	0.344436	-0.61321
28607148	chr16:28607148:A:T	9.78485e-13	-1.85692	-3.22512e-10
28607224	chr16:28607224:G:T	1.63285e-11	1.64735	-0.689607
28607381	chr16:28607381:G:T	2.09094e-12	-2.8675e-10	-1.09755
28607612	chr16:28607612:T:C	5.54587e-12	0.370442	-0.492558
28607661	chr16:28607661:A:G	6.38275e-12	0.407138	-0.388707
28607755	chr16:28607755:T:C	2.31344e-12	-0.369681	-0.626752
28607811	chr16:28607811:T:C	4.71338e-12	0.301214	-0.585976
28607857	chr16:28607857:G:A	4.92373e-12	0.746128	-0.987229
28607858	chr16:28607858:A:G	6.03929e-12	0.376741	-0.413623
28607920	chr16:28607920:C:T	8.27983e-13	-2.02393	-3.22512e-10
28608599	chr16:28608599:A:G	4.74904e-12	0.288292	-0.565518
28608990	chr16:28608990:C:G	3.90926e-12	0.597958	-1.06978
28609033	chr16:28609033:G:T	2.46026e-12	-2.8675e-10	-0.934902
28609196	chr16:28609196:G:C	1.52e-11	1.23491	-0.348782
28609213	chr16:28609213:T:G	3.70689e-11	1.53914	0.238474
28609221	chr16:28609221:C:T	1.69629e-12	-2.8675e-10	-1.30673
28609892	chr16:28609892:G:C	1.76503e-12	-2.8675e-10	-1.267
28609969	chr16:28609969:C:T	1.26076e-12	-1.60346	-3.22512e-10
28609997	chr16:28609997:G:A	5.1957e-12	-2.8675e-10	-0.187338
28610235	chr16:28610235:G:A	3.29171e-12	-2.8675e-10	-0.64376
28610256	chr16:28610256:T:C	4.79282e-12	-0.268049	-3.22512e-10
28611159	chr16:28611159:T:C	6.92459e-12	0.0999104	-3.22512e-10
28611457	chr16:28611457:G:A	1.6961e-12	-2.8675e-10	-1.30684
28615683	chr16:28615683:T:C	5.95082e-13	-1.03922	-1.31501
28615742	chr16:28615742:C:T	5.71915e-13	-1.07896	-1.31497
28615871	chr16:28615871:T:C	9.24527e-13	-1.15481	-0.758831
28616014	chr16:28616014:A:AC	7.84367e-13	-1.26562	-0.812423
28616080	chr16:28616080:G:A	2.35218e-13	-1.99041	-1.292
28616275	chr16:28616275:T:C	1.95324e-12	-2.8675e-10	-1.16568
28616822	chr16:28616822:G:A	1.97577e-12	-2.8675e-10	-1.15421
28617172	chr16:28617172:T:C	2.29223e-12	-2.8675e-10	-1.00564
28617827	chr16:28617827:GC:G	1.87848e-12	-2.8675e-10	-1.20471
28617979	chr16:28617979:C:T	5.74739e-13	-1.07636	-1.31265
28618151	chr16:28618151:T:C	7.47231e-12	0.176035	-3.22512e-10
28618200	chr16:28618200:G:A	1.61906e-12	-1.35332	-3.22512e-10
28618832	chr16:28618832:A:C	1.68464e-12	-2.8675e-10	-1.31362
28618867	chr16:28618867:T:C	9.21787e-13	-1.11878	-0.797825
28618939	chr16:28618939:C:G	8.65045e-13	-1.16462	-0.815523
28619280	chr16:28619280:G:A	1.73007e-12	-2.8675e-10	-1.287
28619302	chr16:28619302:G:A	1.71069e-12	-2.8675e-10	-1.29827
28620039	chr16:28620039:A:T	5.82393e-13	-1.06284	-1.31294
28620209	chr16:28620209:A:T	2.02004e-12	-0.568898	-0.563151
28620438	chr16:28620438:T:C	5.81236e-13	-1.06403	-1.31374
28620595	chr16:28620595:C:G	1.78986e-12	-2.8675e-10	-1.25303
28620700	chr16:28620700:T:G	6.80611e-13	-1.13451	-1.08542
28620908	chr16:28620908:C:T	8.34157e-13	-2.0165	-3.22512e-10
28620929	chr16:28620929:G:A	2.25681e-12	-2.8675e-10	-1.02122
28621180	chr16:28621180:C:T	2.60915e-12	-0.582722	-0.293421
28621424	chr16:28621424:T:C	2.16183e-12	-2.8675e-10	-1.06421
28622230	chr16:28622230:TG:T	5.80237e-13	-1.82878	-0.550707
28623104	chr16:28623104:C:T	1.95525e-12	-1.49121	0.326559
28623884	chr16:28623884:C:G	2.49404e-12	-2.8675e-10	-0.921266
28623892	chr16:28623892:A:C	4.39318e-12	-2.8675e-10	-0.355115
28623970	chr16:28623970:A:G	4.66859e-12	-2.8675e-10	-0.294311
28625479	chr16:28625479:C:A	3.46046e-12	-2.8675e-10	-0.593767
28626141	chr16:28626141:A:G	2.20812e-12	-1.52664	0.483613
28626451	chr16:28626451:G:A	8.94957e-13	-1.94615	-3.22512e-10
28627391	chr16:28627391:T:C	2.12368e-12	-1.56646	0.484441
28627726	chr16:28627726:A:C	9.1892e-13	-0.622678	-1.29705
28628050	chr16:28628050:C:T	4.35582e-12	-0.363657	-3.22512e-10
28629252	chr16:28629252:T:C	1.68768e-12	-2.8675e-10	-1.31181
28629405	chr16:28629405:G:A	1.74275e-12	-2.8675e-10	-1.2797
28629858	chr16:28629858:T:C	7.44698e-13	-0.821963	-1.30798
28630150	chr16:28630150:A:G	3.72117e-12	-2.8675e-10	-0.52113
28630170	chr16:28630170:A:G	1.69448e-12	-2.8675e-10	-1.30779
28630675	chr16:28630675:G:A	1.64215e-12	-1.33916	-3.22512e-10
28631233	chr16:28631233:A:G	1.6172e-12	-1.35447	-3.22512e-10
28631655	chr16:28631655:C:A	1.71627e-12	-2.8675e-10	-1.29501
28632337	chr16:28632337:A:T	2.93069e-12	-2.8675e-10	-0.759931
28632436	chr16:28632436:G:T	2.62714e-12	-2.8675e-10	-0.869272
28632452	chr16:28632452:C:T	2.95715e-12	-2.8675e-10	-0.750941
28632821	chr16:28632821:A:G	2.98104e-12	-2.8675e-10	-0.742895
28632824	chr16:28632824:T:G	1.02222e-12	-1.81319	-3.22512e-10
28633013	chr16:28633013:G:T	3.56207e-12	-2.8675e-10	-0.564827
28633138	chr16:28633138:C:T	5.21525e-13	-1.17193	-1.31424
28633342	chr16:28633342:A:T	9.88921e-12	1.62069	-1.16442
28633624	chr16:28633624:G:A	4.42282e-12	-2.8675e-10	-0.348391
28633659	chr16:28633659:G:A	6.38105e-13	-1.38228	-0.90214
28633699	chr16:28633699:C:T	1.53185e-12	-1.40869	-3.22512e-10
28633813	chr16:28633813:T:C	1.3639e-12	-1.52482	-3.22512e-10
28633829	chr16:28633829:T:C	2.73905e-12	-2.8675e-10	-0.827557
28633869	chr16:28633869:C:T	3.85346e-13	-2.0194	-0.769388
28633875	chr16:28633875:A:G	1.22783e-12	-0.939702	-0.690214
28633974	chr16:28633974:C:G	1.76056e-12	-2.8675e-10	-1.26954
28634459	chr16:28634459:T:C	2.0277e-12	-2.8675e-10	-1.12826
28634806	chr16:28634806:G:A	1.31785e-12	-1.55917	-3.22512e-10
28635020	chr16:28635020:G:C	2.6563e-12	-2.8675e-10	-0.858233
28635295	chr16:28635295:A:G	9.12065e-11	-2.8675e-10	2.67796
28635473	chr16:28635473:A:G	1.70141e-12	-2.8675e-10	-1.30371
28635742	chr16:28635742:T:C	3.38369e-12	-2.8675e-10	-0.616201
28636158	chr16:28636158:G:A	3.29941e-12	-2.8675e-10	-0.641424
28636248	chr16:28636248:G:A	2.92095e-12	-2.8675e-10	-0.763261
28636385	chr16:28636385:C:T	6.04993e-12	-0.035122	-3.22512e-10
28636400	chr16:28636400:G:A	3.39206e-12	-2.8675e-10	-0.61373
28637491	chr16:28637491:G:A	1.73697e-12	-2.8675e-10	-1.28303
28637746	chr16:28637746:G:T	8.08357e-13	-1.69713	-0.350794
28638330	chr16:28638330:C:A	1.16065e-12	-0.695217	-0.990967
28638533	chr16:28638533:C:G	1.70788e-12	-2.8675e-10	-1.29991
28638626	chr16:28638626:G:A	6.59285e-12	0.0508176	-3.22512e-10
28639025	chr16:28639025:C:T	2.12584e-12	-2.8675e-10	-1.081
28639042	chr16:28639042:CTG:C	5.21988e-13	-1.72503	-0.760249
28639210	chr16:28639210:A:G	2.15003e-12	-2.8675e-10	-1.06969
28639607	chr16:28639607:C:T	4.50828e-12	-2.8675e-10	-0.329253
28639701	chr16:28639701:C:G	1.70505e-12	-0.448443	-0.853129
28639743	chr16:28639743:A:G	4.47474e-13	-1.69473	-0.944569
28640411	chr16:28640411:C:T	1.56495e-12	-1.27925	-0.108065
28640453	chr16:28640453:C:G	9.62001e-13	-1.41477	-0.459143
28640486	chr16:28640486:TC:T	1.27269e-12	-1.59403	-3.22512e-10
28640572	chr16:28640572:A:G	1.28243e-12	-1.30091	-0.285504
28640584	chr16:28640584:C:T	3.11952e-12	-2.8675e-10	-0.697489
28640632	chr16:28640632:A:G	1.72483e-12	-2.8675e-10	-1.29004
28640693	chr16:28640693:T:C	3.93042e-13	-2.02684	-0.742172
28640750	chr16:28640750:C:T	2.79397e-12	-2.8675e-10	-0.807706
28641062	chr16:28641062:T:C	2.25238e-12	-2.8675e-10	-1.02318
28641461	chr16:28641461:A:C	2.00614e-12	-2.8675e-10	-1.13895
28641568	chr16:28641568:C:T	2.76315e-12	-2.8675e-10	-0.818797
28642137	chr16:28642137:A:G	3.29858e-12	-2.8675e-10	-0.641677
28642166	chr16:28642166:C:T	2.6076e-12	-2.8675e-10	-0.876739
28642189	chr16:28642189:T:C	2.61513e-12	-2.8675e-10	-0.873856
28642202	chr16:28642202:C:T	7.82143e-13	-0.890362	-1.19052
28642351	chr16:28642351:A:G	2.91716e-12	-2.8675e-10	-0.764556
28643032	chr16:28643032:A:G	5.38381e-13	-1.22752	-1.22684
28729754	chr16:28729754:A:C	1.71169e-12	-2.8675e-10	-1.29769
28730091	chr16:28730091:C:T	2.22782e-12	-2.8675e-10	-1.03414
28769604	chr16:28769604:G:A	3.47928e-12	-2.8675e-10	-0.588342
28806649	chr16:28806649:G:A	1.68277e-12	-2.8675e-10	-1.31473
28809870	chr16:28809870:TC:T	1.93974e-12	-2.8675e-10	-1.17261
28810533	chr16:28810533:G:A	1.4042e-11	-2.8675e-10	0.806887
28811459	chr16:28811459:A:C	1.92627e-12	-2.8675e-10	-1.17959
28811498	chr16:28811498:T:C	2.72286e-10	3.77168	-3.22512e-10
28812885	chr16:28812885:A:T	2.35904e-12	-2.8675e-10	-0.976913
28813364	chr16:28813364:T:C	1.33563e-12	-0.933536	-0.612227
28813776	chr16:28813776:C:A	2.58314e-12	-2.8675e-10	-0.886163
28813779	chr16:28813779:T:C	4.5707e-12	-0.856544	0.541041
28813857	chr16:28813857:C:T	2.97309e-12	0.566795	-1.31236
28814099	chr16:28814099:C:T	4.64638e-12	-0.898569	0.599489
28814284	chr16:28814284:G:A	4.67059e-12	-0.852857	0.558975
28814632	chr16:28814632:A:G	4.44779e-12	-0.855149	0.512389
28814728	chr16:28814728:C:T	1.92266e-12	0.133528	-1.31498
28814997	chr16:28814997:C:G	1.87705e-12	-2.8675e-10	-1.20547
28815492	chr16:28815492:C:G	1.76567e-12	-2.8675e-10	-1.26664
28816100	chr16:28816100:TA:T	1.57838e-12	-1.37877	-3.22512e-10
28816706	chr16:28816706:G:A	4.24156e-12	-2.8675e-10	-0.390237
28817313	chr16:28817313:G:A	2.87691e-12	-2.8675e-10	-0.778452
28817513	chr16:28817513:A:C	3.19955e-12	-1.11485	0.442691
28817907	chr16:28817907:A:G	1.57632e-12	-0.0755867	-1.30449
28818557	chr16:28818557:G:A	1.69164e-12	-2.8675e-10	-1.30947
28818992	chr16:28818992:C:T	1.23996e-12	-1.62009	-3.22512e-10
28819329	chr16:28819329:A:G	2.86136e-12	-2.8675e-10	-0.783872
28819588	chr16:28819588:G:A	1.29e-12	-1.58053	-3.22512e-10
28819820	chr16:28819820:T:C	4.28915e-12	-2.8675e-10	-0.37908
28820038	chr16:28820038:T:C	6.09156e-12	-0.954067	0.925803
28820822	chr16:28820822:A:G	2.28133e-12	-2.8675e-10	-1.01041
28820865	chr16:28820865:C:T	1.95087e-12	-2.8675e-10	-1.16689
28820875	chr16:28820875:C:T	2.78399e-12	-2.8675e-10	-0.811282
28821061	chr16:28821061:C:T	6.05641e-12	-0.934045	0.899995
28821085	chr16:28821085:G:C	7.13446e-12	-2.8675e-10	0.129768
28821776	chr16:28821776:A:G	6.00499e-12	-0.930903	0.888325
28823218	chr16:28823218:C:T	3.70137e-12	-0.526466	-3.22512e-10
28824361	chr16:28824361:G:GA	2.83173e-12	-2.8675e-10	-0.794282
28824884	chr16:28824884:T:C	5.7876e-12	-0.981613	0.902162
28825174	chr16:28825174:G:A	2.83979e-12	-2.8675e-10	-0.79144
28825494	chr16:28825494:A:G	7.74063e-12	-2.8675e-10	0.211315
28825688	chr16:28825688:G:A	3.091e-12	-2.8675e-10	-0.706674
28826014	chr16:28826014:A:T	9.64558e-13	-1.87125	-3.22512e-10
28826194	chr16:28826194:T:C	8.76325e-13	-0.989344	-0.977842
28826366	chr16:28826366:G:A	1.08444e-12	-1.75411	-3.22512e-10
28826585	chr16:28826585:A:G	9.69259e-12	-1.00257	1.43876
28826697	chr16:28826697:T:C	7.00134e-11	2.41352	-3.22512e-10
28827026	chr16:28827026:CAG:C	3.62632e-12	-0.546949	-3.22512e-10
28827655	chr16:28827655:C:T	1.68954e-12	-2.8675e-10	-1.31071
28827756	chr16:28827756:G:A	1.75821e-12	-2.8675e-10	-1.27087
28828071	chr16:28828071:G:A	1.22611e-12	-0.996275	-0.635045
28828104	chr16:28828104:T:C	7.12585e-12	-1.06913	1.19769
28828609	chr16:28828609:G:T	6.43411e-12	-1.07366	1.1001
28829060	chr16:28829060:A:G	1.21452e-12	-0.979445	-0.661377
28829252	chr16:28829252:C:T	2.68667e-12	-2.8675e-10	-0.846866
28829725	chr16:28829725:C:T	1.76607e-12	-2.8675e-10	-1.26641
28830305	chr16:28830305:A:G	1.6823e-12	-2.8675e-10	-1.31501
28830934	chr16:28830934:C:CT	2.27857e-12	-2.8675e-10	-1.01162
28831704	chr16:28831704:C:T	6.89632e-12	-0.966939	1.06276
28831797	chr16:28831797:A:G	5.88724e-12	-1.00911	0.946731
28831831	chr16:28831831:G:C	7.71991e-12	-2.8675e-10	0.208634
28832600	chr16:28832600:T:G	3.83631e-12	-2.8675e-10	-0.490656
28832848	chr16:28832848:C:T	1.74037e-12	-2.8675e-10	-1.28107
28833044	chr16:28833044:G:A	6.90756e-12	-1.02599	1.12343
28833127	chr16:28833127:C:A	3.21747e-12	-2.8675e-10	-0.666574
28833706	chr16:28833706:TGATCAGGG:T	6.65133e-12	-1.00819	1.06784
28833930	chr16:28833930:G:A	7.17572e-12	-0.968765	1.1043
28834127	chr16:28834127:G:A	3.07683e-12	-2.8675e-10	-0.711268
28834672	chr16:28834672:C:T	2.874e-12	-2.8675e-10	-0.779463
28834988	chr16:28834988:G:A	3.5251e-12	-2.8675e-10	-0.575261
28835545	chr16:28835545:G:A	7.25303e-12	-0.988233	1.13448
28835828	chr16:28835828:G:C	7.60805e-12	-0.97637	1.17041
28836663	chr16:28836663:T:C	1.44391e-12	-1.46782	-3.22512e-10
28837187	chr16:28837187:A:G	8.64258e-12	0.321532	-3.22512e-10
28837347	chr16:28837347:T:C	1.30478e-12	-0.989293	-0.579842
28837497	chr16:28837497:A:G	7.52502e-12	-0.996621	1.17969
28838177	chr16:28838177:G:T	2.35269e-12	-2.8675e-10	-0.979611
28838963	chr16:28838963:C:T	6.72121e-12	-2.8675e-10	0.0700994
28840056	chr16:28840056:C:CCT	8.12352e-12	-0.973195	1.23279
28840298	chr16:28840298:T:C	1.20158e-12	-1.65153	-3.22512e-10
28840716	chr16:28840716:G:A	8.46638e-13	-2.00165	-3.22512e-10
28841343	chr16:28841343:T:C	8.60811e-12	-2.8675e-10	0.317537
28841644	chr16:28841644:T:TGTCA	1.7752e-12	-2.8675e-10	-1.26126
28842212	chr16:28842212:C:T	1.73522e-12	-2.8675e-10	-1.28403
28842218	chr16:28842218:T:C	2.85707e-12	-2.8675e-10	-0.785371
28842258	chr16:28842258:T:C	1.93749e-12	-2.8675e-10	-1.17378
28842675	chr16:28842675:A:C	6.80599e-12	-0.942986	1.02562
28842951	chr16:28842951:G:A	3.10823e-12	-2.8675e-10	-0.701114
28843229	chr16:28843229:A:G	1.68172e-12	-1.31535	-3.22512e-10
28844201	chr16:28844201:G:C	7.09464e-12	-0.923746	1.04792
28844406	chr16:28844406:A:G	7.04696e-12	-0.901024	1.01845
28844583	chr16:28844583:C:A	4.24993e-12	-2.8675e-10	-0.388265
28845498	chr16:28845498:C:T	7.9458e-13	-1.47257	-0.592544
28845556	chr16:28845556:C:T	2.07526e-12	-2.8675e-10	-1.10508
28845961	chr16:28845961:G:A	2.62048e-12	-2.8675e-10	-0.871812
28846401	chr16:28846401:C:T	1.77954e-12	-2.8675e-10	-1.25882
28846559	chr16:28846559:A:G	1.76053e-12	-2.8675e-10	-1.26955
28847096	chr16:28847096:C:A	3.39517e-12	-2.8675e-10	-0.612816
28847263	chr16:28847263:ATGTT:A	3.35928e-12	-2.8675e-10	-0.623443
28847596	chr16:28847596:C:T	2.04035e-12	-2.8675e-10	-1.12205
28847785	chr16:28847785:C:A	1.70153e-12	-2.8675e-10	-1.30364
28847810	chr16:28847810:C:T	1.54687e-12	-1.39894	-3.22512e-10
28848481	chr16:28848481:A:G	7.22997e-12	-0.975266	1.11833
28848540	chr16:28848540:G:A	2.74999e-10	3.7816	-3.22512e-10
28848862	chr16:28848862:G:A	6.91169e-12	-0.956376	1.05442
28849146	chr16:28849146:T:C	1.13917e-12	-1.70487	-3.22512e-10
28849579	chr16:28849579:TAATC:T	7.44291e-12	-2.8675e-10	0.172093
28850013	chr16:28850013:G:A	1.10751e-12	-1.73306	-3.22512e-10
28850303	chr16:28850303:G:C	4.1808e-10	4.2005	-3.22512e-10
28850413	chr16:28850413:A:C	7.74919e-12	-0.946178	1.1586
28850560	chr16:28850560:C:T	7.27052e-12	-0.981095	1.12975
28851462	chr16:28851462:T:C	1.68237e-12	-2.8675e-10	-1.31496
28851566	chr16:28851566:TCTC:T	7.92772e-12	-0.959586	1.19478
28852049	chr16:28852049:AGAGT:A	3.95072e-12	-2.8675e-10	-0.461271
28852099	chr16:28852099:G:A	8.37021e-13	-2.01307	-3.22512e-10
28853352	chr16:28853352:T:C	7.99129e-12	-1.03085	1.27404
28853472	chr16:28853472:A:G	1.16811e-12	-1.67978	-3.22512e-10
28853721	chr16:28853721:T:C	2.09513e-11	0.0734129	1.13362
28853784	chr16:28853784:G:A	7.81578e-12	-2.8675e-10	0.220976
28854191	chr16:28854191:G:A	3.01822e-12	-2.8675e-10	-0.730502
28854595	chr16:28854595:G:A	3.03755e-12	-1.06028	0.336164
28854672	chr16:28854672:A:G	3.32338e-13	-2.02688	-0.909888
28855512	chr16:28855512:C:T	1.68901e-12	-2.8675e-10	-1.31102
28855668	chr16:28855668:C:A	1.69823e-12	-2.8675e-10	-1.30558
28855740	chr16:28855740:T:C	8.46035e-12	-0.883678	1.1839
28855763	chr16:28855763:C:T	2.10249e-12	-2.8675e-10	-1.09204
28855898	chr16:28855898:G:A	8.2983e-13	-2.0217	-3.22512e-10
28856601	chr16:28856601:A:G	4.57856e-12	-2.8675e-10	-0.313783
28856696	chr16:28856696:CCTTCACT:C	4.22238e-13	-1.89028	-0.807076
28857077	chr16:28857077:G:A	1.71994e-12	-2.8675e-10	-1.29288
28857099	chr16:28857099:G:A	1.77858e-12	-2.8675e-10	-1.25936
28857143	chr16:28857143:C:T	8.87175e-13	-1.46047	-0.49441
28857374	chr16:28857374:G:A	9.79969e-12	-0.882292	1.32948
28857641	chr16:28857641:C:G	6.63873e-12	-1.17059	1.22834
28857889	chr16:28857889:A:G	8.2319e-12	-2.8675e-10	0.272848
28858152	chr16:28858152:T:C	2.63989e-12	-2.8675e-10	-0.86443
28858697	chr16:28858697:T:A	8.16153e-12	-2.8675e-10	0.264263
28859275	chr16:28859275:A:G	6.99763e-12	-0.978244	1.08865
28859301	chr16:28859301:T:C	2.70263e-12	-2.8675e-10	-0.840943
28859641	chr16:28859641:G:A	1.50806e-12	-0.995463	-0.428882
28860209	chr16:28860209:G:A	1.80788e-12	-2.8675e-10	-1.24302
28860336	chr16:28860336:C:A	3.61762e-12	-1.02231	0.472953
28860409	chr16:28860409:G:A	3.18303e-12	-2.8675e-10	-0.677335
28860532	chr16:28860532:C:T	7.35057e-12	-1.02126	1.18087
28860539	chr16:28860539:A:G	7.64149e-12	-1.01212	1.21055
28860668	chr16:28860668:A:G	8.13733e-12	-0.94411	1.2054
28860731	chr16:28860731:C:T	1.68233e-12	-2.8675e-10	-1.31499
28861033	chr16:28861033:G:C	3.05506e-12	-1.03618	0.317816
28861090	chr16:28861090:T:C	6.17217e-12	-2.8675e-10	-0.0151179
28861263	chr16:28861263:G:A	7.57118e-12	-2.8675e-10	0.18918
28861277	chr16:28861277:T:C	7.44814e-12	-0.982288	1.15508
28861314	chr16:28861314:G:A	3.57648e-13	-2.02581	-0.837565
28861467	chr16:28861467:C:G	1.24325e-12	-1.20384	-0.413602
28862077	chr16:28862077:G:A	6.71465e-12	-0.949051	1.01817
28862415	chr16:28862415:C:T	3.1842e-12	-2.8675e-10	-0.676967
28863226	chr16:28863226:C:G	7.76752e-12	-0.975249	1.19003
28863801	chr16:28863801:T:G	7.55744e-12	-0.952995	1.14036
28864161	chr16:28864161:A:G	7.71685e-12	-0.944022	1.15226
28864417	chr16:28864417:G:A	3.729e-10	4.08614	-3.22512e-10
28864462	chr16:28864462:C:T	2.04575e-12	-2.8675e-10	-1.1194
28868163	chr16:28868163:A:G	8.48046e-12	-1.00439	1.30699
28868482	chr16:28868482:G:A	1.89888e-12	-2.8675e-10	-1.1939
28869132	chr16:28869132:G:A	2.76392e-12	-2.8675e-10	-0.818517
28869680	chr16:28869680:G:T	7.97865e-12	1.54118	-1.29958
28869881	chr16:28869881:A:C	8.7545e-12	-0.932906	1.26731
28870402	chr16:28870402:G:A	2.79271e-12	-2.8675e-10	-0.808154
28870654	chr16:28870654:GTTTAA:G	1.31895e-12	-1.55833	-3.22512e-10
28870931	chr16:28870931:C:T	1.07313e-12	-1.76459	-3.22512e-10
28870999	chr16:28870999:G:A	8.82523e-13	-1.96014	-3.22512e-10
28871103	chr16:28871103:T:C	7.98345e-12	-0.963929	1.20613
28871478	chr16:28871478:A:G	2.15826e-12	-1.06586	-3.22512e-10
28872006	chr16:28872006:T:C	8.06734e-12	1.56008	-1.30742
28872520	chr16:28872520:C:T	1.25409e-12	-0.979658	-0.629098
28873537	chr16:28873537:C:T	1.82294e-12	-1.23472	-3.22512e-10
28873736	chr16:28873736:G:T	1.98562e-12	-2.8675e-10	-1.14924
28874338	chr16:28874338:C:T	1.30295e-12	-0.945004	-0.625532
28874404	chr16:28874404:C:T	1.77659e-12	-1.26047	-3.22512e-10
28874445	chr16:28874445:G:A	4.75867e-12	-2.8675e-10	-0.2752
28874610	chr16:28874610:T:C	6.30077e-12	-0.919603	0.925106
28877270	chr16:28877270:C:T	1.95777e-12	-2.8675e-10	-1.16336
28878386	chr16:28878386:CA:C	7.91316e-12	-0.932102	1.16546
28878650	chr16:28878650:C:T	3.24913e-12	-2.8675e-10	-0.656783
28880026	chr16:28880026:G:A	3.30857e-12	-2.8675e-10	-0.638651
28880144	chr16:28880144:C:T	9.09373e-12	-0.919372	1.29179
28881855	chr16:28881855:C:T	1.28832e-12	-1.58183	-3.22512e-10
28881856	chr16:28881856:G:A	1.84568e-12	-2.8675e-10	-1.22232
28881974	chr16:28881974:C:G	8.01374e-12	1.53161	-1.28563
28882088	chr16:28882088:T:C	1.59758e-12	-1.36668	-3.22512e-10
28882211	chr16:28882211:A:G	6.64489e-12	-0.836191	0.894871
28882250	chr16:28882250:T:C	1.25936e-12	-0.961962	-0.6426
28882403	chr16:28882403:ACT:A	1.26009e-12	-0.95777	-0.646219
28882906	chr16:28882906:C:A	2.00919e-12	-2.8675e-10	-1.13744
28883370	chr16:28883370:C:T	1.69683e-12	-2.8675e-10	-1.3064
28883593	chr16:28883593:G:A	1.7262e-12	-2.8675e-10	-1.28924
28883967	chr16:28883967:C:T	1.76206e-12	-2.8675e-10	-1.26869
28884347	chr16:28884347:G:C	1.86383e-12	-2.8675e-10	-1.21253
28884350	chr16:28884350:C:T	3.68386e-12	-2.8675e-10	-0.531208
28886131	chr16:28886131:G:A	3.01075e-12	-1.16272	0.429741
28886762	chr16:28886762:G:A	3.43048e-12	-2.8675e-10	-0.602468
28887472	chr16:28887472:T:C	1.46913e-12	-0.703965	-0.74653
28887633	chr16:28887633:A:G	4.94758e-12	-2.8675e-10	-0.23627
28890284	chr16:28890284:G:A	4.78295e-12	-2.8675e-10	-0.27011
28891027	chr16:28891027:G:C	1.78631e-12	-2.8675e-10	-1.25502
28891867	chr16:28891867:T:C	6.8393e-12	1.4016	-1.31409
28891926	chr16:28891926:C:G	3.80425e-13	-1.92869	-0.872946
28892335	chr16:28892335:C:A	6.95008e-13	-1.21953	-0.979471
28892446	chr16:28892446:AAC:A	7.41517e-12	1.48207	-1.31371
28893000	chr16:28893000:C:T	3.5419e-12	-2.8675e-10	-0.570506
28893286	chr16:28893286:C:T	6.75224e-12	0.252513	-0.177807
28894410	chr16:28894410:C:T	1.79963e-12	-2.8675e-10	-1.24759
28894792	chr16:28894792:G:A	1.68418e-12	-2.8675e-10	-1.31389
28895345	chr16:28895345:T:C	1.54693e-10	3.20628	-3.22512e-10
28895386	chr16:28895386:T:C	4.17113e-12	-2.8675e-10	-0.406981
28896261	chr16:28896261:G:A	1.72854e-12	-2.8675e-10	-1.28789
28896569	chr16:28896569:C:T	1.7938e-12	-2.8675e-10	-1.25083
28896641	chr16:28896641:G:T	3.14676e-12	-2.8675e-10	-0.688796
28897288	chr16:28897288:G:A	4.6994e-13	-1.90444	-0.685882
28897506	chr16:28897506:TA:T	2.04859e-12	-2.8675e-10	-1.11802
28897512	chr16:28897512:A:C	2.52787e-12	-2.8675e-10	-0.907791
28897656	chr16:28897656:G:A	1.92666e-12	-2.8675e-10	-1.17938
28898301	chr16:28898301:G:A	1.76911e-12	-2.8675e-10	-1.26469
28898306	chr16:28898306:C:T	7.46609e-12	-2.8675e-10	0.175203
28898456	chr16:28898456:GC:G	4.77401e-13	-1.89002	-0.684548
28899803	chr16:28899803:TA:T	3.40168e-12	-1.13558	0.524684
28899873	chr16:28899873:C:T	2.23355e-12	-2.8675e-10	-1.03157
28900764	chr16:28900764:G:A	1.90226e-12	-2.8675e-10	-1.19213
28901274	chr16:28901274:A:G	2.79822e-12	-2.8675e-10	-0.806185
28902389	chr16:28902389:G:T	1.69121e-12	-2.8675e-10	-1.30973
28902466	chr16:28902466:T:C	2.83345e-12	-0.825996	0.0323215
28902705	chr16:28902705:G:A	3.18649e-11	0.109223	1.51711
28902767	chr16:28902767:C:G	1.68308e-12	-2.8675e-10	-1.31454
28903287	chr16:28903287:A:G	5.38331e-12	-0.151866	-3.22512e-10
28903712	chr16:28903712:CCCT:C	1.8729e-12	-2.8675e-10	-1.20768
28903802	chr16:28903802:G:C	1.75668e-12	-2.8675e-10	-1.27174
28903896	chr16:28903896:G:A	1.26856e-12	-1.08078	-0.516506
28904112	chr16:28904112:A:C	6.86765e-12	1.40253	-1.31088
28904132	chr16:28904132:T:C	2.23955e-12	-2.8675e-10	-1.02889
28904206	chr16:28904206:G:A	7.85855e-13	-1.03924	-1.03691
28904503	chr16:28904503:C:T	1.87006e-12	-2.8675e-10	-1.2092
28904679	chr16:28904679:C:T	1.68512e-12	-2.8675e-10	-1.31333
28905977	chr16:28905977:G:A	2.49247e-12	-0.921896	-3.22512e-10
28906425	chr16:28906425:G:A	6.02657e-12	1.2743	-1.31329
28906444	chr16:28906444:A:G	2.12971e-12	-2.8675e-10	-1.07918
28907116	chr16:28907116:G:A	2.48445e-12	-2.8675e-10	-0.925116
28907716	chr16:28907716:C:T	8.54952e-13	-1.99188	-3.22512e-10
28908001	chr16:28908001:T:C	2.88147e-12	-2.8675e-10	-0.776868
28908020	chr16:28908020:A:G	8.22637e-13	-1.01696	-1.01345
28908262	chr16:28908262:A:ATT	8.13476e-13	-1.0414	-1.00021
28908464	chr16:28908464:G:A	1.86571e-12	-2.8675e-10	-1.21153
28909146	chr16:28909146:G:A	3.39845e-12	-2.8675e-10	-0.61185
28909358	chr16:28909358:T:C	3.14131e-12	-2.8675e-10	-0.690529
28909921	chr16:28909921:C:T	2.02854e-12	-2.8675e-10	-1.12785
28909923	chr16:28909923:G:C	1.72302e-12	-2.8675e-10	-1.29109
28910488	chr16:28910488:T:C	1.22265e-12	-0.686044	-0.948102
28910545	chr16:28910545:G:A	1.31146e-12	-1.56402	-3.22512e-10
28910828	chr16:28910828:C:T	5.83657e-12	-0.790002	0.718976
28911048	chr16:28911048:AGGCC:A	1.25067e-12	-1.61149	-3.22512e-10
28911634	chr16:28911634:T:A	1.9971e-12	-2.8675e-10	-1.14347
28912044	chr16:28912044:A:G	1.77908e-12	-2.8675e-10	-1.25907
28912197	chr16:28912197:GA:G	9.34394e-13	-0.876921	-1.0261
28912200	chr16:28912200:C:T	1.08964e-12	-0.727117	-1.0222
28912754	chr16:28912754:G:A	1.82356e-12	-2.8675e-10	-1.23438
28913499	chr16:28913499:G:A	3.20972e-13	-2.00647	-0.965099
28914007	chr16:28914007:C:G	1.71294e-12	-2.8675e-10	-1.29696
28914410	chr16:28914410:G:A	2.98894e-12	-2.8675e-10	-0.740251
28914419	chr16:28914419:G:A	2.2476e-12	-2.8675e-10	-1.0253
28914657	chr16:28914657:T:C	1.92117e-12	-0.176594	-1.00564
28915051	chr16:28915051:C:T	2.93733e-13	-1.86523	-1.19502
28916406	chr16:28916406:T:C	2.915e-12	-2.8675e-10	-0.765299
28916497	chr16:28916497:C:A	3.1824e-12	0.183726	-0.861259
28916634	chr16:28916634:T:C	1.9019e-12	-1.19231	-3.22512e-10
28917187	chr16:28917187:C:T	1.73079e-12	-2.8675e-10	-1.28659
28917421	chr16:28917421:ATC:A	1.21652e-11	-2.8675e-10	0.66341
28917507	chr16:28917507:T:C	1.73402e-12	-2.8675e-10	-1.28472
28918070	chr16:28918070:T:G	9.35619e-12	1.18519	-0.784323
28918351	chr16:28918351:A:G	8.49337e-13	-1.99847	-3.22512e-10
28920121	chr16:28920121:G:A	9.29565e-13	-1.90821	-3.22512e-10
28920627	chr16:28920627:C:T	3.40533e-12	-2.8675e-10	-0.609828
28920632	chr16:28920632:C:T	4.70837e-13	-1.99946	-0.588952
28921927	chr16:28921927:C:T	3.86824e-12	0.53086	-1.01323
28922147	chr16:28922147:C:T	4.57912e-12	0.576575	-0.890236
28922619	chr16:28922619:G:T	2.3235e-12	-2.8675e-10	-0.992096
28923135	chr16:28923135:C:T	2.10217e-12	-2.8675e-10	-1.0922
28923374	chr16:28923374:G:A	2.29213e-12	-1.00569	-3.22512e-10
28923601	chr16:28923601:T:C	1.20512e-11	-2.8675e-10	0.653996
28923880	chr16:28923880:A:C	1.68711e-12	-2.8675e-10	-1.31215
28924259	chr16:28924259:C:A	3.14477e-09	6.21833	-3.22512e-10
28925290	chr16:28925290:G:T	1.78752e-12	-2.8675e-10	-1.25434
28925954	chr16:28925954:G:A	4.92263e-13	-2.00132	-0.542589
28927410	chr16:28927410:C:G	3.23538e-12	-2.8675e-10	-0.661023
28928001	chr16:28928001:A:AATTC	2.47895e-11	2.56424	-1.18899
28928460	chr16:28928460:C:T	1.75467e-12	-2.8675e-10	-1.27289
28929428	chr16:28929428:G:A	6.88443e-12	-2.8675e-10	0.0940932
28929595	chr16:28929595:T:G	7.82484e-11	3.77529	-1.25057
28930159	chr16:28930159:C:T	1.53497e-12	-0.483146	-0.923514
28930782	chr16:28930782:C:T	1.93976e-12	-2.8675e-10	-1.17261
28931502	chr16:28931502:G:T	1.34445e-11	-2.8675e-10	0.763398
28931912	chr16:28931912:G:A	5.24964e-12	-2.8675e-10	-0.177009
28932263	chr16:28932263:G:T	4.84299e-12	-2.8675e-10	-0.257636
28932287	chr16:28932287:C:T	2.62124e-12	-0.87152	-3.22512e-10
28932858	chr16:28932858:A:C	2.71591e-12	-2.8675e-10	-0.836043
28932883	chr16:28932883:C:G	1.77155e-12	-2.8675e-10	-1.26331
28933075	chr16:28933075:C:G	1.98676e-12	-0.234387	-0.914278
28934188	chr16:28934188:C:A	1.7599e-12	-2.8675e-10	-1.26991
28934248	chr16:28934248:C:T	8.0604e-12	-2.8675e-10	0.251794
28937843	chr16:28937843:T:A	1.34212e-12	-1.54092	-3.22512e-10
28938152	chr16:28938152:C:T	3.05424e-11	-2.8675e-10	1.58395
28938352	chr16:28938352:C:T	2.80395e-12	-2.8675e-10	-0.804138
28938730	chr16:28938730:G:A	3.34491e-11	1.67486	-3.22512e-10
28939102	chr16:28939102:A:G	1.7357e-12	-2.8675e-10	-1.28376
28939111	chr16:28939111:C:T	1.26413e-11	1.97748	-1.27568
28939381	chr16:28939381:G:A	1.71968e-12	-2.8675e-10	-1.29303
28939668	chr16:28939668:T:C	1.68641e-12	-2.8675e-10	-1.31256
28939757	chr16:28939757:C:T	1.75686e-12	-2.8675e-10	-1.27164
28940136	chr16:28940136:C:T	3.05083e-12	0.589745	-1.3095
28941317	chr16:28941317:T:C	1.04086e-12	-0.776403	-1.01872
28941380	chr16:28941380:C:T	2.17826e-12	-2.8675e-10	-1.05664
28942670	chr16:28942670:C:T	1.09874e-12	-1.741	-3.22512e-10
28943139	chr16:28943139:G:A	8.28703e-13	-2.02306	-3.22512e-10
28943325	chr16:28943325:T:C	5.23275e-13	-1.93962	-0.543196
28944381	chr16:28944381:AGCCCAGCT:A	1.28009e-12	-0.609332	-0.978908
28945058	chr16:28945058:C:T	4.98268e-13	-1.93736	-0.594429
28945143	chr16:28945143:T:C	6.26033e-11	3.57979	-1.27814
28945180	chr16:28945180:A:T	3.43816e-12	-2.8675e-10	-0.600231
28945217	chr16:28945217:A:G	1.83587e-12	-2.8675e-10	-1.22765
28945283	chr16:28945283:C:T	1.70797e-12	-1.29986	-3.22512e-10
28945341	chr16:28945341:AG:A	2.36963e-12	-2.8675e-10	-0.972435
28945421	chr16:28945421:C:T	2.46574e-12	-2.8675e-10	-0.932676
28945496	chr16:28945496:A:G	1.81336e-12	-2.8675e-10	-1.23999
28945630	chr16:28945630:A:G	1.72017e-12	-2.8675e-10	-1.29275
28945637	chr16:28945637:TG:T	1.75453e-12	-2.8675e-10	-1.27297
28945976	chr16:28945976:A:C	1.72067e-12	-2.8675e-10	-1.29246
28946840	chr16:28946840:C:G	1.7259e-12	-2.8675e-10	-1.28942
28946858	chr16:28946858:T:C	2.09991e-12	-2.8675e-10	-1.09327
28947564	chr16:28947564:T:C	1.70405e-12	-2.8675e-10	-1.30216
28948245	chr16:28948245:C:G	2.23942e-11	-2.8675e-10	1.27364
28948257	chr16:28948257:C:G	2.48085e-12	-2.8675e-10	-0.926569
28948499	chr16:28948499:G:A	2.3209e-12	-2.8675e-10	-0.993215
28948927	chr16:28948927:C:T	1.86103e-12	-2.8675e-10	-1.21404
28949654	chr16:28949654:T:C	1.70635e-12	-2.8675e-10	-1.30081
28949692	chr16:28949692:T:C	4.20923e-13	-1.91594	-0.784534
28950625	chr16:28950625:T:C	1.62301e-12	-1.35088	-3.22512e-10
28950633	chr16:28950633:C:T	2.14123e-12	-1.07379	-3.22512e-10
28951108	chr16:28951108:C:T	1.84668e-12	-2.024	0.802222
28951434	chr16:28951434:G:A	1.00143e-11	1.70767	-1.23882
28951592	chr16:28951592:A:C	4.79654e-12	-2.8675e-10	-0.267273
28951691	chr16:28951691:T:C	9.48425e-12	1.62431	-1.20984
28952746	chr16:28952746:T:C	1.83066e-12	-2.8675e-10	-1.23049
28953078	chr16:28953078:C:CT	2.30659e-12	-2.8675e-10	-0.9994
28953352	chr16:28953352:C:T	8.80962e-12	-2.8675e-10	0.340676
28953395	chr16:28953395:A:G	8.70196e-12	1.46836	-1.13998
28953928	chr16:28953928:AAAG:A	5.34651e-13	-1.14648	-1.31483
28954261	chr16:28954261:G:A	1.71809e-12	-2.8675e-10	-1.29396
28955514	chr16:28955514:G:A	2.08993e-12	-1.09804	-3.22512e-10
28955547	chr16:28955547:C:T	1.71012e-12	-2.8675e-10	-1.29861
28955710	chr16:28955710:C:T	3.33282e-12	-2.8675e-10	-0.631349
28955848	chr16:28955848:A:G	1.71186e-12	-2.8675e-10	-1.29759
28956102	chr16:28956102:C:T	4.96362e-12	-2.8675e-10	-0.233034
28956367	chr16:28956367:C:T	8.93148e-12	-2.8675e-10	0.354414
28956708	chr16:28956708:C:T	1.71602e-12	-2.8675e-10	-1.29516
28956990	chr16:28956990:G:A	2.59759e-12	-2.8675e-10	-0.880584
28957234	chr16:28957234:A:G	1.93814e-12	-2.8675e-10	-1.17344
28957601	chr16:28957601:C:T	2.21098e-12	-2.8675e-10	-1.04173
28957869	chr16:28957869:C:T	1.72835e-12	-2.8675e-10	-1.288
28958286	chr16:28958286:G:A	2.74589e-12	-0.825064	-3.22512e-10
28958324	chr16:28958324:C:A	2.92043e-12	-2.8675e-10	-0.763437
28959409	chr16:28959409:C:T	2.5045e-12	-2.8675e-10	-0.917079
28959531	chr16:28959531:T:C	5.27727e-12	-1.21345	1.04169
28959816	chr16:28959816:C:T	2.24934e-12	-2.8675e-10	-1.02453
28960105	chr16:28960105:C:G	3.28175e-12	-2.8675e-10	-0.646792
28960109	chr16:28960109:C:T	3.24926e-12	-2.8675e-10	-0.656741
28960287	chr16:28960287:C:G	2.23585e-12	-2.8675e-10	-1.03055
28960546	chr16:28960546:C:G	4.9611e-12	-2.8675e-10	-0.233541
28961675	chr16:28961675:C:T	1.70744e-12	-2.8675e-10	-1.30017
28961777	chr16:28961777:A:G	2.41841e-12	-2.8675e-10	-0.952059
28961912	chr16:28961912:A:T	1.98711e-12	-2.8675e-10	-1.14849
28961946	chr16:28961946:C:T	6.20991e-11	3.1378	-0.844236
28961947	chr16:28961947:A:G	2.15112e-12	-2.8675e-10	-1.06918
28963337	chr16:28963337:A:G	2.61545e-12	-2.8675e-10	-0.873733
28963377	chr16:28963377:G:A	1.97939e-12	-1.15238	-3.22512e-10
28963444	chr16:28963444:C:T	3.7043e-12	-2.8675e-10	-0.525674
28963637	chr16:28963637:C:T	4.71892e-12	-0.283588	-3.22512e-10
28964055	chr16:28964055:G:C	3.21687e-12	-2.8675e-10	-0.666759
28964122	chr16:28964122:G:A	1.91501e-12	-2.8675e-10	-1.18545
28964239	chr16:28964239:G:C	1.68909e-12	-2.8675e-10	-1.31098
28964341	chr16:28964341:G:A	1.06119e-12	-1.77578	-3.22512e-10
28966154	chr16:28966154:T:C	1.88283e-12	-2.8675e-10	-1.20239
28966392	chr16:28966392:T:C	1.43313e-11	1.7749	-0.947623
28966667	chr16:28966667:G:A	2.353e-12	-0.979479	-3.22512e-10
28966715	chr16:28966715:C:T	2.54482e-12	-2.8675e-10	-0.901108
28966897	chr16:28966897:T:C	1.68263e-12	-2.8675e-10	-1.31481
28967512	chr16:28967512:G:T	9.61715e-13	-1.87421	-3.22512e-10
28967870	chr16:28967870:G:T	1.7393e-12	-2.8675e-10	-1.28169
28967889	chr16:28967889:ATCACTGG:A	5.67815e-12	-2.8675e-10	-0.0985432
28967942	chr16:28967942:A:G	2.36844e-12	0.222921	-1.19586
28967956	chr16:28967956:C:T	1.24406e-12	-1.61679	-3.22512e-10
28968130	chr16:28968130:T:C	1.84905e-12	-2.8675e-10	-1.2205
28968533	chr16:28968533:C:T	9.42546e-13	-1.89434	-3.22512e-10
28969046	chr16:28969046:G:A	2.4661e-12	-2.8675e-10	-0.932532
28969210	chr16:28969210:G:A	9.95982e-12	1.55161	-1.08822
28969372	chr16:28969372:T:G	8.98915e-12	1.4837	-1.12285
28970850	chr16:28970850:C:T	1.45938e-12	-1.45715	-3.22512e-10
28970855	chr16:28970855:G:T	3.15079e-12	-2.8675e-10	-0.687515
28971181	chr16:28971181:A:G	1.7022e-12	-2.8675e-10	-1.30324
28971196	chr16:28971196:T:C	9.88339e-13	-0.582081	-1.26482
28971252	chr16:28971252:C:G	1.70173e-12	-2.8675e-10	-1.30352
28971309	chr16:28971309:G:A	4.20156e-13	-1.38734	-1.31496
28971984	chr16:28971984:CT:C	6.62852e-12	-2.8675e-10	0.0562126
28972127	chr16:28972127:C:T	1.70693e-12	-2.8675e-10	-1.30047
28973283	chr16:28973283:G:C	4.05468e-12	-2.8675e-10	-0.435297
28973296	chr16:28973296:A:C	2.52945e-12	-2.8675e-10	-0.907167
28973351	chr16:28973351:T:C	1.70937e-12	-2.8675e-10	-1.29904
28973448	chr16:28973448:G:A	1.70043e-12	-2.8675e-10	-1.30429
28974049	chr16:28974049:T:C	5.47479e-12	-2.8675e-10	-0.135015
28974390	chr16:28974390:A:G	2.39495e-12	-2.8675e-10	-0.961808
28974410	chr16:28974410:T:A	2.36365e-11	-2.8675e-10	1.32763
28975043	chr16:28975043:G:C	9.57232e-13	-1.87888	-3.22512e-10
28975443	chr16:28975443:T:A	1.78884e-12	-2.8675e-10	-1.2536
28975752	chr16:28975752:A:G	1.71327e-12	-2.8675e-10	-1.29677
28976332	chr16:28976332:A:C	1.99185e-11	-2.8675e-10	1.15648
28976536	chr16:28976536:T:G	1.35345e-12	-1.53251	-3.22512e-10
28976948	chr16:28976948:C:T	8.28508e-13	-0.780753	-1.24254
28977189	chr16:28977189:G:A	2.02234e-12	-2.8675e-10	-1.13091
28977491	chr16:28977491:G:A	4.20682e-12	-2.8675e-10	-0.398461
28977495	chr16:28977495:T:C	1.70836e-12	-2.8675e-10	-1.29963
28978312	chr16:28978312:T:C	9.09921e-13	-1.92957	-3.22512e-10
28978763	chr16:28978763:G:A	1.87173e-12	-2.8675e-10	-1.20831
28978780	chr16:28978780:C:T	7.91394e-13	-0.820234	-1.24889
28979639	chr16:28979639:C:T	4.76823e-12	-2.8675e-10	-0.273194
28979686	chr16:28979686:G:A	1.6847e-12	-2.8675e-10	-1.31358
28980078	chr16:28980078:C:A	1.94778e-12	-2.8675e-10	-1.16848
28980294	chr16:28980294:A:G	3.43622e-12	-2.8675e-10	-0.600796
28980679	chr16:28980679:G:A	1.00237e-11	1.64701	-1.17723
28982048	chr16:28982048:C:T	2.35338e-11	-2.8675e-10	1.32327
28982328	chr16:28982328:AC:A	9.44082e-11	3.58567	-0.873208
28983370	chr16:28983370:G:C	1.95747e-12	-2.8675e-10	-1.16352
28983535	chr16:28983535:T:C	1.69665e-12	-2.8675e-10	-1.30651
28983723	chr16:28983723:G:A	1.73462e-12	-2.8675e-10	-1.28438
28983736	chr16:28983736:T:C	3.88283e-12	-2.8675e-10	-0.478605
28983824	chr16:28983824:C:T	2.73841e-13	-2.0266	-1.10378
28983978	chr16:28983978:G:A	5.49349e-12	-0.131605	-3.22512e-10
28984436	chr16:28984436:C:A	8.60969e-13	-0.966785	-1.01808
28984904	chr16:28984904:T:C	1.40326e-12	-1.49637	-3.22512e-10
28985404	chr16:28985404:G:A	3.03962e-12	-2.8675e-10	-0.723437
28985823	chr16:28985823:C:T	2.36124e-12	-2.8675e-10	-0.97598
28985949	chr16:28985949:T:C	3.80541e-12	-2.8675e-10	-0.498744
28986676	chr16:28986676:G:A	8.69728e-13	-0.687999	-1.28674
28986776	chr16:28986776:C:T	1.81469e-12	-1.23925	-3.22512e-10
28986790	chr16:28986790:T:A	2.33932e-12	0.301807	-1.28712
28986896	chr16:28986896:G:A	1.71041e-12	-2.8675e-10	-1.29843
28987247	chr16:28987247:T:G	1.68251e-12	-2.8675e-10	-1.31488
28987287	chr16:28987287:C:T	2.83108e-11	-2.8675e-10	1.50807
28987511	chr16:28987511:C:T	2.77964e-12	-2.8675e-10	-0.812848
28987628	chr16:28987628:C:T	9.03471e-12	-2.8675e-10	0.365905
28988939	chr16:28988939:G:A	2.52728e-13	-2.02686	-1.18375
28990688	chr16:28990688:A:G	3.36747e-12	-2.8675e-10	-0.621006
28991370	chr16:28991370:G:A	2.86998e-12	-2.8675e-10	-0.780862
28991375	chr16:28991375:C:T	1.95947e-12	-2.8675e-10	-1.16249
28991385	chr16:28991385:G:A	6.80803e-12	1.31624	-1.2333
28991788	chr16:28991788:AC:A	4.37833e-12	-2.8675e-10	-0.3585
28992050	chr16:28992050:C:T	3.15088e-13	-1.67514	-1.31493
28992349	chr16:28992349:CTG:C	3.29332e-12	-2.8675e-10	-0.643272
28992393	chr16:28992393:G:A	1.76839e-12	-2.8675e-10	-1.2651
28992522	chr16:28992522:T:C	3.36484e-13	-1.60989	-1.31448
28992721	chr16:28992721:C:G	1.7602e-12	-2.8675e-10	-1.26974
28993042	chr16:28993042:A:G	4.88644e-12	-2.8675e-10	-0.248704
28993045	chr16:28993045:C:G	1.752e-12	-2.8675e-10	-1.27441
28993400	chr16:28993400:C:G	1.83951e-12	-2.8675e-10	-1.22567
28993522	chr16:28993522:C:T	8.62315e-13	-1.9833	-3.22512e-10
28993878	chr16:28993878:C:T	1.75516e-12	-2.8675e-10	-1.27261
28993970	chr16:28993970:C:T	1.6838e-12	-2.8675e-10	-1.31412
28994423	chr16:28994423:C:T	1.96983e-12	-1.15722	-3.22512e-10
28994424	chr16:28994424:A:G	1.71018e-12	-1.29857	-3.22512e-10
28994432	chr16:28994432:A:G	1.34914e-12	-1.5357	-3.22512e-10
28994434	chr16:28994434:A:G	1.37537e-12	-1.51644	-3.22512e-10
28994574	chr16:28994574:T:C	4.81041e-12	-2.8675e-10	-0.264386
28995754	chr16:28995754:A:C	1.68877e-12	-2.8675e-10	-1.31117
28995861	chr16:28995861:G:A	1.17564e-12	-1.67335	-3.22512e-10
28996168	chr16:28996168:C:T	8.77848e-12	1.37497	-1.03784
28996510	chr16:28996510:C:A	2.32452e-12	-2.8675e-10	-0.991656
28996589	chr16:28996589:G:A	2.0633e-12	-2.8675e-10	-1.11086
28996618	chr16:28996618:T:G	6.8737e-12	-2.8675e-10	0.0925333
28996724	chr16:28996724:T:C	1.76929e-12	-2.8675e-10	-1.26459
28996758	chr16:28996758:C:T	2.58702e-12	0.398438	-1.2831
28996909	chr16:28996909:G:A	5.38382e-13	-2.00982	-0.444536
28996932	chr16:28996932:C:A	1.91016e-12	-2.8675e-10	-1.18798
28996971	chr16:28996971:G:A	1.61911e-12	-1.35329	-3.22512e-10
28997186	chr16:28997186:T:C	1.82973e-12	-2.8675e-10	-1.231
28997188	chr16:28997188:C:T	8.85561e-13	-1.9567	-3.22512e-10
28997629	chr16:28997629:G:T	1.84972e-12	-2.8675e-10	-1.22013
28997775	chr16:28997775:G:A	1.93199e-12	-2.8675e-10	-1.17662
28999450	chr16:28999450:A:C	3.35702e-13	-1.6131	-1.31361
28999696	chr16:28999696:G:A	3.75937e-12	-2.8675e-10	-0.510917
28999746	chr16:28999746:G:GT	1.72514e-12	-2.8675e-10	-1.28986
28999976	chr16:28999976:G:A	3.00011e-13	-2.00682	-1.03228
29000117	chr16:29000117:A:C	4.65183e-13	-1.70365	-0.896842
29000121	chr16:29000121:A:C	1.85993e-12	-2.8675e-10	-1.21463
29000143	chr16:29000143:T:C	4.22856e-13	-1.39992	-1.29597
29000549	chr16:29000549:C:T	1.09964e-12	-1.74019	-3.22512e-10
29000842	chr16:29000842:A:G	1.7846e-12	-2.8675e-10	-1.25597
29001072	chr16:29001072:T:C	4.26067e-13	-1.72707	-0.961257
29001496	chr16:29001496:G:A	1.8209e-12	-2.8675e-10	-1.23584
29001584	chr16:29001584:A:G	3.8129e-12	-2.8675e-10	-0.496778
29001678	chr16:29001678:C:T	3.44835e-12	0.697175	-1.29445
29002078	chr16:29002078:G:A	1.05498e-12	-1.78165	-3.22512e-10
29002988	chr16:29002988:T:A	3.34384e-13	-1.67105	-1.25959
29003184	chr16:29003184:G:A	1.68832e-12	-2.8675e-10	-1.31143
29003828	chr16:29003828:C:A	3.25493e-13	-2.00897	-0.948618
29004308	chr16:29004308:C:T	2.50091e-12	-0.918512	-3.22512e-10
29004811	chr16:29004811:A:G	5.48176e-13	-1.78212	-0.654204
29005044	chr16:29005044:A:C	5.25729e-10	4.42962	-3.22512e-10
29005309	chr16:29005309:T:C	1.79217e-12	-2.8675e-10	-1.25174
29005417	chr16:29005417:C:T	2.61086e-12	-2.8675e-10	-0.87549
29006285	chr16:29006285:G:T	1.92927e-12	0.117065	-1.29509
29006895	chr16:29006895:A:G	1.71316e-12	-2.8675e-10	-1.29683
29007086	chr16:29007086:C:T	5.27274e-13	-1.84351	-0.631693
29007289	chr16:29007289:A:G	3.90108e-13	-2.02151	-0.754985
29007763	chr16:29007763:C:T	1.89327e-12	-2.8675e-10	-1.19686
29008678	chr16:29008678:A:T	1.74299e-12	-2.8675e-10	-1.27957
29008687	chr16:29008687:G:T	1.88448e-12	-2.8675e-10	-1.20152
29008920	chr16:29008920:C:T	5.58598e-12	-2.8675e-10	-0.114909
29008973	chr16:29008973:C:T	6.67598e-13	-1.90266	-0.336579
29009858	chr16:29009858:G:A	2.27387e-12	-2.8675e-10	-1.01368
29010092	chr16:29010092:A:G	3.05807e-12	-2.8675e-10	-0.717383
29010263	chr16:29010263:GA:G	1.9477e-12	-2.8675e-10	-1.16852
29010531	chr16:29010531:C:T	1.24918e-12	-1.92895	0.316263
29010799	chr16:29010799:G:A	2.44763e-12	-2.8675e-10	-0.94005
29010949	chr16:29010949:G:A	1.69128e-12	-2.8675e-10	-1.30969
29011059	chr16:29011059:C:T	1.49337e-12	-1.92825	0.494118
29011236	chr16:29011236:A:G	2.1387e-12	-1.88904	0.814066
29011380	chr16:29011380:G:A	3.98513e-12	-2.8675e-10	-0.452598
29011784	chr16:29011784:G:C	1.72036e-12	-1.90518	0.612548
29012202	chr16:29012202:T:C	2.50523e-12	-2.8675e-10	-0.91679
29012645	chr16:29012645:C:T	6.43655e-12	0.0250533	0.00177112
29012754	chr16:29012754:A:G	1.68232e-12	-2.8675e-10	-1.315
29012838	chr16:29012838:C:T	2.57188e-12	0.379402	-1.26993
29014067	chr16:29014067:C:T	2.29079e-12	-2.8675e-10	-1.00627
29014103	chr16:29014103:C:G	1.6861e-12	-2.8675e-10	-1.31275
29014249	chr16:29014249:T:C	1.68723e-12	-2.8675e-10	-1.31208
29014345	chr16:29014345:G:A	1.90328e-12	-2.8675e-10	-1.19159
29014441	chr16:29014441:T:C	2.74458e-12	0.456939	-1.28248
29014657	chr16:29014657:T:C	5.61091e-13	-2.02683	-0.386214
29015552	chr16:29015552:G:A	1.68509e-12	-2.8675e-10	-1.31335
29015726	chr16:29015726:A:G	2.2943e-12	-2.8675e-10	-1.00474
29016104	chr16:29016104:C:T	1.72761e-12	-1.89928	0.610854
29016467	chr16:29016467:G:A	4.37491e-12	-2.8675e-10	-0.359283
29017080	chr16:29017080:A:G	4.46156e-11	1.96292	-3.22512e-10
29017218	chr16:29017218:G:C	2.56234e-12	-0.938764	0.044516
29017567	chr16:29017567:T:A	5.40071e-12	0.152191	-0.300829
29017584	chr16:29017584:T:C	4.09285e-13	-2.01351	-0.714998
29017722	chr16:29017722:C:T	2.08603e-12	-2.8675e-10	-1.09991
29017898	chr16:29017898:A:G	1.75161e-12	-2.8675e-10	-1.27463
29017933	chr16:29017933:G:T	3.54725e-13	-1.58156	-1.29002
29018956	chr16:29018956:C:T	2.09176e-12	-2.8675e-10	-1.09716
29019091	chr16:29019091:C:G	1.7417e-12	-2.8675e-10	-1.2803
29019893	chr16:29019893:G:T	3.83794e-12	-2.8675e-10	-0.490232
29020763	chr16:29020763:AC:A	4.35683e-12	0.942041	-1.30546
29020929	chr16:29020929:A:G	2.89493e-12	-2.8675e-10	-0.772209
29021142	chr16:29021142:G:A	1.85339e-12	-2.8675e-10	-1.21815
29021481	chr16:29021481:A:T	2.50277e-12	-2.8675e-10	-0.91777
29021696	chr16:29021696:A:G	1.68256e-12	-2.8675e-10	-1.31485
29021727	chr16:29021727:A:T	2.05198e-12	-2.8675e-10	-1.11636
29021834	chr16:29021834:C:T	1.98304e-12	-2.8675e-10	-1.15054
29022542	chr16:29022542:G:A	2.97653e-12	-2.8675e-10	-0.744412
29022980	chr16:29022980:G:C	1.76515e-12	-2.8675e-10	-1.26693
29024085	chr16:29024085:A:G	2.25205e-12	-2.8675e-10	-1.02333
29024658	chr16:29024658:G:A	2.12505e-12	-2.8675e-10	-1.08137
29024704	chr16:29024704:G:A	2.45962e-12	-2.8675e-10	-0.935162
29025292	chr16:29025292:A:G	3.17914e-13	-1.70808	-1.27307
29025594	chr16:29025594:G:A	9.69573e-12	-0.238451	0.674968
29026019	chr16:29026019:A:G	7.72597e-13	-1.36612	-0.727043
29027048	chr16:29027048:C:T	3.91096e-12	-2.8675e-10	-0.471386
29027108	chr16:29027108:G:A	2.30743e-12	-2.8675e-10	-0.999036
29027110	chr16:29027110:G:A	2.33288e-12	-2.8675e-10	-0.988065
29027131	chr16:29027131:C:T	3.83301e-13	-1.47943	-1.31467
29027634	chr16:29027634:A:G	3.78035e-13	-1.59487	-1.21306
29027902	chr16:29027902:T:A	1.88119e-12	-2.8675e-10	-1.20327
29029114	chr16:29029114:C:A	3.41629e-12	-2.8675e-10	-0.606614
29030215	chr16:29030215:A:G	2.06619e-12	-2.8675e-10	-1.10946
29030693	chr16:29030693:G:A	2.27927e-12	-0.0762279	-0.935084
29031585	chr16:29031585:G:A	4.85676e-12	-2.8675e-10	-0.254798
29032586	chr16:29032586:G:C	4.94529e-12	-2.8675e-10	-0.236732
29033108	chr16:29033108:C:G	1.94281e-12	-2.8675e-10	-1.17103
29033317	chr16:29033317:GC:G	1.84144e-12	-2.8675e-10	-1.22462
29033424	chr16:29033424:T:C	1.40666e-12	-0.673439	-0.82051
29035448	chr16:29035448:C:A	7.75957e-11	-2.8675e-10	2.51634
29035703	chr16:29035703:G:T	3.63171e-12	-2.8675e-10	-0.545465
29036574	chr16:29036574:C:T	3.20109e-12	0.398504	-1.07018
29036792	chr16:29036792:G:A	5.61937e-12	-2.8675e-10	-0.108948
29036948	chr16:29036948:C:T	1.82602e-12	-2.8675e-10	-1.23303
29048690	chr16:29048690:T:A	2.8738e-12	0.534971	-1.3145
29049387	chr16:29049387:A:G	2.44545e-12	-2.8675e-10	-0.94094
29049557	chr16:29049557:T:A	3.51167e-12	-0.222215	-0.356861
29049847	chr16:29049847:C:T	1.52012e-12	-1.41638	-3.22512e-10
29054641	chr16:29054641:G:C	1.90315e-12	0.123394	-1.31505
29055050	chr16:29055050:T:C	1.44587e-11	-2.8675e-10	0.836124
29056192	chr16:29056192:T:C	1.69125e-12	-2.8675e-10	-1.3097
29056320	chr16:29056320:A:C	1.88586e-12	-2.8675e-10	-1.20078
29056526	chr16:29056526:T:C	4.66811e-12	-2.8675e-10	-0.294414
29065066	chr16:29065066:G:A	3.52444e-12	0.723444	-1.29889
29065113	chr16:29065113:T:C	8.52268e-13	-1.99502	-3.22512e-10
29067419	chr16:29067419:C:T	2.36892e-12	-2.8675e-10	-0.972734
29071091	chr16:29071091:C:T	7.4525e-12	-2.8675e-10	0.173381
29071496	chr16:29071496:AG:A	3.62132e-12	-2.8675e-10	-0.54833
29071815	chr16:29071815:T:C	3.7087e-12	-2.8675e-10	-0.524487
29072101	chr16:29072101:C:T	4.35961e-12	-2.8675e-10	-0.362787
29072839	chr16:29072839:G:A	1.08498e-11	1.61808	-1.0691
29073772	chr16:29073772:G:A	1.77146e-12	-2.8675e-10	-1.26337
29073843	chr16:29073843:C:T	5.25078e-12	1.11018	-1.28698
29074346	chr16:29074346:G:A	8.43404e-13	-2.00548	-3.22512e-10
29074372	chr16:29074372:C:G	2.38179e-12	0.21477	-1.18209
29075023	chr16:29075023:G:T	2.60274e-12	-2.8675e-10	-0.878602
29075666	chr16:29075666:C:G	5.58029e-13	-1.45124	-0.967277
29076100	chr16:29076100:C:T	1.73266e-12	-2.8675e-10	-1.28551
29076900	chr16:29076900:A:G	1.42816e-12	-0.362326	-1.11646
29078063	chr16:29078063:G:T	9.14296e-13	-1.92477	-3.22512e-10
29079270	chr16:29079270:G:A	3.25116e-12	-2.8675e-10	-0.656155
29079378	chr16:29079378:G:A	2.96455e-12	0.354446	-1.10289
29079483	chr16:29079483:G:A	3.44405e-12	-0.59852	-3.22512e-10
29079770	chr16:29079770:C:T	4.45788e-13	-1.90368	-0.739402
29080310	chr16:29080310:T:G	2.27173e-12	-2.8675e-10	-1.01463
29080895	chr16:29080895:G:A	1.6913e-12	-2.8675e-10	-1.30967
29081902	chr16:29081902:A:G	2.34212e-12	-2.8675e-10	-0.984114
29082618	chr16:29082618:C:T	1.73012e-12	-0.115597	-1.17138
29082642	chr16:29082642:A:C	1.44637e-11	2.13677	-1.3003
29082681	chr16:29082681:T:G	2.39635e-13	-2.01848	-1.24533
29083604	chr16:29083604:C:T	5.97203e-12	1.22743	-1.27551
29083704	chr16:29083704:T:C	1.68242e-12	-2.8675e-10	-1.31493
29083829	chr16:29083829:C:T	5.7268e-12	-0.0900115	-3.22512e-10
29083896	chr16:29083896:C:T	2.38505e-12	-2.8675e-10	-0.965948
29083913	chr16:29083913:G:A	1.88216e-12	-1.20275	-3.22512e-10
29084117	chr16:29084117:A:G	1.44666e-12	-0.45359	-1.01232
29084732	chr16:29084732:C:A	1.8084e-12	-2.8675e-10	-1.24273
29085866	chr16:29085866:C:T	2.41921e-12	-2.8675e-10	-0.951729
29086048	chr16:29086048:C:T	1.31203e-12	-0.935289	-0.628303
29086609	chr16:29086609:C:T	3.10497e-12	-2.8675e-10	-0.702164
29086776	chr16:29086776:G:A	5.0959e-12	0.191847	-0.398579
29086911	chr16:29086911:G:A	1.91584e-12	-2.8675e-10	-1.18501
29087025	chr16:29087025:A:G	2.00119e-12	-2.8675e-10	-1.14143
29087097	chr16:29087097:G:A	1.31595e-12	-0.30908	-1.25153
29087222	chr16:29087222:C:T	1.73127e-12	-2.8675e-10	-1.28631
29087561	chr16:29087561:G:A	1.93432e-12	-2.8675e-10	-1.17541
29087750	chr16:29087750:G:A	2.99032e-13	-2.0058	-1.03658
29088065	chr16:29088065:TAGA:T	1.79758e-12	-2.8675e-10	-1.24872
29089119	chr16:29089119:CTG:C	7.46733e-12	0.175369	-3.22512e-10
29090081	chr16:29090081:C:A	1.51021e-12	-0.890521	-0.532399
29090483	chr16:29090483:AT:A	3.04895e-12	-2.8675e-10	-0.720372
29090486	chr16:29090486:T:A	3.04909e-12	-2.8675e-10	-0.720324
29090527	chr16:29090527:C:T	8.59863e-13	-1.98615	-3.22512e-10
29090898	chr16:29090898:A:G	1.59907e-12	-0.855077	-0.510669
29091097	chr16:29091097:A:T	1.19409e-12	-1.65778	-3.22512e-10
29091822	chr16:29091822:C:T	1.80493e-12	-2.8675e-10	-1.24465
29091987	chr16:29091987:G:A	1.70209e-12	-2.8675e-10	-1.30331
29092125	chr16:29092125:G:A	2.21009e-11	2.36746	-1.10701
29092444	chr16:29092444:T:C	1.43765e-12	-0.918227	-0.553928
29092553	chr16:29092553:C:T	1.72198e-12	-2.8675e-10	-1.29169
29093122	chr16:29093122:G:GCAGTT	1.98519e-12	-2.8675e-10	-1.14945
29093181	chr16:29093181:C:T	2.15202e-12	-2.8675e-10	-1.06876
29093354	chr16:29093354:A:G	1.1918e-12	-1.65971	-3.22512e-10
29093571	chr16:29093571:C:T	1.88378e-12	-2.8675e-10	-1.20189
29093802	chr16:29093802:T:C	8.54145e-13	-0.868387	-1.12444
29093830	chr16:29093830:G:A	2.30604e-12	-2.8675e-10	-0.999638
29094549	chr16:29094549:A:G	1.6883e-12	-2.8675e-10	-1.31145
29094818	chr16:29094818:G:A	1.70534e-12	-2.8675e-10	-1.3014
29094854	chr16:29094854:C:G	1.68222e-12	-2.8675e-10	-1.31505
29094886	chr16:29094886:G:A	6.11569e-13	-1.01193	-1.31496
29094970	chr16:29094970:C:T	2.61463e-12	-2.8675e-10	-0.874046
29095003	chr16:29095003:G:A	1.0122e-12	-1.70275	-0.120288
29095121	chr16:29095121:TTC:T	2.80978e-12	0.149289	-0.951351
29096114	chr16:29096114:G:A	2.67576e-12	-2.8675e-10	-0.850937
29096716	chr16:29096716:G:A	5.36633e-12	0.804238	-0.959263
29098431	chr16:29098431:A:G	6.70165e-13	-0.920668	-1.31473
29098514	chr16:29098514:C:T	8.58276e-13	-1.988	-3.22512e-10
29098690	chr16:29098690:T:A	1.594e-12	-1.36892	-3.22512e-10
29098714	chr16:29098714:A:G	4.98634e-12	0.751023	-0.97949
29098814	chr16:29098814:A:G	2.88757e-12	-0.0761528	-0.698602
29099574	chr16:29099574:C:A	6.96143e-12	1.01031	-0.905096
29100402	chr16:29100402:G:A	1.8662e-12	-2.8675e-10	-1.21127
29100414	chr16:29100414:T:A	1.7169e-12	-2.8675e-10	-1.29465
29101305	chr16:29101305:C:G	1.04512e-12	-1.7069	-0.0841447
29101630	chr16:29101630:C:A	2.65282e-12	-2.8675e-10	-0.859547
29101903	chr16:29101903:G:A	2.71423e-12	-2.8675e-10	-0.836662
29102320	chr16:29102320:A:G	6.37007e-13	-0.972041	-1.3141
29102426	chr16:29102426:C:T	6.49501e-12	1.05947	-1.0236
29102445	chr16:29102445:A:G	5.58002e-12	0.893693	-1.00967
29102454	chr16:29102454:C:T	1.59174e-12	-0.285466	-1.08488
29102932	chr16:29102932:G:A	3.33787e-12	-2.8675e-10	-0.629836
29103031	chr16:29103031:A:G	5.51788e-12	0.889609	-1.01678
29103174	chr16:29103174:A:C	2.35193e-12	-2.8675e-10	-0.979934
29103309	chr16:29103309:A:G	1.85535e-12	-2.8675e-10	-1.21709
29103344	chr16:29103344:G:T	1.54541e-12	-1.39988	-3.22512e-10
29103362	chr16:29103362:T:G	6.48232e-12	-2.8675e-10	0.0339106
29103693	chr16:29103693:G:A	1.52645e-12	-0.297048	-1.11518
29105437	chr16:29105437:TCA:T	2.47758e-12	-2.8675e-10	-0.927887
29105630	chr16:29105630:C:T	3.05525e-12	-2.8675e-10	-0.718306
29105993	chr16:29105993:A:G	3.60017e-12	-2.8675e-10	-0.554188
29106205	chr16:29106205:A:G	2.97268e-12	-2.8675e-10	-0.745706
29106275	chr16:29106275:C:T	5.49421e-13	-1.65005	-0.784008
29106340	chr16:29106340:G:A	1.44167e-12	-1.6189	0.149536
29106400	chr16:29106400:C:T	2.149e-12	-1.07017	-3.22512e-10
29107306	chr16:29107306:G:A	1.71431e-12	-2.8675e-10	-1.29616
29107358	chr16:29107358:C:T	1.45078e-12	-0.240551	-1.22252
29107443	chr16:29107443:C:T	2.09424e-11	2.13148	-0.924869
29107544	chr16:29107544:G:A	1.54877e-12	-0.261196	-1.13651
29107654	chr16:29107654:C:T	1.51248e-12	-0.306457	-1.11496
29108521	chr16:29108521:T:C	2.53352e-12	-2.8675e-10	-0.905559
29108539	chr16:29108539:T:A	4.61675e-12	0.941825	-1.2473
29109199	chr16:29109199:C:T	6.43544e-13	-1.65687	-0.619062
29109256	chr16:29109256:A:G	2.89496e-13	-1.76555	-1.30924
29109528	chr16:29109528:A:G	2.0414e-12	-2.8675e-10	-1.12153
29109744	chr16:29109744:G:A	2.00055e-12	-2.8675e-10	-1.14175
29109761	chr16:29109761:G:A	1.69408e-12	-2.8675e-10	-1.30803
29110105	chr16:29110105:G:A	7.99706e-12	1.3678	-1.1239
29110132	chr16:29110132:C:T	1.74189e-12	-2.8675e-10	-1.2802
29110154	chr16:29110154:G:C	2.8048e-12	-2.8675e-10	-0.803837
29110369	chr16:29110369:A:T	1.83053e-12	-2.8675e-10	-1.23056
29110480	chr16:29110480:C:T	1.82722e-12	-2.8675e-10	-1.23237
29110726	chr16:29110726:C:G	1.93665e-12	-0.183426	-0.990782
29111420	chr16:29111420:G:T	2.00966e-12	-0.0998589	-1.03735
29111926	chr16:29111926:G:T	1.61991e-11	0.949788	-3.22512e-10
29112009	chr16:29112009:G:A	3.19743e-12	0.377928	-1.05075
29112208	chr16:29112208:CA:C	2.16457e-12	-2.8675e-10	-1.06295
29112284	chr16:29112284:G:T	1.82957e-12	-2.8675e-10	-1.23109
29112293	chr16:29112293:A:G	1.85284e-12	-2.8675e-10	-1.21845
29112356	chr16:29112356:G:A	2.64064e-12	-2.8675e-10	-0.864146
29113100	chr16:29113100:T:C	7.21147e-13	-0.993169	-1.16891
29113101	chr16:29113101:G:A	1.8036e-12	-2.8675e-10	-1.24538
29113340	chr16:29113340:G:T	3.26931e-12	0.397554	-1.04815
29115073	chr16:29115073:T:C	3.39919e-12	-2.8675e-10	-0.611631
29115129	chr16:29115129:C:T	1.70559e-12	-2.8675e-10	-1.30126
29115571	chr16:29115571:C:T	3.36716e-12	-2.8675e-10	-0.621098
29115681	chr16:29115681:G:A	7.14324e-13	-1.04402	-1.12757
29115712	chr16:29115712:G:C	2.32988e-12	0.0171555	-1.00651
29115888	chr16:29115888:T:C	2.92345e-12	-2.8675e-10	-0.762405
29116029	chr16:29116029:T:C	5.41086e-12	0.00700099	-0.153761
29116493	chr16:29116493:C:T	1.78221e-12	-2.8675e-10	-1.25732
29116796	chr16:29116796:T:C	1.0971e-12	-1.71847	-0.0240193
29116864	chr16:29116864:A:G	1.07954e-12	-0.970959	-0.787671
29117141	chr16:29117141:C:T	5.3648e-13	-1.88707	-0.570827
29117191	chr16:29117191:A:G	6.5178e-13	-1.61154	-0.651676
29117411	chr16:29117411:T:G	7.76296e-13	-0.971583	-1.11681
29117457	chr16:29117457:A:G	1.08616e-12	-0.726884	-1.02564
29117490	chr16:29117490:A:G	8.95975e-13	-0.932486	-1.01253
29117669	chr16:29117669:A:G	9.03392e-13	-0.894892	-1.04188
29118233	chr16:29118233:G:A	2.9836e-12	-2.8675e-10	-0.742037
29118303	chr16:29118303:C:T	2.71967e-12	-2.8675e-10	-0.834659
29119002	chr16:29119002:T:C	1.90843e-12	-2.8675e-10	-1.18889
29119228	chr16:29119228:C:T	1.25061e-12	-0.573188	-1.03835
29119298	chr16:29119298:G:T	2.07646e-12	-2.8675e-10	-1.10451
29119328	chr16:29119328:C:A	1.22762e-12	-0.573693	-1.0564
29119632	chr16:29119632:G:A	3.17734e-12	0.520295	-1.19942
29119678	chr16:29119678:C:T	4.58095e-12	0.703856	-1.01712
29119699	chr16:29119699:C:T	1.2102e-12	-0.622169	-1.02221
29119780	chr16:29119780:C:T	2.78819e-12	-2.8675e-10	-0.809777
29119912	chr16:29119912:G:A	1.40428e-12	-1.52403	0.0283902
29120612	chr16:29120612:A:G	1.88085e-11	1.09914	-3.22512e-10
29120643	chr16:29120643:C:T	8.98258e-13	-1.94247	-3.22512e-10
29120689	chr16:29120689:A:T	1.21399e-11	0.227366	0.433964
29120900	chr16:29120900:C:A	3.0715e-12	-0.713003	-3.22512e-10
29120999	chr16:29120999:C:T	3.14881e-12	-0.688145	-3.22512e-10
29121038	chr16:29121038:T:G	3.58268e-12	-0.559057	-3.22512e-10
29121103	chr16:29121103:G:A	1.94542e-11	-2.8675e-10	1.13289
29121141	chr16:29121141:A:G	3.24488e-12	-0.65809	-3.22512e-10
29121544	chr16:29121544:A:G	1.15132e-12	-1.47023	-0.22403
29122397	chr16:29122397:T:G	5.71514e-12	-2.8675e-10	-0.0920494
29122414	chr16:29122414:C:T	3.59765e-12	-0.554889	-3.22512e-10
29122575	chr16:29122575:G:A	1.34481e-11	0.283768	0.479904
29122648	chr16:29122648:G:A	8.52435e-13	-0.697193	-1.29763
29122734	chr16:29122734:G:A	5.56411e-12	-2.8675e-10	-0.118832
29122743	chr16:29122743:C:T	7.03362e-13	-0.888393	-1.29866
29122880	chr16:29122880:C:T	1.70538e-12	-2.8675e-10	-1.30138
29123192	chr16:29123192:C:T	1.73174e-12	-1.28604	-3.22512e-10
29123241	chr16:29123241:C:T	2.46001e-12	-0.935003	-3.22512e-10
29123272	chr16:29123272:T:C	1.29199e-12	-0.572015	-1.00697
29123553	chr16:29123553:T:C	1.18527e-12	-0.626005	-1.03919
29123965	chr16:29123965:G:A	2.31726e-12	-2.8675e-10	-0.994782
29124211	chr16:29124211:T:C	2.26713e-12	-2.8675e-10	-1.01665
29124368	chr16:29124368:T:C	2.38942e-12	-2.8675e-10	-0.964118
29124640	chr16:29124640:T:C	4.73831e-13	-1.60207	-0.980007
29124993	chr16:29124993:T:G	2.31096e-12	-2.8675e-10	-0.997507
29124999	chr16:29124999:G:C	2.14555e-12	-1.07177	-3.22512e-10
29125209	chr16:29125209:GAT:G	2.394e-12	-2.8675e-10	-0.962202
29125387	chr16:29125387:C:T	1.20575e-12	-0.604308	-1.04375
29125543	chr16:29125543:G:A	1.70829e-12	-2.8675e-10	-1.29967
29125552	chr16:29125552:C:T	1.22966e-12	-0.601623	-1.0268
29125572	chr16:29125572:T:C	1.21696e-12	-0.594639	-1.04417
29125898	chr16:29125898:T:G	1.71812e-12	-2.8675e-10	-1.29394
29125909	chr16:29125909:A:G	1.71755e-12	-2.8675e-10	-1.29427
29126267	chr16:29126267:T:C	1.21404e-12	-0.592344	-1.04887
29126465	chr16:29126465:A:G	1.22717e-12	-0.59041	-1.04005
29126681	chr16:29126681:T:C	1.16417e-12	-1.55215	-0.131012
29126705	chr16:29126705:A:G	1.143e-12	-0.6522	-1.04931
29126722	chr16:29126722:C:T	1.20218e-12	-0.606763	-1.04427
29126826	chr16:29126826:T:C	1.14191e-12	-0.657248	-1.04522
29127071	chr16:29127071:C:T	1.08565e-12	-1.545	-0.207993
29127430	chr16:29127430:C:A	1.70053e-12	-2.8675e-10	-1.30423
29127477	chr16:29127477:C:G	3.65582e-12	-2.8675e-10	-0.538847
29127569	chr16:29127569:G:A	2.32834e-12	-2.8675e-10	-0.990012
29127700	chr16:29127700:T:C	1.11878e-12	-0.691503	-1.03142
29127765	chr16:29127765:C:T	1.69902e-12	-2.8675e-10	-1.30512
29128077	chr16:29128077:G:A	1.03146e-12	-0.636482	-1.16771
29128080	chr16:29128080:T:C	1.10248e-12	-0.720243	-1.01736
29128095	chr16:29128095:C:T	1.09624e-12	-0.720403	-1.02288
29128334	chr16:29128334:A:G	1.20665e-12	-0.837851	-0.80947
29128450	chr16:29128450:T:C	1.06423e-12	-0.711294	-1.06162
29128665	chr16:29128665:C:T	8.30063e-13	-2.02142	-3.22512e-10
29128736	chr16:29128736:A:G	1.10314e-12	-0.698629	-1.03838
29128903	chr16:29128903:T:C	1.13171e-12	-0.696434	-1.01501
29129021	chr16:29129021:G:A	1.76053e-12	-2.8675e-10	-1.26956
29129089	chr16:29129089:C:T	4.99051e-12	-0.22763	-3.22512e-10
29129127	chr16:29129127:T:C	1.12804e-12	-0.710884	-1.00381
29129203	chr16:29129203:C:T	7.50797e-13	-0.807054	-1.31473
29129278	chr16:29129278:T:C	2.21309e-12	-2.8675e-10	-1.04078
29129433	chr16:29129433:C:T	1.08988e-12	-0.707759	-1.04134
29129868	chr16:29129868:C:T	1.71363e-12	-2.8675e-10	-1.29656
29130115	chr16:29130115:G:A	4.87814e-13	-1.9674	-0.585594
29130260	chr16:29130260:C:T	1.7217e-12	-2.8675e-10	-1.29186
29130532	chr16:29130532:C:T	2.33984e-12	0.29316	-1.27824
29130738	chr16:29130738:G:C	8.69e-13	-0.941055	-1.03453
29130842	chr16:29130842:G:A	1.01816e-12	-1.61764	-0.199537
29130883	chr16:29130883:A:G	9.15297e-13	-0.919781	-1.00389
29131245	chr16:29131245:G:A	7.37342e-13	-0.825012	-1.31486
29131322	chr16:29131322:G:A	8.65928e-13	-1.97912	-3.22512e-10
29131352	chr16:29131352:G:A	2.72054e-12	-2.8675e-10	-0.834339
29131574	chr16:29131574:G:A	9.97255e-13	-0.837857	-1.00006
29131612	chr16:29131612:G:A	4.64315e-13	-1.9775	-0.624859
29131877	chr16:29131877:G:A	1.70609e-12	-2.8675e-10	-1.30096
29132318	chr16:29132318:A:G	1.07277e-12	-0.747467	-1.01746
29132422	chr16:29132422:A:G	2.2148e-12	-2.8675e-10	-1.04001
29132438	chr16:29132438:A:G	9.74741e-13	-0.762853	-1.0979
29132647	chr16:29132647:G:T	3.81502e-12	-2.8675e-10	-0.496222
29132900	chr16:29132900:C:T	1.87775e-12	-1.2051	-3.22512e-10
29132901	chr16:29132901:A:G	9.7781e-13	-0.921136	-0.936473
29133711	chr16:29133711:G:A	1.69128e-12	-2.8675e-10	-1.30968
29133814	chr16:29133814:G:A	1.7427e-12	-2.8675e-10	-1.27973
29134222	chr16:29134222:A:G	9.54055e-13	-0.755336	-1.12687
29134458	chr16:29134458:C:T	1.73086e-12	-2.8675e-10	-1.28655
29134541	chr16:29134541:A:C	2.8106e-12	-0.801771	-3.22512e-10
29134719	chr16:29134719:A:G	8.96799e-11	2.66108	-3.22512e-10
29134982	chr16:29134982:C:T	2.36088e-12	-2.8675e-10	-0.976133
29135106	chr16:29135106:C:T	5.42178e-12	-2.8675e-10	-0.144744
29135441	chr16:29135441:G:C	1.96194e-12	-2.8675e-10	-1.16123
29135798	chr16:29135798:ATAT:A	1.82629e-12	-2.8675e-10	-1.23288
29135964	chr16:29135964:T:G	2.69446e-12	-2.8675e-10	-0.843971
29136224	chr16:29136224:G:A	2.32701e-12	-2.8675e-10	-0.990584
29136433	chr16:29136433:G:A	1.69749e-12	-2.8675e-10	-1.30602
29136622	chr16:29136622:C:T	1.69531e-12	-2.8675e-10	-1.3073
29136986	chr16:29136986:G:T	5.21832e-12	-0.23539	0.0523976
29136987	chr16:29136987:G:C	5.31575e-12	-0.216892	0.0523976
29137209	chr16:29137209:G:A	2.6322e-12	-2.8675e-10	-0.867349
29137244	chr16:29137244:T:C	3.58378e-13	-1.94601	-0.91532
29138065	chr16:29138065:T:C	1.0512e-12	-0.769771	-1.01547
29138066	chr16:29138066:C:T	1.69206e-12	-2.8675e-10	-1.30922
29138183	chr16:29138183:G:A	1.23153e-11	1.72653	-1.05086
29138324	chr16:29138324:A:G	1.35643e-12	-0.525206	-1.0051
29138339	chr16:29138339:C:T	1.38305e-12	-0.510881	-0.999993
29138514	chr16:29138514:C:A	8.05399e-13	-1.02358	-1.02801
29138516	chr16:29138516:G:A	5.4907e-13	-1.16292	-1.27178
29138541	chr16:29138541:G:A	2.48563e-13	-2.02375	-1.20348
29138546	chr16:29138546:C:G	3.12355e-12	-2.8675e-10	-0.696199
29138853	chr16:29138853:C:T	1.29227e-11	1.81834	-1.09453
29139023	chr16:29139023:C:T	8.57643e-13	-1.56191	-0.426825
29139218	chr16:29139218:G:A	2.74318e-12	-2.8675e-10	-0.826051
29139439	chr16:29139439:G:C	3.30557e-12	-2.8675e-10	-0.639559
29139464	chr16:29139464:G:A	1.98304e-11	2.3323	-1.18025
29139541	chr16:29139541:C:T	3.7761e-12	-2.8675e-10	-0.506477
29139624	chr16:29139624:C:T	2.07387e-11	2.39028	-1.19344
29139625	chr16:29139625:T:G	1.16817e-11	1.61678	-0.993925
29139792	chr16:29139792:G:A	2.88263e-12	-2.8675e-10	-0.776465
29139818	chr16:29139818:G:A	1.82465e-12	-2.8675e-10	-1.23378
29139916	chr16:29139916:A:G	1.28009e-12	-0.433186	-1.15505
29139945	chr16:29139945:A:G	1.76577e-11	2.23573	-1.19973
29139978	chr16:29139978:C:T	1.7824e-11	2.24472	-1.19934
29140201	chr16:29140201:A:G	1.62686e-11	2.20629	-1.25222
29140223	chr16:29140223:G:A	3.37151e-12	-2.8675e-10	-0.619808
29140258	chr16:29140258:C:T	3.59139e-12	-2.8675e-10	-0.556629
29140272	chr16:29140272:C:T	2.71226e-12	-2.8675e-10	-0.837386
29140558	chr16:29140558:C:G	3.0215e-12	-2.8675e-10	-0.729416
29141019	chr16:29141019:C:T	5.07405e-12	1.06029	-1.27132
29141230	chr16:29141230:G:A	1.74007e-12	-2.8675e-10	-1.28124
29141444	chr16:29141444:C:T	5.85762e-13	-1.68608	-0.683928
29141585	chr16:29141585:G:A	2.9744e-12	0.519878	-1.26501
29141883	chr16:29141883:C:T	1.43961e-12	-1.4708	-3.22512e-10
29142183	chr16:29142183:A:G	1.14129e-11	1.53903	-0.939446
29142184	chr16:29142184:G:T	5.58309e-12	-2.8675e-10	-0.115426
29142185	chr16:29142185:T:C	8.58829e-13	-1.98735	-3.22512e-10
29142482	chr16:29142482:A:G	1.15613e-12	-1.8062	0.116108
29142487	chr16:29142487:A:G	1.09689e-12	-1.8185	0.0758137
29142624	chr16:29142624:T:C	1.15266e-12	-1.82036	0.127263
29142973	chr16:29142973:T:C	2.35581e-12	0.262862	-1.24115
29143029	chr16:29143029:G:C	5.99059e-12	-0.577334	0.532355
29143246	chr16:29143246:G:A	2.50591e-12	0.310961	-1.22748
29143275	chr16:29143275:T:C	1.14233e-12	-1.7021	-3.22512e-10
29143361	chr16:29143361:G:T	4.02451e-12	-2.8675e-10	-0.442765
29143528	chr16:29143528:C:T	4.28691e-12	-0.415955	0.0363533
29143531	chr16:29143531:C:T	4.68264e-13	-1.65466	-0.939235
29143975	chr16:29143975:C:T	3.19824e-13	-1.66182	-1.31333
29144095	chr16:29144095:G:C	3.21382e-12	-2.8675e-10	-0.667707
29144159	chr16:29144159:G:A	1.31806e-12	-0.244231	-1.31478
29144351	chr16:29144351:G:A	2.28787e-12	0.243905	-1.25145
29144684	chr16:29144684:A:G	4.50771e-13	-1.70417	-0.927794
29144818	chr16:29144818:C:T	2.13388e-12	0.170081	-1.24731
29144961	chr16:29144961:G:A	2.05274e-12	0.157064	-1.27306
29145655	chr16:29145655:A:G	1.36592e-12	-0.257961	-1.26538
29145673	chr16:29145673:T:C	1.40419e-12	-0.232741	-1.26297
29145679	chr16:29145679:CT:C	1.39511e-12	-0.238069	-1.26412
29145822	chr16:29145822:C:A	1.24811e-12	-0.341763	-1.27177
29145839	chr16:29145839:A:C	3.3712e-13	-1.62635	-1.29613
29146005	chr16:29146005:C:T	1.4854e-12	-0.156346	-1.28314
29146305	chr16:29146305:G:A	1.00366e-12	-1.83152	-3.22512e-10
29146754	chr16:29146754:G:T	1.27521e-12	-0.295131	-1.29693
29146991	chr16:29146991:T:C	2.33127e-12	-2.8675e-10	-0.988756
29147060	chr16:29147060:G:C	2.28712e-12	-2.8675e-10	-1.00788
29147276	chr16:29147276:A:G	1.11629e-11	1.00058	-0.423153
29147574	chr16:29147574:C:T	1.97996e-12	-2.8675e-10	-1.15209
29147786	chr16:29147786:C:T	2.50683e-12	-2.8675e-10	-0.916148
29147818	chr16:29147818:C:T	3.69258e-13	-1.54252	-1.28891
29147860	chr16:29147860:A:AAAGGG	9.72654e-12	-2.8675e-10	0.43969
29147861	chr16:29147861:C:G	9.70204e-12	-2.8675e-10	0.437168
29148060	chr16:29148060:C:T	1.08478e-11	-2.8675e-10	0.548789
29148114	chr16:29148114:C:T	4.43143e-12	0.735553	-1.082
29148243	chr16:29148243:T:C	4.76831e-12	0.80783	-1.08101
29148484	chr16:29148484:TAATA:T	4.19628e-12	0.91068	-1.31165
29148929	chr16:29148929:C:T	4.06425e-13	-1.78684	-0.948682
29149055	chr16:29149055:C:A	5.03907e-12	0.869184	-1.08713
29149095	chr16:29149095:T:C	4.3943e-12	0.732295	-1.08716
29149637	chr16:29149637:G:C	4.66482e-12	0.773787	-1.06891
29149675	chr16:29149675:C:T	3.34361e-12	-1.04882	0.420707
29149990	chr16:29149990:C:T	2.11753e-12	-2.8675e-10	-1.08492
29150324	chr16:29150324:G:T	3.77907e-12	0.596007	-1.1017
29150422	chr16:29150422:C:T	1.76548e-12	-2.8675e-10	-1.26675
29150469	chr16:29150469:TTGTC:T	7.60621e-13	-0.795422	-1.31337
29150567	chr16:29150567:C:T	3.02037e-12	-2.8675e-10	-0.72979
29151760	chr16:29151760:A:G	4.81695e-12	0.404815	-0.667843
29152323	chr16:29152323:C:T	1.74765e-11	-2.8675e-10	1.02569
29152387	chr16:29152387:A:G	2.40715e-13	-2.00853	-1.25078
29152469	chr16:29152469:C:T	4.13975e-13	-1.82193	-0.895187
29152569	chr16:29152569:A:G	4.53808e-12	0.966648	-1.28931
29152705	chr16:29152705:C:A	6.55994e-13	-1.90337	-0.353398
29153047	chr16:29153047:G:A	3.07949e-12	-2.8675e-10	-0.710404
29153055	chr16:29153055:A:T	1.8986e-11	-2.8675e-10	1.10853
29153698	chr16:29153698:T:C	1.81836e-12	-2.8675e-10	-1.23724
29153772	chr16:29153772:C:T	4.97536e-13	-1.48867	-1.04459
29154056	chr16:29154056:AAG:A	2.60186e-11	-2.8675e-10	1.42364
29154177	chr16:29154177:T:G	1.91551e-11	-2.8675e-10	1.1174
29154186	chr16:29154186:C:T	2.58117e-11	-2.8675e-10	1.41566
29154311	chr16:29154311:C:T	1.85769e-12	-2.8675e-10	-1.21583
29154335	chr16:29154335:C:T	2.58117e-11	-2.8675e-10	1.41566
29154455	chr16:29154455:C:T	2.19577e-12	-2.8675e-10	-1.04864
29154458	chr16:29154458:C:T	1.13481e-12	-1.7087	-3.22512e-10
29154602	chr16:29154602:T:C	6.16714e-13	-1.65641	-0.662108
29154798	chr16:29154798:C:T	3.6032e-11	-2.8675e-10	1.74924
29154995	chr16:29154995:G:A	1.8986e-11	-2.8675e-10	1.10853
29155095	chr16:29155095:G:A	2.50469e-11	-2.8675e-10	1.38558
29155142	chr16:29155142:G:A	5.97331e-13	-1.67488	-0.675576
29155337	chr16:29155337:C:T	2.27412e-11	-2.8675e-10	1.28901
29155361	chr16:29155361:A:G	1.97567e-11	-2.8675e-10	1.14833
29155386	chr16:29155386:G:A	1.8986e-11	-2.8675e-10	1.10853
29155460	chr16:29155460:A:G	2.45475e-12	-2.8675e-10	-0.937145
29155872	chr16:29155872:C:T	3.15395e-12	-2.8675e-10	-0.686514
29156047	chr16:29156047:C:G	6.17041e-13	-1.00293	-1.31505
29156078	chr16:29156078:C:T	3.44669e-12	-2.8675e-10	-0.597753
29156115	chr16:29156115:G:A	1.76973e-12	-2.8675e-10	-1.26434
29156465	chr16:29156465:C:T	1.69215e-12	-2.8675e-10	-1.30917
29156566	chr16:29156566:C:T	2.58117e-11	-2.8675e-10	1.41566
29156685	chr16:29156685:T:C	6.97975e-13	-1.89323	-0.30151
29156731	chr16:29156731:A:G	1.64329e-12	-1.74078	0.402308
29156854	chr16:29156854:T:C	2.87555e-11	-2.8675e-10	1.52366
29158018	chr16:29158018:G:T	1.69223e-12	-2.8675e-10	-1.30912
29158169	chr16:29158169:C:T	4.36327e-13	-1.60019	-1.06435
29158266	chr16:29158266:C:T	2.06598e-12	-2.8675e-10	-1.10956
29158653	chr16:29158653:G:C	2.02641e-11	-2.8675e-10	1.17368
29158683	chr16:29158683:C:T	6.48333e-12	-2.8675e-10	0.0340663
29158794	chr16:29158794:C:T	2.08581e-12	-2.8675e-10	-1.10001
29159133	chr16:29159133:C:T	5.83703e-13	-1.05849	-1.31504
29159702	chr16:29159702:A:G	1.68232e-12	-2.8675e-10	-1.315
29159755	chr16:29159755:C:A	5.76032e-12	-2.8675e-10	-0.0841763
29159758	chr16:29159758:G:A	1.89743e-12	-2.8675e-10	-1.19467
29160405	chr16:29160405:T:C	2.75668e-12	-2.8675e-10	-0.821143
29161374	chr16:29161374:G:A	3.6228e-11	1.38273	0.371937
29161452	chr16:29161452:C:T	2.46508e-12	-0.932942	-3.22512e-10
29161516	chr16:29161516:C:T	1.5798e-11	0.521485	0.403232
29161518	chr16:29161518:G:A	3.51395e-12	-2.8675e-10	-0.578428
29161628	chr16:29161628:CTGT:C	2.0001e-12	-2.8675e-10	-1.14197
29161706	chr16:29161706:G:A	3.38651e-11	-2.8675e-10	1.68722
29161845	chr16:29161845:T:C	3.41705e-11	-2.8675e-10	1.6962
29161933	chr16:29161933:TATTATA:T	1.81771e-12	-2.8675e-10	-1.23759
29162010	chr16:29162010:T:C	3.27475e-11	-2.8675e-10	1.65366
29162025	chr16:29162025:G:A	3.36314e-12	-2.8675e-10	-0.622294
29162169	chr16:29162169:C:A	9.67703e-13	-1.868	-3.22512e-10
29162336	chr16:29162336:G:A	1.76936e-12	-2.8675e-10	-1.26455
29162420	chr16:29162420:C:T	1.95064e-12	-2.8675e-10	-1.16701
29162939	chr16:29162939:C:T	2.96307e-12	-2.8675e-10	-0.748942
29162962	chr16:29162962:A:G	1.91556e-11	1.44813	-0.330701
29163395	chr16:29163395:C:T	2.55823e-12	-0.895853	-3.22512e-10
29163631	chr16:29163631:A:G	3.34946e-12	-2.8675e-10	-0.62637
29163831	chr16:29163831:T:C	3.81308e-11	-2.8675e-10	1.80585
29163847	chr16:29163847:C:A	2.07953e-12	-2.8675e-10	-1.10303
29163926	chr16:29163926:G:A	2.79401e-11	-2.8675e-10	1.49489
29164217	chr16:29164217:T:C	4.06737e-11	-2.8675e-10	1.87041
29164609	chr16:29164609:T:TG	3.01769e-11	-2.8675e-10	1.57191
29165015	chr16:29165015:TCTC:T	2.14023e-11	-2.8675e-10	1.22833
29165166	chr16:29165166:C:CA	4.60718e-11	-2.8675e-10	1.99503
29165194	chr16:29165194:C:T	2.73822e-12	-2.8675e-10	-0.82786
29165539	chr16:29165539:C:T	1.82142e-12	-2.8675e-10	-1.23555
29165572	chr16:29165572:C:T	1.22624e-12	-1.63122	-3.22512e-10
29165676	chr16:29165676:G:A	3.55858e-12	-2.8675e-10	-0.565808
29165680	chr16:29165680:TTC:T	3.80922e-11	-2.8675e-10	1.80484
29165713	chr16:29165713:T:C	2.26106e-12	-2.8675e-10	-1.01934
29165838	chr16:29165838:G:A	2.08381e-12	-2.8675e-10	-1.10097
29166131	chr16:29166131:G:C	4.89469e-13	-1.23456	-1.31504
29166214	chr16:29166214:C:T	1.78488e-12	-2.8675e-10	-1.25582
29166266	chr16:29166266:C:G	1.84322e-12	-2.8675e-10	-1.22366
29166340	chr16:29166340:A:G	3.30883e-11	-2.8675e-10	1.66401
29166463	chr16:29166463:C:T	2.75295e-11	-2.8675e-10	1.48009
29166492	chr16:29166492:G:A	1.94343e-12	-2.8675e-10	-1.17071
29166514	chr16:29166514:G:A	3.65889e-12	-1.55349	1.01548
29166842	chr16:29166842:T:C	1.18082e-11	0.861664	-0.228037
29167057	chr16:29167057:T:C	3.31092e-11	-2.8675e-10	1.66464
29167706	chr16:29167706:T:A	1.93416e-12	-2.8675e-10	-1.1755
29168033	chr16:29168033:T:C	1.84417e-12	-2.8675e-10	-1.22314
29168495	chr16:29168495:C:T	1.77326e-12	-2.8675e-10	-1.26235
29168995	chr16:29168995:A:G	1.75536e-12	-2.8675e-10	-1.2725
29169070	chr16:29169070:C:T	2.84222e-12	-2.8675e-10	-0.790582
29169086	chr16:29169086:T:G	2.96149e-13	-2.00321	-1.04885
29169205	chr16:29169205:T:C	1.92528e-12	-2.8675e-10	-1.1801
29169407	chr16:29169407:T:C	1.94661e-12	-2.8675e-10	-1.16908
29169656	chr16:29169656:A:G	1.87826e-12	-2.8675e-10	-1.20482
29170156	chr16:29170156:G:A	1.74567e-12	-2.8675e-10	-1.27803
29170261	chr16:29170261:C:T	1.71696e-12	-2.8675e-10	-1.29461
29170262	chr16:29170262:A:G	1.71204e-12	-2.8675e-10	-1.29748
29170268	chr16:29170268:A:G	2.10119e-12	-2.8675e-10	-1.09267
29170761	chr16:29170761:T:C	8.7877e-13	-0.902104	-1.0623
29170858	chr16:29170858:G:A	5.53461e-13	-1.11245	-1.31429
29170869	chr16:29170869:T:C	2.58565e-11	-1.08099	2.49838
29171049	chr16:29171049:A:G	7.7878e-13	-0.831381	-1.25381
29171444	chr16:29171444:A:G	8.05575e-13	-0.8321	-1.21927
29171812	chr16:29171812:A:G	5.60546e-13	-1.09908	-1.31493
29171868	chr16:29171868:A:G	6.67352e-13	-1.04744	-1.19217
29171909	chr16:29171909:A:G	4.7173e-12	0.860757	-1.14469
29172343	chr16:29172343:A:G	1.68346e-12	-2.8675e-10	-1.31432
29172632	chr16:29172632:G:T	2.3987e-12	-2.8675e-10	-0.960243
29172709	chr16:29172709:C:T	1.74376e-12	-2.8675e-10	-1.27912
29173377	chr16:29173377:T:C	5.90059e-13	-1.0504	-1.3123
29174744	chr16:29174744:C:G	3.62164e-12	-2.8675e-10	-0.548241
29174870	chr16:29174870:T:C	1.37702e-11	0.917393	-0.130053
29175205	chr16:29175205:C:T	1.96282e-12	-2.8675e-10	-1.16078
29175223	chr16:29175223:T:A	2.0172e-12	-2.8675e-10	-1.13346
29175257	chr16:29175257:C:T	1.53017e-11	0.9258	-0.0330024
29175326	chr16:29175326:A:G	2.07878e-12	-2.8675e-10	-1.10339
29175615	chr16:29175615:C:T	9.02194e-13	-1.93809	-3.22512e-10
29175844	chr16:29175844:G:A	4.79887e-12	-2.8675e-10	-0.266789
29175947	chr16:29175947:A:T	1.91944e-12	-1.18313	-3.22512e-10
29175952	chr16:29175952:CAT:C	2.41213e-12	-1.02161	0.0669579
29176159	chr16:29176159:G:T	2.34369e-12	-2.8675e-10	-0.983441
29176293	chr16:29176293:T:C	5.61431e-13	-1.11439	-1.29805
29176333	chr16:29176333:G:A	7.93447e-13	-0.990755	-1.07578
29176548	chr16:29176548:G:A	5.32909e-13	-1.16221	-1.30236
29176700	chr16:29176700:A:G	1.66381e-11	0.9246	0.0519253
29176814	chr16:29176814:G:A	4.71243e-13	-1.28507	-1.30248
29176824	chr16:29176824:G:A	2.47335e-12	-2.8675e-10	-0.929595
29176900	chr16:29176900:G:A	6.12383e-13	-1.59074	-0.734827
29177153	chr16:29177153:A:G	2.50057e-12	-1.02341	0.104762
29177270	chr16:29177270:TAAG:T	2.4581e-12	-1.03995	0.104173
29177282	chr16:29177282:G:A	2.08982e-12	-2.8675e-10	-1.09809
29177348	chr16:29177348:G:A	4.85249e-13	-1.2557	-1.30256
29177442	chr16:29177442:G:A	8.92266e-13	-1.94916	-3.22512e-10
29177485	chr16:29177485:C:A	2.05697e-12	-2.8675e-10	-1.11394
29177837	chr16:29177837:G:A	2.91519e-12	-1.01779	0.252556
29178073	chr16:29178073:G:C	3.03517e-12	-1.01731	0.292404
29178097	chr16:29178097:C:T	1.15672e-11	0.613004	-3.22512e-10
29178183	chr16:29178183:T:C	2.17091e-11	1.33434	-0.0917774
29178293	chr16:29178293:C:CTCTG	2.91046e-12	-1.04057	0.273707
29178300	chr16:29178300:G:A	2.61898e-11	-1.09454	2.52474
29178407	chr16:29178407:G:A	4.42567e-12	-2.8675e-10	-0.347748
29178641	chr16:29178641:T:G	1.98989e-11	1.30708	-0.151587
29178729	chr16:29178729:G:A	2.81661e-12	-1.06439	0.264758
29178916	chr16:29178916:T:G	1.77851e-12	-1.22618	-0.0332097
29179112	chr16:29179112:C:A	1.69241e-12	-2.8675e-10	-1.30902
29179308	chr16:29179308:T:TC	1.9101e-11	1.11457	-3.22512e-10
29179432	chr16:29179432:A:G	2.92479e-12	-1.06344	0.301488
29179437	chr16:29179437:A:G	1.75994e-12	-1.24739	-0.0224956
29179759	chr16:29179759:A:G	2.152e-11	1.32697	-0.0931534
29179823	chr16:29179823:G:A	4.36012e-12	-2.8675e-10	-0.362669
29180007	chr16:29180007:A:G	3.14909e-12	-1.02914	0.341084
29180023	chr16:29180023:G:T	3.09351e-12	-1.04301	0.33715
29180082	chr16:29180082:GGGCACAGTCCA:G	2.89109e-12	-1.06131	0.28777
29180506	chr16:29180506:G:T	4.31492e-12	-2.8675e-10	-0.373089
29180508	chr16:29180508:C:T	1.89545e-12	-2.8675e-10	-1.19571
29180562	chr16:29180562:C:T	1.89499e-12	-2.8675e-10	-1.19596
29180616	chr16:29180616:G:A	1.09819e-12	-0.519252	-1.22225
29181106	chr16:29181106:G:T	2.62966e-12	-2.8675e-10	-0.868315
29181205	chr16:29181205:T:C	9.88589e-13	-1.04164	-0.805006
29181340	chr16:29181340:A:G	1.45325e-12	-1.18806	-0.273308
29181549	chr16:29181549:C:T	6.8657e-13	-0.904356	-1.30686
29181590	chr16:29181590:T:C	7.2894e-12	1.28077	-1.12952
29181735	chr16:29181735:T:C	2.52452e-12	-1.1385	0.229381
29182017	chr16:29182017:G:A	3.11139e-12	-0.977119	0.277021
29182057	chr16:29182057:C:T	1.08398e-11	0.548053	-3.22512e-10
29182065	chr16:29182065:T:G	2.28631e-12	-2.8675e-10	-1.00823
29182201	chr16:29182201:T:C	2.98604e-12	-1.00281	0.261593
29182384	chr16:29182384:T:C	1.71441e-12	-1.19409	-0.102008
29182854	chr16:29182854:C:G	3.32689e-12	-0.942089	0.308957
29182920	chr16:29182920:G:A	1.04716e-12	-1.71193	-0.077155
29183064	chr16:29183064:T:C	8.56466e-12	1.44543	-1.13295
29183235	chr16:29183235:A:G	6.39415e-12	1.30146	-1.28124
29183320	chr16:29183320:C:T	1.79217e-12	-2.8675e-10	-1.25174
29183349	chr16:29183349:G:A	2.47256e-12	-2.8675e-10	-0.929916
29183656	chr16:29183656:G:A	5.49023e-11	-2.8675e-10	2.17039
29183669	chr16:29183669:A:G	1.68223e-12	-2.8675e-10	-1.31505
29184374	chr16:29184374:G:A	4.56426e-13	-1.78829	-0.831212
29184612	chr16:29184612:G:A	2.29066e-12	-2.8675e-10	-1.00633
29184926	chr16:29184926:G:T	1.85122e-12	-2.8675e-10	-1.21933
29185188	chr16:29185188:T:C	1.68222e-12	-2.8675e-10	-1.31505
29185302	chr16:29185302:C:T	2.13097e-12	-2.8675e-10	-1.07859
29185707	chr16:29185707:G:A	1.35094e-12	-1.53436	-3.22512e-10
29186639	chr16:29186639:A:T	8.42717e-13	-0.693764	-1.31253
29186730	chr16:29186730:G:C	2.64413e-12	-2.8675e-10	-0.862828
29186939	chr16:29186939:A:G	8.67734e-13	-1.97704	-3.22512e-10
29186960	chr16:29186960:G:A	2.69674e-12	-2.8675e-10	-0.843123
29187020	chr16:29187020:C:T	1.80683e-12	-2.8675e-10	-1.24359
29187088	chr16:29187088:G:A	5.2708e-11	-2.8675e-10	2.1296
29187562	chr16:29187562:G:A	2.18669e-12	-2.8675e-10	-1.05278
29187948	chr16:29187948:G:T	1.73436e-11	1.01805	-3.22512e-10
29188227	chr16:29188227:T:C	9.49139e-12	1.18976	-0.774548
29188265	chr16:29188265:G:A	1.73576e-12	-2.8675e-10	-1.28372
29188475	chr16:29188475:G:A	1.6505e-12	-1.33409	-3.22512e-10
29188781	chr16:29188781:C:T	3.451e-11	-2.8675e-10	1.70608
29189260	chr16:29189260:T:C	1.73974e-11	1.49039	-0.469242
29189592	chr16:29189592:C:G	1.00914e-11	1.61001	-1.13349
29189748	chr16:29189748:G:A	2.65467e-12	-0.858849	-3.22512e-10
29189900	chr16:29189900:G:A	5.1099e-12	-2.8675e-10	-0.203989
29190713	chr16:29190713:C:T	5.02752e-13	-1.71825	-0.804579
29191284	chr16:29191284:CTT:C	8.1554e-12	1.53412	-1.2706
29191489	chr16:29191489:G:C	8.93332e-12	1.24947	-0.894854
29191876	chr16:29191876:T:C	2.26957e-12	-2.8675e-10	-1.01558
29192134	chr16:29192134:G:T	2.33633e-12	-2.8675e-10	-0.986586
29192147	chr16:29192147:TG:T	8.23654e-12	1.43939	-1.16598
29192389	chr16:29192389:G:T	1.85013e-12	-2.8675e-10	-1.21991
29192411	chr16:29192411:T:G	9.49178e-13	-0.996433	-0.890895
29192909	chr16:29192909:G:A	2.58832e-12	-0.884161	-3.22512e-10
29193105	chr16:29193105:C:T	2.51784e-12	-2.8675e-10	-0.911767
29193154	chr16:29193154:C:T	2.51127e-12	-2.8675e-10	-0.91438
29193315	chr16:29193315:C:T	7.34929e-13	-0.829357	-1.31379
29193401	chr16:29193401:A:G	3.01646e-11	2.49762	-0.926121
29193435	chr16:29193435:G:A	2.3835e-12	-2.8675e-10	-0.966599
29193493	chr16:29193493:C:T	9.05217e-13	-1.93475	-3.22512e-10
29193496	chr16:29193496:G:A	9.17833e-13	-1.92091	-3.22512e-10
29193728	chr16:29193728:C:T	1.10924e-11	1.67175	-1.10065
29193816	chr16:29193816:A:G	2.39061e-12	-2.8675e-10	-0.96362
29194075	chr16:29194075:C:A	3.86421e-13	-2.02088	-0.765113
29194364	chr16:29194364:A:G	2.86928e-11	1.53702	-0.0155466
29194652	chr16:29194652:C:T	6.8343e-12	-2.8675e-10	0.0867853
29194824	chr16:29194824:A:G	3.23545e-11	1.6732	-0.0316127
29195067	chr16:29195067:G:A	2.34636e-12	-2.8675e-10	-0.982303
29195427	chr16:29195427:G:A	5.87654e-12	-2.8675e-10	-0.0642007
29195714	chr16:29195714:T:A	8.26846e-12	0.27728	-3.22512e-10
29195838	chr16:29195838:A:G	1.71601e-12	-2.8675e-10	-1.29517
29196469	chr16:29196469:T:G	5.42217e-12	0.919199	-1.06387
29196513	chr16:29196513:A:G	2.73012e-12	-2.8675e-10	-0.830823
29196618	chr16:29196618:G:T	4.08837e-12	-0.00825763	-0.418764
29197645	chr16:29197645:T:G	6.52544e-12	-2.8675e-10	0.0405392
29198259	chr16:29198259:G:A	1.71343e-12	-2.8675e-10	-1.29667
29198713	chr16:29198713:T:C	1.68222e-12	-2.8675e-10	-1.31505
29198833	chr16:29198833:C:T	5.9571e-13	-1.12242	-1.23075
29198834	chr16:29198834:G:A	1.72185e-12	-2.8675e-10	-1.29177
29198886	chr16:29198886:G:A	2.36607e-12	-2.8675e-10	-0.973939
29198936	chr16:29198936:C:T	3.28338e-13	-1.64325	-1.30563
29199033	chr16:29199033:G:A	2.43752e-12	-2.8675e-10	-0.944185
29199037	chr16:29199037:G:A	2.3619e-12	-0.975704	-3.22512e-10
29199262	chr16:29199262:G:A	5.36737e-12	-2.8675e-10	-0.15483
29199698	chr16:29199698:G:A	1.7268e-12	-2.8675e-10	-1.2889
29199829	chr16:29199829:T:G	1.74437e-12	-2.8675e-10	-1.27878
29199853	chr16:29199853:C:G	5.07306e-13	-1.77929	-0.734516
29200077	chr16:29200077:C:T	5.34917e-13	-1.69364	-0.76717
29200119	chr16:29200119:A:AAG	1.95688e-11	-2.8675e-10	1.13877
29200169	chr16:29200169:CA:C	1.11197e-12	-1.72904	-3.22512e-10
29200244	chr16:29200244:C:T	1.69579e-12	-2.8675e-10	-1.30702
29200296	chr16:29200296:G:A	1.74854e-12	-2.8675e-10	-1.27639
29200429	chr16:29200429:A:T	1.70537e-12	-2.8675e-10	-1.30139
29200440	chr16:29200440:C:T	2.05086e-12	-2.8675e-10	-1.11691
29200538	chr16:29200538:A:G	1.70083e-12	-2.8675e-10	-1.30405
29200612	chr16:29200612:C:T	1.79098e-12	-2.8675e-10	-1.25241
29200638	chr16:29200638:A:G	5.72235e-13	-1.67112	-0.722253
29200808	chr16:29200808:G:A	1.69001e-12	-2.8675e-10	-1.31043
29200860	chr16:29200860:C:T	1.6929e-12	-2.8675e-10	-1.30873
29201045	chr16:29201045:G:A	2.2631e-11	-2.8675e-10	1.28415
29201195	chr16:29201195:T:G	1.70069e-12	-2.8675e-10	-1.30414
29201410	chr16:29201410:C:T	2.03904e-12	-2.8675e-10	-1.12269
29201448	chr16:29201448:C:T	5.24852e-13	-1.74375	-0.736059
29201543	chr16:29201543:A:G	3.64915e-12	0.281706	-0.822379
29201575	chr16:29201575:T:C	1.6975e-12	-2.8675e-10	-1.30601
29201814	chr16:29201814:T:C	7.30894e-12	0.15393	-3.22512e-10
29202314	chr16:29202314:G:A	6.05085e-13	-1.04372	-1.29384
29202725	chr16:29202725:C:T	2.60884e-12	-2.8675e-10	-0.876262
29202759	chr16:29202759:G:A	2.92328e-13	-2.02519	-1.03986
29202805	chr16:29202805:T:C	1.19282e-12	-0.501945	-1.1569
29203117	chr16:29203117:T:A	1.70914e-12	-2.8675e-10	-1.29918
29203150	chr16:29203150:G:A	1.70433e-12	-2.8675e-10	-1.302
29203632	chr16:29203632:G:A	1.7595e-12	-2.8675e-10	-1.27014
29203685	chr16:29203685:C:T	1.82729e-12	-2.8675e-10	-1.23234
29203944	chr16:29203944:G:C	1.28286e-12	-1.70069	0.114614
29203953	chr16:29203953:A:G	3.0204e-12	0.219419	-0.949197
29204149	chr16:29204149:G:A	2.29957e-12	-2.8675e-10	-1.00244
29204289	chr16:29204289:G:A	7.38626e-13	-0.958688	-1.17944
29204702	chr16:29204702:T:C	4.94362e-13	-1.85293	-0.68673
29204795	chr16:29204795:A:G	4.34769e-13	-1.47871	-1.1894
29204909	chr16:29204909:C:T	1.93176e-12	-2.8675e-10	-1.17674
29204952	chr16:29204952:T:C	4.95254e-13	-1.9533	-0.584551
29205000	chr16:29205000:A:G	5.0896e-13	-1.94811	-0.562443
29205136	chr16:29205136:G:A	1.02338e-11	-1.67832	2.16885
29205370	chr16:29205370:G:C	1.81377e-12	-2.8675e-10	-1.23976
29205516	chr16:29205516:G:A	5.52607e-13	-1.94652	-0.481752
29205536	chr16:29205536:G:A	1.77426e-12	-2.8675e-10	-1.26179
29205876	chr16:29205876:G:T	2.03353e-12	-2.8675e-10	-1.1254
29205949	chr16:29205949:C:T	5.70843e-13	-1.92189	-0.473918
29206075	chr16:29206075:C:T	5.43851e-13	-1.9538	-0.490447
29206153	chr16:29206153:C:T	5.50902e-13	-1.90185	-0.529518
29206266	chr16:29206266:G:A	7.48919e-12	-2.8675e-10	0.178293
29206268	chr16:29206268:G:A	1.90796e-11	-2.8675e-10	1.11345
29206322	chr16:29206322:T:C	9.29851e-13	-1.66585	-0.242048
29206323	chr16:29206323:G:A	3.93294e-12	-2.8675e-10	-0.465782
29206383	chr16:29206383:A:G	1.03048e-12	-1.51523	-0.28992
29206405	chr16:29206405:A:G	5.50913e-13	-1.94976	-0.481592
29206623	chr16:29206623:C:T	5.61893e-13	-1.91465	-0.496966
29206750	chr16:29206750:T:A	1.01017e-12	-1.5177	-0.307355
29206789	chr16:29206789:GAAGAA:G	1.69105e-12	-2.8675e-10	-1.30982
29206912	chr16:29206912:G:A	1.89639e-12	-2.8675e-10	-1.19522
29206970	chr16:29206970:G:A	3.28058e-12	-2.8675e-10	-0.647149
29207046	chr16:29207046:G:A	1.90979e-12	-2.8675e-10	-1.18818
29207399	chr16:29207399:A:T	8.33389e-13	-2.01742	-3.22512e-10
29207555	chr16:29207555:T:C	3.3279e-12	-0.632826	-3.22512e-10
29207645	chr16:29207645:G:A	2.88549e-11	-1.7133	3.24041
29207661	chr16:29207661:T:C	9.05032e-13	-0.923805	-1.01115
29207662	chr16:29207662:G:A	1.89193e-12	-2.8675e-10	-1.19757
29208010	chr16:29208010:A:C	5.36062e-13	-1.94577	-0.512903
29208333	chr16:29208333:T:G	5.31404e-13	-1.9364	-0.530999
29208953	chr16:29208953:A:G	1.7427e-12	-2.8675e-10	-1.27973
29209263	chr16:29209263:C:A	2.54349e-12	-2.8675e-10	-0.901631
29209283	chr16:29209283:A:T	1.91785e-12	-2.8675e-10	-1.18396
29209577	chr16:29209577:C:T	2.0428e-12	-2.8675e-10	-1.12085
29209772	chr16:29209772:C:T	1.87637e-12	-2.8675e-10	-1.20583
29209773	chr16:29209773:G:A	9.998e-13	-1.83537	-3.22512e-10
29210211	chr16:29210211:G:A	2.28786e-12	-2.8675e-10	-1.00755
29210291	chr16:29210291:G:A	2.24409e-12	-2.8675e-10	-1.02687
29210399	chr16:29210399:G:A	5.27895e-13	-1.94417	-0.529853
29210650	chr16:29210650:C:T	1.16752e-11	0.6223	-3.22512e-10
29210783	chr16:29210783:C:T	7.56317e-13	-1.89602	-0.218438
29210915	chr16:29210915:G:A	2.13285e-12	-2.8675e-10	-1.07771
29210951	chr16:29210951:C:T	1.00199e-12	-2.00069	0.167513
29211020	chr16:29211020:C:T	6.5124e-13	-1.95078	-0.313271
29211198	chr16:29211198:AT:A	8.90642e-13	-1.95098	-3.22512e-10
29211554	chr16:29211554:C:T	1.81503e-12	-2.8675e-10	-1.23907
29211641	chr16:29211641:C:T	1.54615e-11	-2.00105	2.90424
29211651	chr16:29211651:C:T	3.36146e-12	-0.622793	-3.22512e-10
29211716	chr16:29211716:C:T	1.86176e-12	-2.8675e-10	-1.21365
29212164	chr16:29212164:C:T	2.32302e-12	0.109446	-1.10175
29212332	chr16:29212332:A:G	2.06423e-12	-2.8675e-10	-1.11041
29212907	chr16:29212907:G:A	1.88369e-12	-1.20194	-3.22512e-10
29213121	chr16:29213121:G:A	2.38374e-12	0.301499	-1.268
29213167	chr16:29213167:C:T	1.9507e-12	-2.8675e-10	-1.16698
29213364	chr16:29213364:A:G	6.24798e-13	-1.99144	-0.314058
29213390	chr16:29213390:G:A	1.82664e-12	-2.8675e-10	-1.23269
29213414	chr16:29213414:G:A	6.62312e-13	-2.01443	-0.23276
29213549	chr16:29213549:C:A	3.62422e-13	-1.61383	-1.23629
29213572	chr16:29213572:G:A	1.90676e-12	-2.8675e-10	-1.18976
29213714	chr16:29213714:T:G	6.24393e-12	-2.01825	2.01469
29213951	chr16:29213951:C:G	2.25132e-12	-2.8675e-10	-1.02365
29214110	chr16:29214110:G:A	9.46545e-13	-0.622863	-1.26724
29214168	chr16:29214168:T:C	9.18676e-13	-0.605054	-1.31494
29214294	chr16:29214294:T:C	2.69589e-12	-2.8675e-10	-0.843439
29214490	chr16:29214490:A:G	2.34906e-12	-2.8675e-10	-0.981153
29214985	chr16:29214985:G:A	2.0282e-12	-2.8675e-10	-1.12802
29215420	chr16:29215420:G:A	7.69114e-12	-2.00655	2.21145
29216616	chr16:29216616:C:T	4.71655e-12	-1.99721	1.71312
29216778	chr16:29216778:G:T	5.67416e-12	-0.974232	0.874986
29216928	chr16:29216928:A:G	6.9543e-13	-2.02644	-0.171953
29217345	chr16:29217345:G:T	8.69583e-12	1.64271	-1.31504
29217378	chr16:29217378:G:C	5.72821e-12	-2.8675e-10	-0.0897652
29218010	chr16:29218010:G:T	3.68288e-12	-2.02022	1.48875
29218856	chr16:29218856:A:G	4.032e-12	0.855436	-1.29634
29218874	chr16:29218874:A:G	1.55682e-12	-0.626944	-0.765576
29218923	chr16:29218923:G:T	1.19387e-12	-1.65797	-3.22512e-10
29219233	chr16:29219233:ACACT:A	2.06566e-12	-2.8675e-10	-1.10972
29219433	chr16:29219433:CACAA:C	4.7368e-13	-1.29168	-1.29072
29219477	chr16:29219477:TCA:T	4.87068e-13	-1.63617	-0.918346
29219565	chr16:29219565:C:T	2.63677e-12	-0.865612	-3.22512e-10
29219679	chr16:29219679:CAT:C	3.06209e-12	-0.611847	-0.104223
29219729	chr16:29219729:T:C	1.81187e-12	-2.8675e-10	-1.24081
29220052	chr16:29220052:G:A	2.98689e-12	-0.761056	0.0201192
29220535	chr16:29220535:A:G	1.86451e-12	-2.8675e-10	-1.21217
29220650	chr16:29220650:T:G	2.0247e-12	-0.51108	-0.618667
29220998	chr16:29220998:G:C	1.14996e-12	-1.1276	-0.56784
29221552	chr16:29221552:G:A	4.60866e-12	-0.529037	0.221805
29221646	chr16:29221646:G:A	1.49823e-12	-1.25635	-0.17454
29222008	chr16:29222008:C:T	1.68658e-12	-2.8675e-10	-1.31247
29222050	chr16:29222050:T:G	3.46068e-13	-1.94645	-0.949842
29222259	chr16:29222259:TC:T	7.68073e-13	-0.801901	-1.29714
29222365	chr16:29222365:G:A	1.81788e-12	-2.8675e-10	-1.2375
29222430	chr16:29222430:A:G	1.16445e-12	-0.941915	-0.741003
29222562	chr16:29222562:C:T	1.68222e-12	-2.8675e-10	-1.31505
29222880	chr16:29222880:C:T	7.77975e-13	-0.80072	-1.28551
29223223	chr16:29223223:C:T	9.25041e-13	-1.91309	-3.22512e-10
29223265	chr16:29223265:G:A	3.62005e-13	-1.54677	-1.30449
29223377	chr16:29223377:C:T	4.79049e-13	-1.94155	-0.629573
29223434	chr16:29223434:G:A	1.04671e-11	-2.8675e-10	0.51307
29223623	chr16:29223623:T:C	4.77717e-13	-1.94667	-0.627233
29223807	chr16:29223807:A:G	1.22936e-12	-1.29177	-0.336904
29224043	chr16:29224043:G:A	2.03337e-12	-0.780454	-0.345022
29224266	chr16:29224266:C:T	2.01099e-12	-2.8675e-10	-1.13654
29225121	chr16:29225121:G:A	1.95142e-12	-2.8675e-10	-1.16661
29225183	chr16:29225183:G:A	1.70816e-12	-0.746283	-0.553467
29225187	chr16:29225187:G:C	1.76037e-12	-2.8675e-10	-1.26965
29225620	chr16:29225620:T:C	1.52639e-12	-0.762143	-0.650117
29225634	chr16:29225634:A:G	1.69413e-12	-2.8675e-10	-1.308
29225643	chr16:29225643:A:G	6.91373e-13	-2.0259	-0.178347
29225687	chr16:29225687:T:C	3.3418e-13	-1.89131	-1.03994
29225704	chr16:29225704:G:A	2.83601e-13	-1.84517	-1.25019
29225742	chr16:29225742:A:G	2.66553e-12	-2.8675e-10	-0.854767
29225749	chr16:29225749:T:C	4.27201e-13	-1.92746	-0.758205
29225807	chr16:29225807:C:T	6.1584e-13	-1.15299	-1.16695
29226126	chr16:29226126:T:C	2.17014e-12	-2.8675e-10	-1.06038
29226189	chr16:29226189:G:A	2.1674e-12	-2.8675e-10	-1.06164
29227505	chr16:29227505:C:T	1.65935e-12	-0.281583	-1.04716
29227845	chr16:29227845:T:A	4.47796e-13	-1.70382	-0.934769
29227903	chr16:29227903:C:T	3.50803e-13	-1.62854	-1.25415
29228060	chr16:29228060:T:C	1.77527e-12	-2.8675e-10	-1.26122
29228313	chr16:29228313:G:A	1.81614e-12	-2.8675e-10	-1.23846
29228508	chr16:29228508:G:A	8.92863e-13	-1.38694	-0.56155
29228529	chr16:29228529:C:T	3.8491e-12	-0.48733	-3.22512e-10
29228696	chr16:29228696:C:T	1.97337e-12	0.0918861	-1.24731
29228697	chr16:29228697:A:G	5.24038e-13	-1.20101	-1.28035
29228726	chr16:29228726:A:G	1.78837e-12	-2.8675e-10	-1.25387
29228965	chr16:29228965:G:A	1.94117e-12	-2.8675e-10	-1.17188
29229108	chr16:29229108:C:T	2.1193e-12	-2.8675e-10	-1.08409
29229129	chr16:29229129:T:A	1.80345e-12	-2.8675e-10	-1.24547
29229322	chr16:29229322:C:T	2.05524e-12	-2.8675e-10	-1.11478
29229377	chr16:29229377:A:G	9.26706e-12	-2.8675e-10	0.391298
29229487	chr16:29229487:T:C	1.75821e-12	-2.8675e-10	-1.27087
29230068	chr16:29230068:A:G	5.99106e-13	-1.12907	-1.21842
29230607	chr16:29230607:T:C	1.25651e-12	-0.667448	-0.939379
29230746	chr16:29230746:C:T	2.70655e-12	-2.8675e-10	-0.839494
29230783	chr16:29230783:T:A	1.93376e-12	-2.8675e-10	-1.1757
29230794	chr16:29230794:T:C	1.29144e-12	-0.632749	-0.94666
29231167	chr16:29231167:G:C	5.44366e-13	-1.14508	-1.29822
29231298	chr16:29231298:G:A	1.87271e-12	-2.8675e-10	-1.20778
29231726	chr16:29231726:C:G	2.98188e-12	-1.33035	0.587735
29231788	chr16:29231788:T:C	8.69902e-13	-1.13733	-0.83721
29231994	chr16:29231994:C:T	5.11357e-12	-2.8675e-10	-0.20327
29232003	chr16:29232003:G:A	6.33077e-13	-1.09486	-1.19747
29232164	chr16:29232164:T:C	1.68222e-12	-2.8675e-10	-1.31505
29232563	chr16:29232563:C:T	6.56797e-13	-1.04592	-1.20962
29233084	chr16:29233084:A:G	7.60254e-13	-1.21295	-0.896322
29233111	chr16:29233111:G:A	5.38544e-13	-1.15961	-1.29445
29233426	chr16:29233426:G:A	2.66001e-12	-1.36638	0.509539
29233429	chr16:29233429:G:A	1.93826e-12	-2.8675e-10	-1.17338
29233546	chr16:29233546:G:A	2.25915e-12	-2.8675e-10	-1.02018
29233593	chr16:29233593:G:T	6.93579e-13	-0.957533	-1.24352
29233674	chr16:29233674:G:A	7.62856e-13	-1.22551	-0.880342
29233698	chr16:29233698:C:T	8.1981e-13	-1.17366	-0.860195
29233850	chr16:29233850:G:A	5.17821e-13	-1.19071	-1.30258
29233895	chr16:29233895:C:T	2.16153e-12	-2.8675e-10	-1.06435
29234012	chr16:29234012:T:C	1.49859e-12	-0.651126	-0.779521
29234180	chr16:29234180:G:A	2.30613e-12	-2.8675e-10	-0.999597
29234496	chr16:29234496:G:A	3.20024e-12	-2.8675e-10	-0.671943
29234536	chr16:29234536:G:A	1.03122e-12	-1.1293	-0.675128
29234600	chr16:29234600:C:T	5.8478e-13	-1.05888	-1.31281
29234777	chr16:29234777:C:T	9.34629e-13	-1.90277	-3.22512e-10
29234781	chr16:29234781:C:T	5.02913e-13	-1.24651	-1.276
29234782	chr16:29234782:G:A	3.48952e-12	-2.8675e-10	-0.585404
29234814	chr16:29234814:C:T	7.48218e-12	-2.8675e-10	0.177355
29235011	chr16:29235011:G:A	1.85704e-12	-2.8675e-10	-1.21619
29235954	chr16:29235954:T:C	1.74115e-12	-2.8675e-10	-1.28062
29235976	chr16:29235976:G:A	8.64627e-12	0.32196	-3.22512e-10
29236233	chr16:29236233:A:G	1.86112e-12	-2.8675e-10	-1.21399
29236545	chr16:29236545:C:T	2.16316e-12	-2.8675e-10	-1.0636
29236598	chr16:29236598:C:T	6.77461e-13	-1.00607	-1.2185
29236693	chr16:29236693:C:T	6.87828e-13	-1.26564	-0.94375
29236763	chr16:29236763:G:T	2.95689e-13	-1.97557	-1.07805
29237097	chr16:29237097:T:G	2.64201e-12	-2.8675e-10	-0.863628
29237748	chr16:29237748:C:G	1.87443e-12	-2.8675e-10	-1.20687
29238065	chr16:29238065:C:T	1.33104e-12	-0.663854	-0.885355
29238116	chr16:29238116:T:G	7.14825e-13	-0.957592	-1.21329
29238131	chr16:29238131:TGCGCTTTCCCTGTCACGTGCTGCAATTTG:T	1.80797e-12	-2.8675e-10	-1.24296
29238228	chr16:29238228:T:C	7.54713e-13	-0.894771	-1.22182
29238244	chr16:29238244:C:T	1.98022e-12	-2.8675e-10	-1.15196
29238991	chr16:29238991:A:G	2.51351e-13	-2.01522	-1.20085
29239785	chr16:29239785:CT:C	3.87258e-12	-2.8675e-10	-0.481248
29239957	chr16:29239957:A:T	2.3744e-13	-2.00679	-1.26622
29240147	chr16:29240147:T:A	2.22751e-12	-2.8675e-10	-1.03429
29240259	chr16:29240259:G:C	8.80488e-13	-1.96245	-3.22512e-10
29240540	chr16:29240540:T:C	2.27145e-13	-2.00934	-1.30799
29240602	chr16:29240602:G:A	1.12492e-12	-1.71746	-3.22512e-10
29241149	chr16:29241149:G:A	2.02048e-12	-1.34834	0.216507
29241157	chr16:29241157:T:C	2.25359e-13	-2.01182	-1.31341
29241304	chr16:29241304:T:C	1.82863e-12	-2.8675e-10	-1.2316
29241425	chr16:29241425:A:G	6.8234e-12	-2.8675e-10	0.0851891
29241444	chr16:29241444:T:A	3.22846e-12	-2.8675e-10	-0.663162
29241803	chr16:29241803:T:C	7.78695e-13	-1.3171	-0.768204
29241973	chr16:29241973:C:T	1.72807e-12	-2.8675e-10	-1.28816
29242331	chr16:29242331:G:A	8.69766e-13	-0.923313	-1.05139
29242423	chr16:29242423:T:C	3.19536e-13	-2.02227	-0.95378
29242545	chr16:29242545:A:G	1.01131e-12	-0.941449	-0.882473
29242632	chr16:29242632:C:T	2.03408e-12	-2.8675e-10	-1.12513
29242749	chr16:29242749:A:G	2.25593e-13	-2.00943	-1.31477
29242896	chr16:29242896:C:T	6.69798e-13	-1.32521	-0.910734
29243081	chr16:29243081:G:T	8.49123e-13	-0.868683	-1.13004
29243432	chr16:29243432:C:T	1.92667e-12	-2.8675e-10	-1.17938
29243669	chr16:29243669:G:C	1.97661e-12	-2.8675e-10	-1.15378
29244045	chr16:29244045:G:A	3.12359e-12	-2.8675e-10	-0.696184
29244074	chr16:29244074:G:T	8.49272e-13	-1.99854	-3.22512e-10
29244243	chr16:29244243:T:C	7.30537e-13	-1.4516	-0.697544
29244416	chr16:29244416:A:G	1.09136e-12	-1.74774	-3.22512e-10
29244655	chr16:29244655:T:G	3.8795e-13	-1.48808	-1.29396
29245551	chr16:29245551:T:C	1.69165e-12	-2.8675e-10	-1.30946
29245688	chr16:29245688:C:T	3.28935e-13	-1.67058	-1.27648
29245824	chr16:29245824:T:C	7.73272e-13	-0.807874	-1.28442
29245967	chr16:29245967:A:G	4.21804e-13	-1.47814	-1.22024
29246054	chr16:29246054:G:A	3.11957e-12	-2.8675e-10	-0.697474
29246114	chr16:29246114:A:G	4.42293e-13	-1.44057	-1.21038
29246122	chr16:29246122:G:A	1.82871e-12	-2.8675e-10	-1.23156
29246715	chr16:29246715:A:T	3.8352e-13	-1.58246	-1.21108
29246771	chr16:29246771:G:T	4.19233e-13	-1.49131	-1.21319
29247382	chr16:29247382:C:G	1.84615e-12	-2.8675e-10	-1.22206
29247521	chr16:29247521:A:G	7.4486e-13	-0.845738	-1.28399
29247679	chr16:29247679:TCA:T	1.68223e-12	-2.8675e-10	-1.31505
29247683	chr16:29247683:G:A	1.68789e-12	-2.8675e-10	-1.31169
29247775	chr16:29247775:C:T	7.68287e-13	-0.81333	-1.28543
29247788	chr16:29247788:G:A	8.24108e-13	-0.822436	-1.20619
29248158	chr16:29248158:C:T	9.25525e-13	-1.91256	-3.22512e-10
29248366	chr16:29248366:T:C	3.28441e-13	-1.66741	-1.28116
29248454	chr16:29248454:C:T	6.8963e-13	-0.927981	-1.27879
29248679	chr16:29248679:T:C	4.17592e-13	-1.5837	-1.12472
29249327	chr16:29249327:T:C	1.69016e-12	-2.8675e-10	-1.31035
29249375	chr16:29249375:G:A	6.96669e-13	-0.896014	-1.3006
29249833	chr16:29249833:A:G	7.62789e-13	-0.999974	-1.10597
29249853	chr16:29249853:C:T	5.68999e-13	-1.12616	-1.27289
29249863	chr16:29249863:C:T	1.87079e-12	-2.8675e-10	-1.20881
29250114	chr16:29250114:C:T	1.71507e-12	-2.8675e-10	-1.29572
29250216	chr16:29250216:C:T	2.48677e-12	-1.30472	0.380539
29250563	chr16:29250563:G:C	4.63257e-12	-2.8675e-10	-0.302057
29250798	chr16:29250798:C:G	8.39169e-13	-1.00652	-1.004
29251027	chr16:29251027:C:T	1.72207e-12	-2.8675e-10	-1.29164
29251083	chr16:29251083:G:T	6.13671e-13	-1.1675	-1.15597
29251280	chr16:29251280:T:C	4.27295e-13	-1.40342	-1.28203
29251319	chr16:29251319:G:A	1.73758e-12	-2.8675e-10	-1.28267
29251574	chr16:29251574:C:CA	6.61537e-13	-0.984579	-1.26378
29251700	chr16:29251700:A:G	6.60414e-13	-1.1698	-1.08025
29251824	chr16:29251824:C:G	3.08202e-12	-2.8675e-10	-0.709583
29251855	chr16:29251855:A:G	1.70105e-12	-2.8675e-10	-1.30392
29251909	chr16:29251909:G:A	2.90249e-12	-2.8675e-10	-0.769598
29251955	chr16:29251955:T:C	6.78983e-13	-1.07335	-1.14898
29251978	chr16:29251978:C:T	3.13067e-12	-2.8675e-10	-0.693922
29252029	chr16:29252029:G:A	1.78737e-12	-2.8675e-10	-1.25442
29252485	chr16:29252485:C:T	2.79703e-12	-2.8675e-10	-0.806612
29252581	chr16:29252581:A:G	6.8459e-13	-1.07309	-1.14101
29252904	chr16:29252904:A:G	3.84252e-13	-1.49135	-1.30027
29253187	chr16:29253187:T:C	3.61698e-13	-1.54559	-1.30653
29253290	chr16:29253290:A:G	1.91359e-12	-2.8675e-10	-1.18618
29253492	chr16:29253492:C:T	6.47394e-13	-1.0749	-1.19507
29253499	chr16:29253499:A:G	4.01971e-13	-1.43602	-1.31052
29253527	chr16:29253527:C:T	4.78772e-13	-1.26217	-1.30953
29253607	chr16:29253607:A:G	2.7216e-12	-2.8675e-10	-0.83395
29253845	chr16:29253845:G:A	1.88802e-12	-2.8675e-10	-1.19964
29253958	chr16:29253958:T:C	5.66521e-13	-1.16394	-1.23947
29254005	chr16:29254005:C:G	2.41683e-12	-2.8675e-10	-0.952711
29254297	chr16:29254297:G:A	1.68762e-12	-2.8675e-10	-1.31185
29254326	chr16:29254326:G:A	8.39511e-13	-2.0101	-3.22512e-10
29254701	chr16:29254701:TCTCCTGG:T	1.68748e-12	-2.8675e-10	-1.31193
29254732	chr16:29254732:C:T	2.06788e-12	-2.8675e-10	-1.10865
29254927	chr16:29254927:C:T	1.86584e-12	-2.8675e-10	-1.21146
29254951	chr16:29254951:T:C	2.48537e-13	-1.91674	-1.31059
29255064	chr16:29255064:G:A	3.86941e-12	-2.8675e-10	-0.482065
29255129	chr16:29255129:C:T	1.6947e-12	-2.8675e-10	-1.30766
29255235	chr16:29255235:AG:A	6.54594e-13	-1.04564	-1.21327
29255329	chr16:29255329:G:A	2.60387e-13	-1.96659	-1.21417
29255651	chr16:29255651:C:T	1.68665e-12	-2.8675e-10	-1.31242
29255771	chr16:29255771:A:G	6.42072e-13	-1.32576	-0.952461
29255796	chr16:29255796:G:T	2.35399e-13	-1.96902	-1.31262
29256031	chr16:29256031:A:G	5.2418e-13	-1.33855	-1.14254
29256513	chr16:29256513:C:G	5.52853e-13	-1.30505	-1.12278
29256630	chr16:29256630:G:A	5.55068e-13	-1.29355	-1.13028
29256682	chr16:29256682:G:A	1.74592e-12	-2.8675e-10	-1.27789
29256804	chr16:29256804:CAT:C	4.79531e-12	-0.26753	-3.22512e-10
29256822	chr16:29256822:G:A	1.84677e-12	-2.8675e-10	-1.22173
29256901	chr16:29256901:A:G	1.84365e-12	-2.8675e-10	-1.22342
29256949	chr16:29256949:C:T	1.75912e-12	-2.8675e-10	-1.27036
29256951	chr16:29256951:C:T	1.75619e-12	-2.8675e-10	-1.27202
29257022	chr16:29257022:A:G	2.58475e-13	-1.8752	-1.31292
29257075	chr16:29257075:C:T	3.97764e-13	-1.44514	-1.31192
29257246	chr16:29257246:C:G	7.19985e-12	0.138892	-3.22512e-10
29257300	chr16:29257300:G:A	1.8675e-12	-2.8675e-10	-1.21057
29257350	chr16:29257350:G:C	1.74176e-12	-2.8675e-10	-1.28027
29257499	chr16:29257499:A:G	5.4541e-13	-1.35751	-1.08387
29257685	chr16:29257685:G:C	5.35895e-12	-2.8675e-10	-0.156401
29257931	chr16:29257931:G:A	4.07891e-13	-1.45448	-1.27744
29257950	chr16:29257950:G:A	3.95553e-13	-1.48705	-1.27559
29258061	chr16:29258061:G:A	7.33379e-12	-2.8675e-10	0.157324
29258377	chr16:29258377:C:A	5.48144e-12	-2.8675e-10	-0.133801
29258541	chr16:29258541:G:A	5.61003e-13	-1.16103	-1.25216
29258562	chr16:29258562:C:T	2.10318e-12	-2.8675e-10	-1.09172
29258571	chr16:29258571:C:T	1.82963e-12	-2.8675e-10	-1.23105
29258703	chr16:29258703:G:A	2.93586e-12	-2.8675e-10	-0.75817
29258983	chr16:29258983:T:C	5.36186e-13	-1.18152	-1.27692
29258989	chr16:29258989:C:A	1.69083e-12	-2.8675e-10	-1.30995
29259295	chr16:29259295:C:T	2.82336e-12	-2.8675e-10	-0.797241
29259328	chr16:29259328:T:C	3.39522e-13	-1.60281	-1.31257
29259335	chr16:29259335:G:A	2.23266e-12	-2.8675e-10	-1.03198
29259854	chr16:29259854:A:G	1.78164e-12	-2.8675e-10	-1.25764
29260188	chr16:29260188:C:T	2.29333e-13	-1.99518	-1.31257
29260233	chr16:29260233:T:C	2.37541e-13	-1.99065	-1.28193
29260334	chr16:29260334:A:G	2.43914e-13	-1.99147	-1.25464
29260563	chr16:29260563:G:A	8.48974e-13	-1.9989	-3.22512e-10
29260625	chr16:29260625:G:A	2.38944e-13	-1.98469	-1.28201
29260778	chr16:29260778:C:T	7.75592e-13	-1.34834	-0.740956
29260789	chr16:29260789:G:A	4.72943e-13	-1.27583	-1.30812
29260792	chr16:29260792:C:T	3.4266e-12	-2.8675e-10	-0.6036
29260934	chr16:29260934:G:A	2.34547e-13	-1.99765	-1.28761
29261017	chr16:29261017:G:C	2.35267e-13	-1.9924	-1.2898
29261426	chr16:29261426:C:T	2.38027e-13	-1.98995	-1.28058
29261499	chr16:29261499:C:T	2.36313e-13	-1.99604	-1.28173
29261550	chr16:29261550:G:A	2.3524e-13	-1.99976	-1.28255
29261552	chr16:29261552:C:T	2.51704e-12	-2.8675e-10	-0.912084
29261649	chr16:29261649:A:G	2.31951e-13	-1.98888	-1.30752
29261749	chr16:29261749:G:A	2.32124e-13	-1.9971	-1.29855
29262074	chr16:29262074:C:T	2.41157e-12	-2.8675e-10	-0.954892
29262180	chr16:29262180:T:C	2.35668e-13	-1.97556	-1.30494
29262227	chr16:29262227:G:A	1.847e-12	-2.8675e-10	-1.22161
29262414	chr16:29262414:T:C	2.37003e-13	-1.98277	-1.29208
29262679	chr16:29262679:A:G	1.80326e-12	-2.8675e-10	-1.24557
29262969	chr16:29262969:G:T	4.92055e-13	-1.29521	-1.24912
29263150	chr16:29263150:AG:A	2.44009e-13	-1.97443	-1.27129
29263407	chr16:29263407:T:C	1.71414e-12	-2.8675e-10	-1.29626
29263423	chr16:29263423:G:A	1.83051e-12	-2.8675e-10	-1.23057
29263800	chr16:29263800:T:C	1.68245e-12	-2.8675e-10	-1.31492
29263980	chr16:29263980:GA:G	1.71061e-12	-2.8675e-10	-1.29832
29264613	chr16:29264613:GT:G	5.55994e-13	-1.60905	-0.813119
29265355	chr16:29265355:G:A	3.85149e-12	-2.8675e-10	-0.486708
29265467	chr16:29265467:G:A	7.13862e-13	-0.880642	-1.29159
29266192	chr16:29266192:A:G	2.5494e-13	-1.92751	-1.27439
29266301	chr16:29266301:G:A	7.1778e-12	-2.8675e-10	0.135824
29266410	chr16:29266410:AT:A	3.32775e-13	-1.97911	-0.95635
29266531	chr16:29266531:GCCCAGAGAAGAGCCAAACA:G	2.18344e-12	-2.8675e-10	-1.05427
29266550	chr16:29266550:A:G	9.32751e-13	-1.90479	-3.22512e-10
29266650	chr16:29266650:A:G	6.2519e-12	-0.00228375	-3.22512e-10
29266694	chr16:29266694:G:A	5.12875e-12	-2.8675e-10	-0.200307
29266750	chr16:29266750:G:A	2.4672e-13	-1.92217	-1.3125
29266814	chr16:29266814:AAG:A	2.45022e-13	-1.92918	-1.3124
29266960	chr16:29266960:G:A	2.44032e-13	-1.93351	-1.31212
29267151	chr16:29267151:CA:C	3.4178e-12	-2.8675e-10	-0.606172
29267177	chr16:29267177:G:A	2.44695e-13	-1.93376	-1.30915
29267261	chr16:29267261:G:A	2.44104e-13	-1.93492	-1.31041
29267308	chr16:29267308:C:A	2.47515e-13	-1.91761	-1.31384
29267699	chr16:29267699:G:A	2.42295e-13	-1.94345	-1.30932
29267708	chr16:29267708:C:T	1.71548e-12	-1.36187	0.0663888
29267709	chr16:29267709:G:A	2.45564e-13	-1.92872	-1.31065
29267793	chr16:29267793:A:G	2.4539e-13	-1.93064	-1.30944
29267859	chr16:29267859:T:C	2.45708e-13	-1.93258	-1.3062
29267874	chr16:29267874:T:A	8.26287e-13	-2.02598	-3.22512e-10
29267888	chr16:29267888:C:T	2.43835e-13	-1.93688	-1.30955
29268031	chr16:29268031:G:A	3.2024e-12	-2.8675e-10	-0.671269
29268081	chr16:29268081:A:G	2.43874e-13	-1.93418	-1.31209
29268422	chr16:29268422:A:G	2.4522e-13	-1.93011	-1.31066
29268497	chr16:29268497:G:A	2.36933e-12	-2.8675e-10	-0.972562
29268716	chr16:29268716:C:T	2.47802e-13	-1.94685	-1.28345
29268921	chr16:29268921:A:G	3.52848e-12	-2.8675e-10	-0.574301
29269113	chr16:29269113:C:A	2.52107e-12	-2.8675e-10	-0.910486
29269206	chr16:29269206:A:G	2.38058e-13	-1.96131	-1.3091
29269480	chr16:29269480:G:A	2.71833e-13	-1.98124	-1.1565
29269483	chr16:29269483:G:A	2.54104e-12	-2.8675e-10	-0.902594
29269489	chr16:29269489:A:G	2.44129e-13	-1.93286	-1.31236
29269509	chr16:29269509:C:T	2.87377e-12	-2.8675e-10	-0.779543
29269733	chr16:29269733:G:C	2.53247e-13	-1.94866	-1.25989
29269745	chr16:29269745:C:T	2.71155e-13	-1.97121	-1.16902
29269988	chr16:29269988:C:A	2.27819e-12	-2.8675e-10	-1.01179
29270031	chr16:29270031:G:A	2.40628e-12	-2.8675e-10	-0.957087
29270175	chr16:29270175:A:G	2.7439e-13	-1.96231	-1.16606
29270520	chr16:29270520:G:A	2.8954e-13	-1.93866	-1.13597
29271432	chr16:29271432:A:G	2.85501e-13	-1.77793	-1.31074
29271979	chr16:29271979:C:T	5.14044e-12	-2.8675e-10	-0.19803
29272085	chr16:29272085:G:A	4.27263e-12	-2.8675e-10	-0.38294
29272101	chr16:29272101:C:T	1.91652e-12	-2.8675e-10	-1.18466
29272698	chr16:29272698:G:C	2.70389e-12	-2.8675e-10	-0.840476
29272791	chr16:29272791:A:T	2.46148e-13	-1.92348	-1.31351
29272867	chr16:29272867:C:T	3.55716e-12	-2.8675e-10	-0.566207
29273060	chr16:29273060:A:T	2.55032e-12	-2.8675e-10	-0.898949
29273318	chr16:29273318:A:G	1.8453e-12	-2.8675e-10	-1.22252
29273368	chr16:29273368:G:C	3.21974e-12	-2.8675e-10	-0.665868
29273410	chr16:29273410:GTGAA:G	3.11276e-13	-1.8936	-1.10865
29273730	chr16:29273730:A:G	1.82448e-12	-2.8675e-10	-1.23388
29273735	chr16:29273735:GTGAA:G	3.67676e-12	-2.8675e-10	-0.533136
29273827	chr16:29273827:T:C	2.95266e-12	-2.8675e-10	-0.752463
29273911	chr16:29273911:T:A	2.94708e-12	-2.8675e-10	-0.754353
29274002	chr16:29274002:T:A	1.75243e-12	-2.8675e-10	-1.27416
29274354	chr16:29274354:G:A	2.53434e-13	-1.9466	-1.26122
29274431	chr16:29274431:G:A	3.00294e-12	-2.8675e-10	-0.735576
29274616	chr16:29274616:A:G	2.50008e-12	-2.8675e-10	-0.918847
29274719	chr16:29274719:T:C	1.9005e-12	-2.8675e-10	-1.19305
29274826	chr16:29274826:A:G	2.56854e-13	-1.9304	-1.26401
29275122	chr16:29275122:C:G	2.44074e-12	-2.8675e-10	-0.942867
29275219	chr16:29275219:T:C	1.75116e-12	-2.8675e-10	-1.27489
29275289	chr16:29275289:A:C	2.42474e-13	-1.9638	-1.28823
29275532	chr16:29275532:G:A	2.81721e-12	-2.8675e-10	-0.79942
29275599	chr16:29275599:C:T	2.96981e-13	-1.93799	-1.11127
29275709	chr16:29275709:A:G	2.48034e-12	-2.8675e-10	-0.926774
29275741	chr16:29275741:T:C	2.40571e-13	-1.96999	-1.28992
29275802	chr16:29275802:A:T	2.40244e-13	-1.96703	-1.29424
29275901	chr16:29275901:T:C	2.42206e-13	-1.95999	-1.29314
29276175	chr16:29276175:G:A	2.87068e-13	-1.95608	-1.12712
29276184	chr16:29276184:C:T	2.38005e-13	-1.98066	-1.28997
29276532	chr16:29276532:A:C	2.52887e-13	-1.95376	-1.25622
29276657	chr16:29276657:A:G	2.88263e-13	-1.9383	-1.14075
29276987	chr16:29276987:A:G	2.43772e-13	-1.96284	-1.28385
29277180	chr16:29277180:T:C	2.38358e-13	-1.9734	-1.29576
29277296	chr16:29277296:C:G	2.37443e-13	-1.97758	-1.29542
29277313	chr16:29277313:T:C	2.87245e-13	-1.95461	-1.12797
29277383	chr16:29277383:T:C	2.31989e-13	-1.98367	-1.31257
29277489	chr16:29277489:GTTC:G	2.88974e-13	-1.9559	-1.12068
29277875	chr16:29277875:ATG:A	3.09574e-12	-2.8675e-10	-0.705141
29277895	chr16:29277895:G:A	2.89585e-12	-2.8675e-10	-0.771891
29278088	chr16:29278088:TTG:T	2.47429e-13	-1.92163	-1.31017
29278326	chr16:29278326:G:C	1.73732e-12	-2.8675e-10	-1.28282
29278600	chr16:29278600:T:C	1.17806e-12	-1.6713	-3.22512e-10
29278656	chr16:29278656:G:A	5.75311e-12	-2.8675e-10	-0.0854285
29279478	chr16:29279478:T:C	3.13256e-13	-1.9372	-1.0587
29279659	chr16:29279659:T:A	2.31633e-13	-1.98343	-1.31434
29279791	chr16:29279791:T:C	2.37221e-13	-1.9722	-1.30173
29279803	chr16:29279803:C:T	2.28591e-13	-1.99658	-1.31441
29279874	chr16:29279874:G:A	3.27336e-12	-2.8675e-10	-0.649352
29279963	chr16:29279963:C:T	3.22394e-12	-2.8675e-10	-0.664566
29279979	chr16:29279979:C:T	2.56628e-13	-1.94594	-1.24936
29280445	chr16:29280445:T:C	3.24479e-12	-2.8675e-10	-0.658119
29280633	chr16:29280633:G:A	4.75931e-12	-0.275067	-3.22512e-10
29280734	chr16:29280734:G:A	1.26845e-12	-1.59737	-3.22512e-10
29280792	chr16:29280792:A:G	2.56678e-13	-1.9408	-1.2543
29280963	chr16:29280963:A:G	6.00811e-12	-2.8675e-10	-0.0420585
29280993	chr16:29280993:T:C	2.92001e-13	-1.95789	-1.10828
29281121	chr16:29281121:T:C	3.15022e-13	-1.9603	-1.02998
29281597	chr16:29281597:A:T	3.3468e-12	-2.8675e-10	-0.627165
29281734	chr16:29281734:T:C	2.5797e-13	-1.94261	-1.24747
29281765	chr16:29281765:A:C	3.16297e-12	-2.8675e-10	-0.683657
29282283	chr16:29282283:A:AC	2.55626e-13	-1.94364	-1.25556
29282516	chr16:29282516:G:A	1.69873e-12	-2.8675e-10	-1.30529
29282548	chr16:29282548:C:A	3.03693e-13	-1.94926	-1.07765
29282809	chr16:29282809:C:T	3.97475e-13	-1.44614	-1.31166
29282891	chr16:29282891:TCC:T	3.85701e-12	-2.8675e-10	-0.485276
29283029	chr16:29283029:G:A	3.38419e-13	-1.60435	-1.31429
29283136	chr16:29283136:G:A	3.55647e-12	-2.8675e-10	-0.566399
29283219	chr16:29283219:C:T	2.02032e-12	-2.8675e-10	-1.13191
29283692	chr16:29283692:G:T	1.69795e-12	-2.8675e-10	-1.30575
29284119	chr16:29284119:A:G	9.92712e-13	-1.84248	-3.22512e-10
29284233	chr16:29284233:C:T	1.6997e-12	-2.8675e-10	-1.30472
29284324	chr16:29284324:C:G	3.33128e-12	-2.8675e-10	-0.631813
29284768	chr16:29284768:C:T	2.81648e-12	-2.8675e-10	-0.79968
29285093	chr16:29285093:A:G	3.21868e-13	-1.91185	-1.05693
29285294	chr16:29285294:G:A	2.64122e-12	-2.8675e-10	-0.863926
29285555	chr16:29285555:C:T	2.88771e-12	-2.8675e-10	-0.774704
29285577	chr16:29285577:G:C	3.87715e-13	-1.46792	-1.31474
29285773	chr16:29285773:C:T	1.27839e-12	-0.28309	-1.30648
29286027	chr16:29286027:A:G	1.70394e-12	-2.8675e-10	-1.30222
29286107	chr16:29286107:G:T	2.21387e-12	-2.8675e-10	-1.04043
29286133	chr16:29286133:T:C	2.39256e-13	-1.97321	-1.29218
29286262	chr16:29286262:C:T	9.09069e-13	-1.49188	-0.438625
29286278	chr16:29286278:C:T	4.50708e-12	-2.8675e-10	-0.329519
29286322	chr16:29286322:C:T	3.27179e-13	-1.63753	-1.31489
29286385	chr16:29286385:T:C	2.40322e-13	-2.02566	-1.23528
29286496	chr16:29286496:C:T	2.54823e-12	-2.8675e-10	-0.899771
29286529	chr16:29286529:C:G	1.69815e-12	-2.8675e-10	-1.30563
29286814	chr16:29286814:TTG:T	7.86716e-12	-2.8675e-10	0.227528
29286839	chr16:29286839:G:A	8.56072e-13	-1.59124	-0.399326
29286951	chr16:29286951:G:A	9.59275e-13	-0.633035	-1.24371
29286959	chr16:29286959:T:C	2.42644e-13	-2.02672	-1.22461
29287043	chr16:29287043:A:T	2.41263e-13	-2.02551	-1.23153
29287145	chr16:29287145:C:G	1.32521e-12	-1.5536	-3.22512e-10
29287212	chr16:29287212:C:A	2.38857e-13	-2.02536	-1.2417
29287882	chr16:29287882:G:A	3.4027e-13	-1.59829	-1.3149
29288056	chr16:29288056:T:C	2.33015e-13	-2.02139	-1.27043
29288079	chr16:29288079:A:G	8.00435e-12	-2.8675e-10	0.244817
29288467	chr16:29288467:G:A	4.28621e-12	-2.8675e-10	-0.379766
29288533	chr16:29288533:C:T	3.13405e-13	-1.95248	-1.04295
29288607	chr16:29288607:C:T	9.29926e-13	-1.48405	-0.423766
29288995	chr16:29288995:G:A	5.63687e-12	-2.8675e-10	-0.10584
29289036	chr16:29289036:A:G	6.2973e-12	-2.8675e-10	0.00495296
29289120	chr16:29289120:T:C	2.97238e-12	-2.8675e-10	-0.745806
29289124	chr16:29289124:C:T	1.7206e-12	-2.8675e-10	-1.2925
29289196	chr16:29289196:G:A	5.57663e-12	-2.8675e-10	-0.116584
29289356	chr16:29289356:G:A	5.91372e-12	-2.8675e-10	-0.0578938
29289434	chr16:29289434:G:A	2.09966e-12	-2.8675e-10	-1.09339
29289845	chr16:29289845:A:G	2.41972e-13	-2.01633	-1.23777
29289906	chr16:29289906:T:C	2.42581e-13	-2.01274	-1.23885
29289981	chr16:29289981:G:A	6.32568e-13	-2.02519	-0.267943
29289985	chr16:29289985:G:T	5.72436e-12	-2.8675e-10	-0.0904386
29290262	chr16:29290262:G:A	2.45021e-13	-1.99265	-1.24893
29290488	chr16:29290488:A:G	2.46215e-13	-2.02111	-1.21561
29290498	chr16:29290498:A:G	2.43405e-13	-2.02391	-1.22429
29290550	chr16:29290550:C:G	8.92531e-12	-2.8675e-10	0.353723
29290646	chr16:29290646:A:G	2.43797e-13	-2.01942	-1.22717
29290673	chr16:29290673:G:C	1.18187e-12	-1.66807	-3.22512e-10
29290716	chr16:29290716:T:C	2.41655e-13	-2.02438	-1.23104
29290795	chr16:29290795:A:G	2.44699e-13	-2.01937	-1.22352
29290815	chr16:29290815:T:C	2.41721e-13	-2.02058	-1.23456
29291032	chr16:29291032:A:G	2.43591e-13	-2.01783	-1.22961
29291067	chr16:29291067:A:G	3.48938e-12	-2.8675e-10	-0.585444
29291477	chr16:29291477:T:G	2.34463e-13	-2.02393	-1.2617
29291518	chr16:29291518:G:A	2.46021e-12	-2.8675e-10	-0.934921
29291540	chr16:29291540:A:G	2.26397e-13	-2.02428	-1.29635
29291559	chr16:29291559:G:T	3.05307e-12	-2.8675e-10	-0.719021
29291631	chr16:29291631:G:A	3.24965e-12	-2.8675e-10	-0.656622
29291716	chr16:29291716:T:C	2.28572e-13	-2.00152	-1.30956
29291720	chr16:29291720:A:G	2.52426e-13	-1.89944	-1.31236
29291731	chr16:29291731:G:A	1.71932e-12	-2.8675e-10	-1.29324
29291763	chr16:29291763:G:A	2.27931e-13	-2.00348	-1.3104
29291832	chr16:29291832:G:A	1.73571e-12	-2.8675e-10	-1.28375
29292138	chr16:29292138:G:A	2.9931e-12	-2.8675e-10	-0.738858
29292280	chr16:29292280:A:AG	2.83982e-12	-2.8675e-10	-0.791428
29292308	chr16:29292308:T:C	2.27212e-13	-2.00346	-1.31358
29293053	chr16:29293053:C:T	1.69877e-12	-2.8675e-10	-1.30526
29293063	chr16:29293063:C:T	1.69411e-12	-2.8675e-10	-1.30801
29293080	chr16:29293080:T:A	1.96463e-12	-2.8675e-10	-1.15986
29293093	chr16:29293093:T:C	3.63928e-11	1.7592	-3.22512e-10
29293097	chr16:29293097:G:A	3.53996e-12	-2.8675e-10	-0.571052
29293111	chr16:29293111:C:T	2.04644e-12	-2.8675e-10	-1.11907
29293138	chr16:29293138:GC:G	1.73553e-12	-2.8675e-10	-1.28386
29293226	chr16:29293226:CA:C	4.67814e-12	-2.8675e-10	-0.292269
29293240	chr16:29293240:C:T	1.73271e-12	-2.8675e-10	-1.28548
29293302	chr16:29293302:C:T	1.68883e-12	-2.8675e-10	-1.31113
29293390	chr16:29293390:C:T	2.17377e-12	-2.8675e-10	-1.0587
29293454	chr16:29293454:T:C	2.31721e-13	-2.013	-1.28439
29293465	chr16:29293465:C:T	2.42978e-13	-1.93507	-1.31488
29293469	chr16:29293469:G:A	5.75537e-13	-1.8183	-0.569323
29293736	chr16:29293736:C:A	2.12487e-12	-2.8675e-10	-1.08146
29293796	chr16:29293796:C:G	1.68255e-12	-2.8675e-10	-1.31486
29293799	chr16:29293799:T:C	4.02496e-12	-2.8675e-10	-0.442654
29293852	chr16:29293852:A:G	1.06319e-12	-1.7739	-3.22512e-10
29293870	chr16:29293870:C:A	2.43714e-13	-2.00563	-1.24129
29294166	chr16:29294166:C:A	1.73342e-12	-2.8675e-10	-1.28507
29294405	chr16:29294405:A:G	2.4106e-13	-1.94342	-1.31446
29294456	chr16:29294456:C:T	3.27872e-12	-2.8675e-10	-0.647715
29294521	chr16:29294521:C:T	2.82617e-12	-2.8675e-10	-0.796248
29294708	chr16:29294708:A:G	3.44955e-12	-2.8675e-10	-0.596924
29294718	chr16:29294718:TA:T	3.26264e-12	-2.8675e-10	-0.652631
29294743	chr16:29294743:C:T	1.79354e-12	-2.8675e-10	-1.25097
29294798	chr16:29294798:C:T	3.24961e-12	-2.8675e-10	-0.656634
29294951	chr16:29294951:C:T	2.82204e-13	-1.81328	-1.28701
29295634	chr16:29295634:C:T	2.58532e-13	-1.95446	-1.23345
29295664	chr16:29295664:A:T	1.83744e-12	-2.8675e-10	-1.2268
29295732	chr16:29295732:T:C	1.83967e-12	-2.8675e-10	-1.22558
29295789	chr16:29295789:T:C	3.08061e-12	-2.8675e-10	-0.710042
29296242	chr16:29296242:G:A	1.68223e-12	-2.8675e-10	-1.31505
29296263	chr16:29296263:G:GCCACCCATCCTTC	8.39277e-13	-2.01038	-3.22512e-10
29296362	chr16:29296362:G:C	2.58571e-13	-1.97381	-1.21394
29296395	chr16:29296395:G:A	1.75787e-12	-2.8675e-10	-1.27106
29296428	chr16:29296428:A:G	2.73345e-13	-1.97077	-1.16142
29296444	chr16:29296444:G:A	6.31901e-13	-1.58435	-0.709842
29296450	chr16:29296450:A:G	3.29585e-12	-2.8675e-10	-0.642503
29296568	chr16:29296568:G:A	2.89691e-12	-2.8675e-10	-0.771525
29296705	chr16:29296705:C:T	9.13408e-13	-1.92574	-3.22512e-10
29296757	chr16:29296757:T:C	1.77255e-12	-2.8675e-10	-1.26275
29296807	chr16:29296807:G:A	2.79568e-12	-2.8675e-10	-0.807093
29296838	chr16:29296838:C:T	2.88038e-12	-2.8675e-10	-0.777245
29296870	chr16:29296870:C:A	3.21488e-12	-2.8675e-10	-0.667377
29297146	chr16:29297146:T:G	1.88525e-12	-2.8675e-10	-1.20111
29297289	chr16:29297289:C:T	1.71176e-12	-2.8675e-10	-1.29764
29297526	chr16:29297526:C:T	2.35909e-12	-2.8675e-10	-0.976892
29297607	chr16:29297607:C:T	3.00453e-12	-2.8675e-10	-0.735048
29299162	chr16:29299162:G:A	5.02164e-12	-2.8675e-10	-0.221412
29299239	chr16:29299239:A:G	1.80734e-12	-2.8675e-10	-1.24331
29299673	chr16:29299673:A:G	2.99816e-13	-1.9235	-1.11625
29299869	chr16:29299869:T:C	2.98223e-13	-1.8972	-1.14788
29299890	chr16:29299890:A:G	1.69986e-12	-2.8675e-10	-1.30462
29300337	chr16:29300337:T:C	1.75688e-12	-2.8675e-10	-1.27163
29300398	chr16:29300398:C:T	2.31971e-12	-2.8675e-10	-0.993726
29300896	chr16:29300896:A:G	6.38587e-13	-1.02441	-1.25925
29301015	chr16:29301015:T:C	3.33256e-13	-1.70033	-1.23368
29301256	chr16:29301256:A:G	8.33634e-13	-2.01713	-3.22512e-10
29301328	chr16:29301328:A:G	3.26385e-13	-1.64956	-1.30528
29301597	chr16:29301597:G:A	2.78105e-13	-1.83585	-1.27908
29301785	chr16:29301785:T:C	1.75236e-12	-2.8675e-10	-1.27421
29301852	chr16:29301852:C:T	8.47005e-13	-2.00122	-3.22512e-10
29302062	chr16:29302062:G:A	2.217e-12	-1.03901	-3.22512e-10
29302632	chr16:29302632:C:T	4.18701e-13	-1.6049	-1.10086
29303079	chr16:29303079:C:T	3.20907e-13	-1.73187	-1.23991
29303133	chr16:29303133:G:A	2.1137e-12	-1.06583	-0.0208992
29303145	chr16:29303145:C:T	2.25914e-12	-1.02019	-3.22512e-10
29303234	chr16:29303234:A:G	8.6161e-12	0.611055	-0.292591
29303340	chr16:29303340:GCTTGGTCAGTCC:G	2.16212e-12	-2.8675e-10	-1.06408
29304054	chr16:29304054:T:C	5.80333e-13	-1.11133	-1.26799
29304459	chr16:29304459:C:T	9.34998e-13	-1.90238	-3.22512e-10
29304557	chr16:29304557:C:T	1.76726e-12	-2.8675e-10	-1.26574
29304558	chr16:29304558:G:A	5.06319e-13	-1.53424	-0.981516
29304812	chr16:29304812:A:C	2.12972e-12	-1.07918	-3.22512e-10
29304903	chr16:29304903:G:A	5.30281e-13	-1.39254	-1.07698
29304931	chr16:29304931:G:A	2.45568e-13	-2.02567	-1.21368
29305019	chr16:29305019:G:A	5.82692e-13	-1.89699	-0.478276
29305307	chr16:29305307:C:G	5.11065e-13	-1.20991	-1.29652
29305775	chr16:29305775:C:T	7.77182e-12	0.148216	0.0671195
29305997	chr16:29305997:G:A	9.33967e-12	0.24769	0.151412
29306425	chr16:29306425:C:T	4.20807e-12	-2.8675e-10	-0.398164
29306490	chr16:29306490:C:G	1.63906e-11	0.215331	0.746209
29306522	chr16:29306522:C:T	2.82823e-12	-2.8675e-10	-0.795518
29306559	chr16:29306559:C:T	2.08733e-12	-2.8675e-10	-1.09928
29307221	chr16:29307221:A:G	5.28154e-13	-1.21025	-1.26329
29307228	chr16:29307228:C:T	1.84326e-12	-2.8675e-10	-1.22363
29307298	chr16:29307298:G:A	4.57738e-13	-1.66943	-0.947198
29307585	chr16:29307585:A:G	2.04594e-12	-1.37285	0.25354
29307634	chr16:29307634:CAT:C	3.29499e-12	-1.48911	0.846341
29308083	chr16:29308083:C:T	4.0422e-12	-2.8675e-10	-0.438379
29308218	chr16:29308218:A:T	3.51453e-13	-1.57855	-1.3023
29308278	chr16:29308278:G:A	5.16772e-13	-1.7125	-0.782824
29308282	chr16:29308282:C:G	4.99093e-13	-1.48346	-1.04667
29308357	chr16:29308357:C:T	6.27378e-13	-0.988991	-1.31238
29308386	chr16:29308386:T:C	4.70876e-12	-2.8675e-10	-0.285743
29308601	chr16:29308601:C:T	3.11764e-12	-0.214882	-0.483211
29308633	chr16:29308633:T:C	1.30586e-12	-1.23826	-0.330055
29309290	chr16:29309290:T:C	7.89534e-13	-1.24615	-0.825329
29309481	chr16:29309481:C:T	1.05832e-12	-1.23187	-0.546622
29309728	chr16:29309728:G:C	7.89944e-13	-1.24366	-0.827305
29309774	chr16:29309774:A:G	7.90317e-13	-1.25278	-0.817708
29310154	chr16:29310154:A:T	7.97088e-13	-1.23777	-0.824192
29310166	chr16:29310166:A:G	8.04989e-13	-1.23489	-0.817208
29310326	chr16:29310326:T:A	7.73339e-13	-1.27718	-0.815027
29310328	chr16:29310328:C:T	2.17291e-12	-2.8675e-10	-1.0591
29310581	chr16:29310581:A:G	1.74082e-12	-2.8675e-10	-1.28081
29310663	chr16:29310663:G:C	7.41102e-13	-1.29125	-0.843535
29310669	chr16:29310669:T:C	7.74494e-13	-1.2596	-0.831111
29310902	chr16:29310902:A:C	7.73406e-13	-1.26629	-0.825833
29311137	chr16:29311137:A:G	7.6926e-13	-1.31437	-0.783127
29311196	chr16:29311196:G:A	7.02194e-13	-1.36992	-0.818792
29311235	chr16:29311235:A:G	7.90069e-13	-1.26776	-0.803039
29311237	chr16:29311237:G:A	8.22332e-13	-1.22995	-0.800825
29311446	chr16:29311446:T:C	7.01089e-13	-1.36672	-0.823573
29311447	chr16:29311447:G:A	7.17938e-13	-1.3428	-0.823736
29311691	chr16:29311691:G:C	7.15893e-13	-1.3737	-0.795695
29311729	chr16:29311729:A:G	7.05337e-13	-1.39726	-0.786992
29312187	chr16:29312187:G:A	8.64464e-13	-1.05247	-0.928341
29312371	chr16:29312371:G:A	8.32571e-13	-1.06422	-0.954186
29312485	chr16:29312485:T:A	2.15831e-12	-2.8675e-10	-1.06584
29312503	chr16:29312503:G:A	4.99457e-13	-1.3152	-1.2142
29313354	chr16:29313354:G:A	1.17545e-11	-2.8675e-10	0.629066
29313644	chr16:29313644:C:T	1.70281e-12	-2.8675e-10	-1.30289
29313813	chr16:29313813:A:G	1.01401e-12	-0.748081	-1.07317
29313966	chr16:29313966:C:T	5.4453e-12	-2.8675e-10	-0.140416
29314182	chr16:29314182:A:G	3.63595e-12	0.150471	-0.694768
29314334	chr16:29314334:C:T	1.68257e-12	-2.8675e-10	-1.31485
29314354	chr16:29314354:C:T	1.75067e-12	-2.8675e-10	-1.27517
29314421	chr16:29314421:G:A	1.76264e-12	-2.8675e-10	-1.26836
29314806	chr16:29314806:C:G	1.04258e-12	-1.79347	-3.22512e-10
29314947	chr16:29314947:A:G	1.82988e-12	-2.8675e-10	-1.23092
29315223	chr16:29315223:G:A	9.26162e-13	-1.91187	-3.22512e-10
29315232	chr16:29315232:A:G	2.37778e-12	0.134435	-1.10344
29315239	chr16:29315239:T:C	4.99377e-12	-2.8675e-10	-0.226977
29315636	chr16:29315636:A:G	4.87027e-12	-2.8675e-10	-0.252019
29315676	chr16:29315676:G:A	9.68181e-13	-1.86751	-3.22512e-10
29315689	chr16:29315689:A:G	5.04776e-12	-2.8675e-10	-0.216224
29315734	chr16:29315734:G:C	5.4087e-13	-1.32204	-1.12771
29315961	chr16:29315961:A:G	2.94646e-12	-2.8675e-10	-0.754566
29316863	chr16:29316863:G:A	1.69436e-12	-2.8675e-10	-1.30787
29316877	chr16:29316877:GC:G	5.23916e-13	-1.39094	-1.09066
29317109	chr16:29317109:A:G	1.79188e-12	-0.0832821	-1.16862
29317273	chr16:29317273:G:T	3.46728e-12	-0.591799	-3.22512e-10
29317276	chr16:29317276:A:C	1.70392e-12	-2.8675e-10	-1.30224
29317545	chr16:29317545:T:C	8.68647e-13	-0.760556	-1.21543
29317820	chr16:29317820:C:T	9.31223e-13	-1.90642	-3.22512e-10
29317963	chr16:29317963:A:T	1.69122e-12	-2.8675e-10	-1.30972
29318192	chr16:29318192:G:A	2.64922e-12	-2.8675e-10	-0.860904
29318232	chr16:29318232:A:G	8.5898e-13	-0.692778	-1.2944
29318812	chr16:29318812:A:G	1.70306e-12	-2.8675e-10	-1.30274
29319459	chr16:29319459:T:A	1.7492e-12	-2.8675e-10	-1.27601
29319470	chr16:29319470:G:A	1.69483e-12	-2.8675e-10	-1.30759
29319642	chr16:29319642:G:A	3.85049e-13	-1.67203	-1.11752
29320081	chr16:29320081:C:T	1.79537e-12	-2.8675e-10	-1.24996
29320544	chr16:29320544:G:GGCAT	1.07757e-12	-0.485301	-1.27516
29320738	chr16:29320738:C:T	1.08616e-12	-1.75252	-3.22512e-10
29321136	chr16:29321136:G:A	1.73937e-12	-2.8675e-10	-1.28164
29321260	chr16:29321260:T:A	1.68348e-12	-2.8675e-10	-1.3143
29321558	chr16:29321558:G:A	1.69105e-12	-2.8675e-10	-1.30982
29321748	chr16:29321748:C:T	1.76885e-12	-2.8675e-10	-1.26484
29322517	chr16:29322517:G:C	8.32671e-13	-1.10979	-0.908497
29323643	chr16:29323643:G:A	6.73536e-13	-1.62045	-0.609936
29323695	chr16:29323695:A:T	3.06918e-13	-1.72166	-1.29468
29323827	chr16:29323827:A:C	3.45119e-13	-1.63948	-1.25955
29323850	chr16:29323850:C:T	4.98679e-13	-1.27943	-1.25153
29324065	chr16:29324065:G:A	1.16905e-12	-1.67897	-3.22512e-10
29324164	chr16:29324164:A:C	7.6024e-12	-2.8675e-10	0.193295
29324192	chr16:29324192:C:T	7.34162e-13	-0.835058	-1.30914
29324273	chr16:29324273:G:A	1.83938e-12	-2.8675e-10	-1.22574
29324742	chr16:29324742:C:A	1.25501e-12	-1.60802	-3.22512e-10
29325109	chr16:29325109:G:A	1.6829e-12	-2.8675e-10	-1.31465
29325530	chr16:29325530:C:T	1.20974e-12	-1.64476	-3.22512e-10
29325806	chr16:29325806:C:T	2.63133e-13	-1.8664	-1.30387
29326185	chr16:29326185:C:T	3.20286e-13	-1.66611	-1.3076
29326330	chr16:29326330:A:ACAGAG	3.49075e-13	-1.5784	-1.30924
29326337	chr16:29326337:T:G	9.72144e-13	-0.573149	-1.29027
29327201	chr16:29327201:A:C	1.7657e-12	-2.8675e-10	-1.26662
29327213	chr16:29327213:T:C	5.46926e-13	-1.37438	-1.06423
29327478	chr16:29327478:A:G	3.11364e-13	-1.88368	-1.11828
29328088	chr16:29328088:C:T	3.28659e-13	-1.63285	-1.31505
29328333	chr16:29328333:G:A	1.80476e-12	-2.8675e-10	-1.24474
29328803	chr16:29328803:C:T	1.69951e-12	-2.8675e-10	-1.30483
29329056	chr16:29329056:C:T	1.85401e-12	-2.8675e-10	-1.21782
29329178	chr16:29329178:G:A	1.68835e-12	-2.8675e-10	-1.31142
29329184	chr16:29329184:A:C	1.68232e-12	-2.8675e-10	-1.31499
29329264	chr16:29329264:G:A	1.96009e-12	-2.8675e-10	-1.16218
29329608	chr16:29329608:G:A	9.06021e-13	-1.93386	-3.22512e-10
29329805	chr16:29329805:T:C	2.14683e-12	-2.8675e-10	-1.07118
29329940	chr16:29329940:C:T	9.54523e-13	-1.88171	-3.22512e-10
29330781	chr16:29330781:G:A	2.28862e-12	-2.8675e-10	-1.00722
29331040	chr16:29331040:ATATTT:A	4.57199e-13	-1.30338	-1.31443
29331196	chr16:29331196:T:G	5.06809e-13	-1.19978	-1.31501
29331514	chr16:29331514:G:A	3.88078e-13	-1.47772	-1.304
29331904	chr16:29331904:C:T	4.22693e-13	-1.38204	-1.31424
29332276	chr16:29332276:T:C	1.69387e-12	-2.8675e-10	-1.30815
29332422	chr16:29332422:G:A	1.80209e-12	-2.8675e-10	-1.24622
29332558	chr16:29332558:T:C	1.80542e-12	-2.8675e-10	-1.24438
29333038	chr16:29333038:C:T	3.29363e-13	-2.00154	-0.944229
29333369	chr16:29333369:C:T	4.01073e-13	-1.44609	-1.30269
29333442	chr16:29333442:G:A	2.05759e-12	-0.171464	-0.942168
29333460	chr16:29333460:T:G	1.01212e-12	-1.24867	-0.574456
29333514	chr16:29333514:G:A	3.8381e-13	-1.47889	-1.31389
29333579	chr16:29333579:C:T	5.38896e-12	-2.8675e-10	-0.150816
29333744	chr16:29333744:G:A	2.17376e-12	-2.8675e-10	-1.05871
29334079	chr16:29334079:C:T	1.75201e-12	-2.8675e-10	-1.2744
29334083	chr16:29334083:G:C	2.07146e-12	-2.8675e-10	-1.10692
29334713	chr16:29334713:G:C	1.89303e-12	-1.19699	-3.22512e-10
29335301	chr16:29335301:G:A	1.84643e-12	-2.8675e-10	-1.22192
29335454	chr16:29335454:G:C	1.72145e-12	-2.8675e-10	-1.292
29335506	chr16:29335506:T:A	3.56844e-12	-2.8675e-10	-0.563041
29335516	chr16:29335516:C:A	1.76896e-12	-2.8675e-10	-1.26478
29335669	chr16:29335669:C:T	2.25184e-12	-2.8675e-10	-1.02342
29335957	chr16:29335957:T:C	4.84067e-13	-1.8073	-0.7534
29336132	chr16:29336132:G:A	5.44101e-13	-1.14907	-1.29472
29336455	chr16:29336455:T:C	2.67341e-12	0.426835	-1.27865
29336576	chr16:29336576:C:T	1.8748e-12	-2.8675e-10	-1.20667
29336586	chr16:29336586:G:A	4.40976e-13	-1.34257	-1.31137
29336726	chr16:29336726:C:G	1.84044e-12	-2.8675e-10	-1.22517
29337488	chr16:29337488:A:G	1.58063e-12	-0.482131	-0.895216
29337756	chr16:29337756:T:C	1.51922e-12	-0.514184	-0.902789
29338142	chr16:29338142:C:T	2.01545e-12	-2.8675e-10	-1.13433
29338572	chr16:29338572:G:A	3.40361e-12	-2.8675e-10	-0.610332
29338756	chr16:29338756:G:A	1.93684e-12	-2.8675e-10	-1.17411
29338813	chr16:29338813:T:A	2.29935e-12	-2.8675e-10	-1.00254
29339290	chr16:29339290:T:C	7.15915e-13	-0.855683	-1.31368
29339317	chr16:29339317:C:T	6.63888e-12	-2.8675e-10	0.0577753
29340616	chr16:29340616:T:C	2.15001e-12	-2.8675e-10	-1.0697
29341045	chr16:29341045:G:T	1.88596e-12	-2.8675e-10	-1.20073
29341343	chr16:29341343:C:T	1.6856e-12	-2.8675e-10	-1.31305
29341500	chr16:29341500:T:C	1.01274e-11	-2.8675e-10	0.48008
29341893	chr16:29341893:T:C	2.93503e-13	-1.98527	-1.07577
29342019	chr16:29342019:C:T	2.15533e-12	-2.8675e-10	-1.06723
29342085	chr16:29342085:G:A	1.84248e-12	-2.8675e-10	-1.22406
29343370	chr16:29343370:T:C	2.03076e-12	-2.8675e-10	-1.12676
29343388	chr16:29343388:C:T	3.15128e-12	-2.8675e-10	-0.687361
29343449	chr16:29343449:C:T	1.54717e-12	-0.554189	-0.844551
29343461	chr16:29343461:C:T	2.50004e-12	-0.146755	-0.772106
29343649	chr16:29343649:G:A	2.3573e-12	-0.977652	-3.22512e-10
29343655	chr16:29343655:T:C	4.44842e-13	-1.33057	-1.31463
29343724	chr16:29343724:C:T	1.89052e-12	-2.8675e-10	-1.19832
29344668	chr16:29344668:G:A	2.87024e-13	-1.92795	-1.15541
29344801	chr16:29344801:AGT:A	5.97922e-13	-1.07341	-1.27605
29344973	chr16:29344973:A:G	1.08183e-12	-1.75651	-3.22512e-10
29345005	chr16:29345005:A:G	3.17648e-13	-1.67725	-1.30473
29345065	chr16:29345065:C:T	8.13864e-12	-2.8675e-10	0.261455
29346679	chr16:29346679:G:A	4.30117e-13	-1.37802	-1.30085
29346825	chr16:29346825:C:T	1.70543e-12	-2.8675e-10	-1.30135
29347030	chr16:29347030:G:A	3.22821e-13	-1.89165	-1.07417
29347221	chr16:29347221:G:T	2.02913e-12	-2.8675e-10	-1.12756
29348432	chr16:29348432:G:A	7.92614e-13	-1.5567	-0.510886
29348696	chr16:29348696:A:G	1.89417e-12	-2.8675e-10	-1.19639
29348889	chr16:29348889:C:T	1.90719e-12	-2.8675e-10	-1.18954
29349455	chr16:29349455:G:A	4.13011e-12	-2.8675e-10	-0.416865
29351246	chr16:29351246:C:A	1.71693e-12	-2.8675e-10	-1.29463
29351273	chr16:29351273:G:A	1.68346e-12	-2.8675e-10	-1.31432
29351390	chr16:29351390:T:C	3.12454e-12	-2.8675e-10	-0.695882
29353385	chr16:29353385:G:A	4.11961e-12	-2.8675e-10	-0.419411
29354218	chr16:29354218:G:A	2.42564e-12	-2.8675e-10	-0.949073
29355631	chr16:29355631:G:T	2.39985e-12	-2.8675e-10	-0.959762
29356475	chr16:29356475:C:T	1.78607e-12	-2.8675e-10	-1.25515
29356935	chr16:29356935:G:A	1.87454e-12	-2.8675e-10	-1.2068
29358609	chr16:29358609:G:A	4.25009e-13	-1.63014	-1.06067
29358938	chr16:29358938:C:T	9.23838e-13	-1.91439	-3.22512e-10
29360184	chr16:29360184:T:C	8.53671e-13	-1.99338	-3.22512e-10
29364823	chr16:29364823:C:T	1.83168e-12	-1.22993	-3.22512e-10
29367513	chr16:29367513:TCTCA:T	1.20112e-12	-1.65192	-3.22512e-10
29368779	chr16:29368779:A:G	3.35804e-12	-2.8675e-10	-0.623812
29369267	chr16:29369267:C:T	1.98683e-12	-2.8675e-10	-1.14863
29376413	chr16:29376413:T:C	1.07424e-12	-1.76356	-3.22512e-10
29389225	chr16:29389225:TGTG:T	4.26536e-13	-2.00415	-0.683074
29389350	chr16:29389350:T:A	3.7157e-13	-2.00929	-0.815898
29389421	chr16:29389421:C:A	2.60372e-13	-1.86721	-1.31361
29389549	chr16:29389549:C:T	3.8018e-12	-2.8675e-10	-0.499694
29390374	chr16:29390374:C:T	1.22475e-12	-1.63243	-3.22512e-10
29390526	chr16:29390526:G:A	1.74801e-12	-2.8675e-10	-1.27669
29390907	chr16:29390907:G:A	2.3293e-12	-2.8675e-10	-0.989602
29392515	chr16:29392515:G:C	3.17193e-13	-1.84752	-1.13589
29393180	chr16:29393180:C:G	2.93897e-13	-1.8907	-1.16899
29393463	chr16:29393463:A:C	1.7212e-12	-2.8675e-10	-1.29215
29397634	chr16:29397634:C:T	2.55804e-13	-1.88418	-1.31433
29397662	chr16:29397662:G:A	1.77034e-12	-2.8675e-10	-1.264
29399104	chr16:29399104:G:A	4.30394e-12	-2.8675e-10	-0.375637
29399140	chr16:29399140:T:C	1.69524e-12	-2.8675e-10	-1.30734
29399571	chr16:29399571:C:T	1.59813e-12	-1.36634	-3.22512e-10
29399957	chr16:29399957:A:C	3.6321e-13	-1.62942	-1.21853
29400205	chr16:29400205:G:C	2.84844e-13	-1.80666	-1.28432
29400277	chr16:29400277:C:T	3.20481e-12	-2.8675e-10	-0.670516
29400769	chr16:29400769:G:C	2.5679e-13	-1.88236	-1.3123
29400883	chr16:29400883:G:A	4.54501e-13	-1.99205	-0.631669
29401753	chr16:29401753:C:T	1.18637e-12	-1.66427	-3.22512e-10
29402010	chr16:29402010:G:C	1.01162e-12	-1.82361	-3.22512e-10
29402127	chr16:29402127:G:A	4.7902e-13	-1.96068	-0.610501
29402417	chr16:29402417:AT:A	7.22751e-13	-1.11358	-1.04628
29404106	chr16:29404106:ATG:A	2.09569e-12	-2.8675e-10	-1.09529
29405242	chr16:29405242:G:T	2.44904e-13	-1.93828	-1.30377
29405627	chr16:29405627:G:C	1.43848e-12	-1.47158	-3.22512e-10
29405640	chr16:29405640:A:G	1.75988e-12	-2.8675e-10	-1.26992
29407346	chr16:29407346:A:G	3.73959e-13	-1.7058	-1.11298
29407613	chr16:29407613:C:T	1.56997e-11	0.918474	-3.22512e-10
29408354	chr16:29408354:A:G	3.61185e-13	-1.65574	-1.19779
29409805	chr16:29409805:A:G	1.90161e-12	-2.8675e-10	-1.19247
29409907	chr16:29409907:G:A	1.68797e-12	-2.8675e-10	-1.31164
29410741	chr16:29410741:T:C	1.96624e-12	-2.8675e-10	-1.15904
29410853	chr16:29410853:C:T	2.5966e-13	-1.93249	-1.25106
29411728	chr16:29411728:C:A	2.12274e-12	-2.8675e-10	-1.08246
29412397	chr16:29412397:A:G	1.7379e-12	-2.8675e-10	-1.28249
29413245	chr16:29413245:G:C	1.70497e-12	-2.8675e-10	-1.30162
29415596	chr16:29415596:G:A	2.57598e-13	-1.87755	-1.31397
29416407	chr16:29416407:C:T	4.68112e-13	-1.31781	-1.27641
29416855	chr16:29416855:AAAG:A	3.15403e-13	-1.94228	-1.04679
29418101	chr16:29418101:G:C	2.73873e-13	-1.98953	-1.14073
29418126	chr16:29418126:G:T	6.30584e-13	-0.981815	-1.31446
29418665	chr16:29418665:A:G	1.04076e-12	-1.79522	-3.22512e-10
29418778	chr16:29418778:A:C	1.73635e-12	-1.28338	-3.22512e-10
29418979	chr16:29418979:T:G	4.67293e-13	-1.31553	-1.28044
29419226	chr16:29419226:G:C	8.64999e-13	-1.9802	-3.22512e-10
29419873	chr16:29419873:G:C	6.02241e-12	-2.8675e-10	-0.0396819
29421386	chr16:29421386:T:C	1.26147e-12	-1.60289	-3.22512e-10
29421391	chr16:29421391:T:C	2.96956e-12	-2.8675e-10	-0.746755
29421833	chr16:29421833:G:C	1.81735e-12	-1.23779	-3.22512e-10
29421901	chr16:29421901:A:C	6.08289e-12	-2.8675e-10	-0.0296881
29422062	chr16:29422062:C:T	1.69448e-12	-2.8675e-10	-1.30779
29422573	chr16:29422573:C:T	1.70347e-12	-2.8675e-10	-1.3025
29423424	chr16:29423424:C:T	1.68471e-12	-2.8675e-10	-1.31358
29423628	chr16:29423628:A:C	2.31601e-13	-2.00386	-1.29404
29425802	chr16:29425802:T:C	1.24005e-12	-1.62001	-3.22512e-10
29425849	chr16:29425849:T:G	3.12801e-13	-1.73269	-1.26467
29426186	chr16:29426186:A:G	1.71663e-12	-2.8675e-10	-1.2948
29426210	chr16:29426210:T:C	1.69016e-12	-2.8675e-10	-1.31035
29426640	chr16:29426640:A:ACTTAC	9.44398e-13	-1.89238	-3.22512e-10
29427040	chr16:29427040:CAT:C	4.6987e-13	-1.94958	-0.640885
29427906	chr16:29427906:C:G	5.70044e-13	-1.94484	-0.45237
29428037	chr16:29428037:A:G	5.8724e-12	-2.8675e-10	-0.0649046
29428212	chr16:29428212:T:C	3.04572e-13	-1.73096	-1.29305
```
