## Supplementary material for "Characterization of shared and ancestry-specific signals driving complex traits using multi-ancestry fine-mapping": susiex_nc2.cs80.snp

```
BP	SNP	PIP(CS1)	LogBF(CS1,Pop1)	LogBF(CS1,Pop2)
27994917	chr16:27994917:T:C	1.78156e-16	-2.8675e-10	-1.31304
27995026	chr16:27995026:T:C	1.84936e-16	-2.8675e-10	-1.27569
27995180	chr16:27995180:T:C	1.78093e-16	-2.8675e-10	-1.31339
27995625	chr16:27995625:G:A	1.8756e-16	-2.8675e-10	-1.2616
27995775	chr16:27995775:T:C	1.87862e-16	-1.25999	-3.22512e-10
27995922	chr16:27995922:A:G	1.85913e-16	-2.8675e-10	-1.27042
27996429	chr16:27996429:TA:T	3.41995e-17	-1.64957	-1.31391
27996509	chr16:27996509:ACT:A	2.71429e-17	-1.89423	-1.30035
27996712	chr16:27996712:A:G	6.9262e-17	-2.02649	-0.231305
27996830	chr16:27996830:G:A	1.29556e-16	-1.63158	-3.22512e-10
27997032	chr16:27997032:G:A	2.08074e-16	-1.1578	-3.22512e-10
27997217	chr16:27997217:G:A	5.02487e-17	-1.56128	-1.01743
27997917	chr16:27997917:C:T	3.29369e-17	-1.82619	-1.17492
27997922	chr16:27997922:C:T	5.98354e-17	-1.13742	-1.26668
27998109	chr16:27998109:G:A	2.2335e-16	-2.8675e-10	-1.08696
27998484	chr16:27998484:C:T	1.05125e-16	-1.84055	-3.22512e-10
27998739	chr16:27998739:G:A	5.22374e-17	-1.25698	-1.28292
27998895	chr16:27998895:A:G	8.49585e-17	-1.80092	-0.252617
27999381	chr16:27999381:G:A	5.3839e-17	-1.78948	-0.720216
28000185	chr16:28000185:C:G	2.04079e-16	-2.8675e-10	-1.17719
28000194	chr16:28000194:G:A	3.77201e-17	-1.58285	-1.28265
28000560	chr16:28000560:C:T	1.9676e-16	-2.8675e-10	-1.21371
28001290	chr16:28001290:G:A	6.72417e-16	-2.8675e-10	0.0151817
28001298	chr16:28001298:G:C	1.99649e-16	-2.8675e-10	-1.19914
28001381	chr16:28001381:G:A	3.75959e-17	-1.62019	-1.24861
28001568	chr16:28001568:C:T	4.35044e-16	-2.8675e-10	-0.420249
28001933	chr16:28001933:T:C	3.75669e-17	-1.60996	-1.25961
28001983	chr16:28001983:G:A	3.17313e-17	-1.72719	-1.31121
28002344	chr16:28002344:C:G	2.83197e-17	-1.85604	-1.29609
28002528	chr16:28002528:G:C	1.27705e-16	-1.64598	-3.22512e-10
28002970	chr16:28002970:A:G	1.81447e-16	-2.8675e-10	-1.29473
28003018	chr16:28003018:A:G	3.21384e-17	-1.88455	-1.1411
28003239	chr16:28003239:C:T	3.68835e-17	-1.63662	-1.25131
28003803	chr16:28003803:G:A	9.6107e-17	-1.93023	-3.22512e-10
28004057	chr16:28004057:T:C	1.80452e-16	-2.8675e-10	-1.30023
28004514	chr16:28004514:C:T	1.83695e-16	-2.8675e-10	-1.28242
28004590	chr16:28004590:CAGAAT:C	1.30023e-16	-1.88514	0.257152
28004704	chr16:28004704:G:A	9.86921e-17	-1.90369	-3.22512e-10
28004734	chr16:28004734:C:T	4.33746e-17	-1.99323	-0.732588
28004801	chr16:28004801:T:G	1.05767e-15	-1.25108	1.71921
28005275	chr16:28005275:A:G	9.30797e-17	-1.77393	-0.188309
28005283	chr16:28005283:C:T	7.07491e-17	-1.89547	-0.341091
28005705	chr16:28005705:T:C	1.79384e-16	-2.8675e-10	-1.30617
28005765	chr16:28005765:A:C	2.56766e-17	-1.9455	-1.30462
28006250	chr16:28006250:T:C	8.9935e-17	-1.99661	-3.22512e-10
28006259	chr16:28006259:C:T	3.42844e-17	-1.73334	-1.22766
28006723	chr16:28006723:G:A	8.03007e-15	-2.8675e-10	2.49525
28007268	chr16:28007268:A:T	1.4693e-16	-1.50574	-3.22512e-10
28007331	chr16:28007331:C:A	2.77486e-17	-1.89565	-1.27686
28007874	chr16:28007874:G:A	3.99368e-17	-2.01775	-0.790646
28008030	chr16:28008030:G:A	1.96119e-16	-2.8675e-10	-1.21697
28009454	chr16:28009454:T:C	3.7989e-16	-0.870198	0.314384
28009500	chr16:28009500:A:G	1.8259e-16	-2.8675e-10	-1.28845
28010087	chr16:28010087:G:A	1.99174e-16	-2.8675e-10	-1.20152
28010145	chr16:28010145:A:C	1.86679e-16	-2.8675e-10	-1.26631
28010290	chr16:28010290:T:C	4.11982e-17	-2.02517	-0.75213
28010342	chr16:28010342:G:A	3.55709e-17	-1.93591	-0.988258
28010351	chr16:28010351:G:A	2.16613e-16	-1.11759	-3.22512e-10
28010543	chr16:28010543:C:T	3.63138e-17	-2.0218	-0.881703
28010583	chr16:28010583:C:A	8.97253e-17	-1.99894	-3.22512e-10
28010774	chr16:28010774:T:G	3.44127e-16	-2.8675e-10	-0.654686
28010789	chr16:28010789:A:G	3.50982e-16	-2.8675e-10	-0.634961
28011038	chr16:28011038:C:G	1.87951e-16	-2.8675e-10	-1.25952
28011079	chr16:28011079:G:A	3.05317e-16	-2.8675e-10	-0.774346
28011108	chr16:28011108:A:G	5.11828e-16	-0.524376	0.266667
28011686	chr16:28011686:C:T	1.77209e-15	-2.8675e-10	0.984219
28011735	chr16:28011735:C:T	6.04554e-17	-1.18972	-1.20407
28011949	chr16:28011949:G:A	1.96853e-16	-2.8675e-10	-1.21324
28012440	chr16:28012440:C:T	4.65244e-17	-2.02137	-0.634346
28012701	chr16:28012701:C:T	8.83064e-17	-2.01488	-3.22512e-10
28012735	chr16:28012735:A:T	2.25721e-16	-2.8675e-10	-1.0764
28012979	chr16:28012979:CTT:C	1.77814e-16	-2.8675e-10	-1.31496
28013193	chr16:28013193:T:C	2.43942e-16	-2.8675e-10	-0.998767
28013372	chr16:28013372:C:T	3.52897e-17	-2.02628	-0.905821
28013397	chr16:28013397:C:CAAAGG	6.83508e-17	-2.02664	-0.244403
28013763	chr16:28013763:A:C	1.85363e-16	-2.8675e-10	-1.27338
28013896	chr16:28013896:C:G	6.97632e-17	-2.02188	-0.228714
28014442	chr16:28014442:T:C	2.19353e-16	-2.8675e-10	-1.10501
28014505	chr16:28014505:A:C	3.17275e-17	-2.01173	-1.02679
28014688	chr16:28014688:G:A	1.78771e-16	-2.8675e-10	-1.30959
28014781	chr16:28014781:T:G	7.98678e-17	-2.02684	-0.0884787
28014789	chr16:28014789:G:A	1.91574e-16	-2.8675e-10	-1.24042
28015353	chr16:28015353:T:A	8.79967e-17	-2.0184	-3.22512e-10
28015653	chr16:28015653:T:C	2.15053e-16	-2.8675e-10	-1.12481
28015686	chr16:28015686:A:G	5.1436e-17	-1.42906	-1.1263
28016016	chr16:28016016:A:C	2.04192e-16	-2.8675e-10	-1.17664
28016097	chr16:28016097:T:G	4.06921e-17	-1.50478	-1.28489
28016911	chr16:28016911:A:G	2.70463e-16	-2.8675e-10	-0.895562
28016954	chr16:28016954:T:C	2.19817e-16	-2.8675e-10	-1.1029
28017598	chr16:28017598:C:T	2.62376e-15	-2.8675e-10	1.37667
28017914	chr16:28017914:A:G	1.78256e-16	-2.8675e-10	-1.31247
28018087	chr16:28018087:C:G	1.78615e-16	-2.8675e-10	-1.31047
28018173	chr16:28018173:C:T	3.38377e-15	-2.8675e-10	1.63105
28018218	chr16:28018218:C:T	3.03039e-17	-2.02058	-1.06384
28018427	chr16:28018427:G:A	3.31937e-15	-2.8675e-10	1.61183
28018642	chr16:28018642:G:A	2.56998e-15	-2.8675e-10	1.35596
28018832	chr16:28018832:A:G	4.12051e-16	-2.8675e-10	-0.474548
28020000	chr16:28020000:T:C	2.10045e-16	-2.8675e-10	-1.14838
28020019	chr16:28020019:A:G	1.51002e-16	-1.4784	-3.22512e-10
28020090	chr16:28020090:G:A	1.88681e-16	-2.8675e-10	-1.25564
28020105	chr16:28020105:T:C	1.84983e-16	-2.8675e-10	-1.27543
28020433	chr16:28020433:T:C	1.97134e-16	-2.8675e-10	-1.21181
28020623	chr16:28020623:G:A	9.40224e-17	-1.95216	-3.22512e-10
28021192	chr16:28021192:C:T	6.87288e-17	-1.42447	-0.841054
28021860	chr16:28021860:C:T	3.58752e-17	-1.94134	-0.974313
28021921	chr16:28021921:T:C	1.78573e-16	-2.8675e-10	-1.3107
28022030	chr16:28022030:G:A	2.93508e-16	-2.8675e-10	-0.813792
28022285	chr16:28022285:T:C	2.14186e-16	-2.8675e-10	-1.12885
28022484	chr16:28022484:T:TTC	1.77843e-16	-2.8675e-10	-1.31479
28023010	chr16:28023010:A:G	1.80333e-16	-2.8675e-10	-1.30089
28023011	chr16:28023011:G:T	2.13463e-16	-1.03032	-0.101912
28023080	chr16:28023080:C:G	2.31385e-16	-2.8675e-10	-1.05161
28023093	chr16:28023093:T:C	2.41292e-16	-0.907753	-0.101938
28023616	chr16:28023616:T:C	3.36085e-16	-2.8675e-10	-0.678332
28023674	chr16:28023674:G:A	2.6874e-16	-0.901951	-3.22512e-10
28025313	chr16:28025313:G:A	4.10323e-16	-2.8675e-10	-0.478751
28025395	chr16:28025395:T:C	2.84616e-16	-2.8675e-10	-0.844554
28025630	chr16:28025630:T:C	9.78786e-17	-1.91197	-3.22512e-10
28025684	chr16:28025684:G:A	1.92145e-16	-2.8675e-10	-1.23745
28026109	chr16:28026109:C:T	1.90981e-16	-2.8675e-10	-1.24352
28027331	chr16:28027331:G:T	1.21536e-16	-2.02372	0.328235
28027729	chr16:28027729:G:A	1.9395e-16	-1.2281	-3.22512e-10
28028162	chr16:28028162:G:A	8.02224e-16	-0.862142	1.05383
28028246	chr16:28028246:G:A	8.73278e-17	-2.02603	-3.22512e-10
28028265	chr16:28028265:G:A	7.79462e-16	-0.873585	1.03649
28028585	chr16:28028585:G:A	1.80369e-16	-2.8675e-10	-1.30069
28029215	chr16:28029215:T:A	1.50537e-16	-2.01614	0.534653
28029261	chr16:28029261:T:C	1.7815e-16	-2.8675e-10	-1.31307
28029890	chr16:28029890:G:A	9.33315e-17	-1.95954	-3.22512e-10
28030610	chr16:28030610:T:C	6.74122e-16	-0.981883	0.999598
28030710	chr16:28030710:G:A	5.80276e-16	-0.814257	0.682065
28032261	chr16:28032261:C:T	3.85743e-16	-2.8675e-10	-0.540526
28032294	chr16:28032294:A:G	5.25625e-16	-0.991032	0.759924
28032322	chr16:28032322:CA:C	2.14351e-16	-2.8675e-10	-1.12808
28032451	chr16:28032451:G:A	4.76517e-17	-1.6815	-0.950276
28032560	chr16:28032560:G:A	1.94164e-16	-2.8675e-10	-1.227
28032565	chr16:28032565:C:T	1.78534e-16	-2.8675e-10	-1.31092
28032783	chr16:28032783:C:T	1.78554e-16	-2.8675e-10	-1.3108
28032951	chr16:28032951:T:C	1.90159e-16	-2.8675e-10	-1.24784
28033026	chr16:28033026:G:A	2.13493e-16	-2.8675e-10	-1.13209
28033891	chr16:28033891:C:T	3.95609e-17	-1.76702	-1.05084
28033945	chr16:28033945:T:C	1.40648e-16	-1.54944	-3.22512e-10
28034435	chr16:28034435:C:T	1.8074e-16	-2.8675e-10	-1.29864
28034629	chr16:28034629:G:C	1.94014e-16	-2.8675e-10	-1.22777
28035076	chr16:28035076:A:G	3.12042e-16	-2.8675e-10	-0.75256
28035709	chr16:28035709:C:T	2.06181e-16	-2.8675e-10	-1.16694
28035756	chr16:28035756:T:C	1.80315e-16	-2.8675e-10	-1.30099
28035856	chr16:28035856:C:T	3.93274e-15	-2.8675e-10	1.78139
28035966	chr16:28035966:T:C	1.78149e-16	-2.8675e-10	-1.31307
28036015	chr16:28036015:G:A	3.18576e-16	-2.8675e-10	-0.731834
28036434	chr16:28036434:G:A	2.62366e-14	-2.8675e-10	3.67921
28036991	chr16:28036991:CA:C	9.59512e-17	-1.93186	-3.22512e-10
28037007	chr16:28037007:T:G	4.25253e-17	-1.43066	-1.31494
28037278	chr16:28037278:G:A	2.0228e-16	-2.8675e-10	-1.18604
28037306	chr16:28037306:G:A	7.91664e-17	-1.91744	-0.206704
28037403	chr16:28037403:T:A	1.63518e-14	-2.8675e-10	3.2064
28037708	chr16:28037708:A:G	1.53609e-14	-2.8675e-10	3.14388
28038353	chr16:28038353:G:A	1.22205e-16	-0.677964	-1.01203
28038524	chr16:28038524:C:T	2.83455e-16	-2.8675e-10	-0.848644
28039291	chr16:28039291:CT:C	5.48312e-14	-2.8675e-10	4.41632
28039456	chr16:28039456:G:A	5.11945e-14	-2.8675e-10	4.34769
28039555	chr16:28039555:A:G	2.18097e-16	-2.8675e-10	-1.11075
28039710	chr16:28039710:A:G	2.23675e-16	-2.8675e-10	-1.0855
28040016	chr16:28040016:A:T	5.16058e-17	-1.23767	-1.31439
28040134	chr16:28040134:C:A	1.96547e-16	-2.8675e-10	-1.21479
28040405	chr16:28040405:T:C	1.82299e-16	-2.8675e-10	-1.29005
28040759	chr16:28040759:C:T	6.36094e-14	-2.8675e-10	4.56482
28040966	chr16:28040966:C:T	4.20898e-14	-2.8675e-10	4.15186
28041076	chr16:28041076:G:A	1.88405e-16	-2.8675e-10	-1.2571
28041403	chr16:28041403:G:A	2.36292e-16	-2.8675e-10	-1.03063
28041443	chr16:28041443:C:A	3.90627e-14	-2.8675e-10	4.07723
28041481	chr16:28041481:G:T	6.37441e-14	-2.8675e-10	4.56694
28041484	chr16:28041484:G:A	2.01571e-16	-2.8675e-10	-1.18955
28041609	chr16:28041609:A:T	7.04019e-14	-2.8675e-10	4.66628
28041642	chr16:28041642:T:C	4.38814e-16	-0.243759	-0.167861
28041690	chr16:28041690:A:C	4.15727e-16	-0.302099	-0.16357
28041847	chr16:28041847:C:T	3.22717e-16	-2.8675e-10	-0.718922
28041979	chr16:28041979:G:A	1.82544e-16	-2.8675e-10	-1.28871
28042126	chr16:28042126:T:C	2.53663e-16	-2.8675e-10	-0.959688
28042293	chr16:28042293:G:A	7.75661e-17	-0.938336	-1.20623
28042310	chr16:28042310:C:T	6.40829e-14	-2.8675e-10	4.57224
28042388	chr16:28042388:A:T	2.55634e-16	-2.8675e-10	-0.951952
28042749	chr16:28042749:G:A	1.47863e-14	-2.8675e-10	3.10576
28043411	chr16:28043411:C:T	2.67762e-17	-1.92559	-1.28259
28043697	chr16:28043697:C:T	2.90216e-17	-1.89007	-1.23758
28043744	chr16:28043744:G:A	1.85287e-16	-2.8675e-10	-1.27379
28043857	chr16:28043857:G:A	6.38692e-16	-0.676819	0.640544
28044159	chr16:28044159:C:G	2.22537e-16	-2.8675e-10	-1.0906
28044375	chr16:28044375:C:A	4.68062e-16	-2.8675e-10	-0.347096
28044401	chr16:28044401:T:C	7.1611e-16	-0.715431	0.793568
28044658	chr16:28044658:C:G	1.92038e-16	-2.8675e-10	-1.238
28044715	chr16:28044715:T:C	1.3362e-15	-0.3393	1.04119
28044844	chr16:28044844:T:C	6.46164e-17	-1.01259	-1.31464
28045195	chr16:28045195:C:A	1.08256e-16	-1.92507	0.113871
28045402	chr16:28045402:G:A	1.92366e-16	-2.8675e-10	-1.2363
28045432	chr16:28045432:G:A	3.51707e-14	-2.8675e-10	3.97227
28045678	chr16:28045678:AAAT:A	8.01594e-16	-2.8675e-10	0.190905
28045749	chr16:28045749:G:T	8.01926e-16	-2.8675e-10	0.191319
28045933	chr16:28045933:T:G	3.27675e-16	-2.8675e-10	-0.703674
28045966	chr16:28045966:A:G	8.8865e-17	-2.00858	-3.22512e-10
28046261	chr16:28046261:A:C	1.2929e-15	-0.167219	0.836167
28046578	chr16:28046578:T:C	2.15939e-16	-2.8675e-10	-1.1207
28046601	chr16:28046601:G:A	2.56357e-16	-2.8675e-10	-0.949127
28047199	chr16:28047199:G:A	4.64547e-17	-1.95588	-0.701339
28047653	chr16:28047653:A:G	2.3363e-16	-2.8675e-10	-1.04196
28048581	chr16:28048581:C:T	8.05646e-16	-2.8675e-10	0.195948
28048635	chr16:28048635:G:C	4.59266e-16	-0.242267	-0.123799
28048695	chr16:28048695:C:T	9.66024e-17	-0.621675	-1.30342
28048721	chr16:28048721:T:C	9.23328e-17	-0.674884	-1.29541
28048833	chr16:28048833:T:C	3.2834e-17	-1.76432	-1.23991
28049155	chr16:28049155:A:G	4.8511e-16	-0.141025	-0.170296
28049643	chr16:28049643:C:T	9.69864e-17	-0.646212	-1.27491
28049700	chr16:28049700:AAG:A	4.34465e-16	-2.8675e-10	-0.421582
28050100	chr16:28050100:A:G	1.02791e-16	-1.87535	0.0123578
28050103	chr16:28050103:G:T	1.92889e-16	-2.8675e-10	-1.23358
28050893	chr16:28050893:C:T	5.1024e-16	-2.8675e-10	-0.260815
28050942	chr16:28050942:T:A	4.20564e-16	-2.8675e-10	-0.4541
28051107	chr16:28051107:G:A	1.47436e-15	-0.0981541	0.898439
28051284	chr16:28051284:A:G	2.6699e-16	-2.8675e-10	-0.908484
28051764	chr16:28051764:G:A	8.78192e-17	-1.56086	-0.459558
28051872	chr16:28051872:T:C	8.01256e-17	-1.59564	-0.516465
28052121	chr16:28052121:A:G	2.6826e-17	-1.90046	-1.30586
28052235	chr16:28052235:C:T	1.81704e-16	-2.8675e-10	-1.29332
28052627	chr16:28052627:G:A	2.89898e-17	-1.82755	-1.3012
28052904	chr16:28052904:A:G	3.20286e-17	-1.71685	-1.31222
28052957	chr16:28052957:A:C	1.34284e-16	-0.286908	-1.30883
28053172	chr16:28053172:G:A	6.84756e-17	-0.968577	-1.30064
28054032	chr16:28054032:T:C	8.02e-17	-0.980082	-1.13109
28054073	chr16:28054073:T:C	2.91239e-17	-1.89582	-1.22831
28054254	chr16:28054254:T:A	1.02648e-16	-0.772173	-1.09221
28054291	chr16:28054291:G:A	3.67053e-16	-2.8675e-10	-0.590191
28054376	chr16:28054376:A:G	3.57147e-17	-1.64425	-1.27588
28055097	chr16:28055097:C:T	2.97397e-17	-1.89248	-1.21074
28055931	chr16:28055931:A:AC	7.48889e-17	-0.874044	-1.30565
28056047	chr16:28056047:G:C	1.95355e-16	-2.8675e-10	-1.22088
28056064	chr16:28056064:G:A	1.98695e-15	-2.8675e-10	1.09866
28056551	chr16:28056551:TG:T	2.34544e-17	-2.027	-1.31364
28056629	chr16:28056629:T:C	3.9312e-16	-2.8675e-10	-0.521582
28056887	chr16:28056887:C:T	3.79739e-16	-2.8675e-10	-0.556212
28057683	chr16:28057683:A:G	6.20776e-15	-2.8675e-10	2.23786
28057751	chr16:28057751:C:T	1.7783e-16	-2.8675e-10	-1.31487
28057872	chr16:28057872:C:A	2.5583e-16	-2.8675e-10	-0.951184
28058146	chr16:28058146:G:A	3.6402e-17	-1.92677	-0.974306
28058191	chr16:28058191:C:T	1.88919e-16	-2.8675e-10	-1.25438
28058286	chr16:28058286:G:C	2.10573e-16	-2.8675e-10	-1.14586
28058394	chr16:28058394:C:T	3.39431e-17	-2.02112	-0.949892
28058410	chr16:28058410:C:A	2.19641e-16	-2.8675e-10	-1.1037
28058486	chr16:28058486:A:G	6.84403e-16	-2.8675e-10	0.0328507
28058640	chr16:28058640:AC:A	3.92806e-17	-1.77154	-1.05342
28058763	chr16:28058763:G:A	2.47435e-15	-2.8675e-10	1.31804
28058765	chr16:28058765:T:C	4.88138e-16	-2.8675e-10	-0.305098
28059233	chr16:28059233:C:T	2.4372e-17	-1.98733	-1.31494
28060016	chr16:28060016:G:T	9.72161e-17	-1.91876	-3.22512e-10
28060087	chr16:28060087:A:G	4.93301e-17	-2.02547	-0.571697
28060270	chr16:28060270:G:A	6.13693e-16	-2.8675e-10	-0.0762023
28060632	chr16:28060632:G:A	4.63191e-17	-1.77841	-0.881732
28060671	chr16:28060671:G:A	3.17234e-17	-1.79652	-1.24212
28060739	chr16:28060739:A:G	7.22423e-16	-2.8675e-10	0.086914
28061349	chr16:28061349:G:C	5.07754e-17	-2.02597	-0.542317
28062111	chr16:28062111:C:G	3.00066e-17	-1.78175	-1.31253
28062615	chr16:28062615:G:A	2.4564e-17	-2.00659	-1.28782
28062981	chr16:28062981:G:A	2.02694e-16	-2.8675e-10	-1.184
28063001	chr16:28063001:C:T	6.5773e-17	-1.76517	-0.544319
28063398	chr16:28063398:C:G	1.97898e-16	-2.8675e-10	-1.20794
28063500	chr16:28063500:C:T	3.7873e-16	-2.8675e-10	-0.558873
28063918	chr16:28063918:G:A	8.86165e-17	-2.01138	-3.22512e-10
28064056	chr16:28064056:C:A	6.98716e-17	-0.985113	-1.26392
28064446	chr16:28064446:G:A	4.00509e-17	-1.49309	-1.31245
28064578	chr16:28064578:C:T	2.72327e-17	-2.02701	-1.16427
28064980	chr16:28064980:T:C	7.92691e-17	-1.94375	-0.179099
28065081	chr16:28065081:G:A	2.02887e-16	-2.8675e-10	-1.18305
28065123	chr16:28065123:T:C	1.78884e-16	-2.8675e-10	-1.30896
28065165	chr16:28065165:A:G	3.49607e-17	-2.02163	-0.919841
28065537	chr16:28065537:T:C	5.00687e-17	-2.02245	-0.559853
28065623	chr16:28065623:C:T	5.9878e-16	0.860534	-0.961336
28065748	chr16:28065748:C:T	2.85051e-16	-2.8675e-10	-0.843027
28066068	chr16:28066068:C:A	4.40399e-16	0.527734	-0.93575
28066211	chr16:28066211:C:A	4.55733e-16	0.581056	-0.954846
28066536	chr16:28066536:A:T	2.4772e-16	-2.8675e-10	-0.983396
28066767	chr16:28066767:G:A	2.54096e-15	-2.8675e-10	1.3446
28066934	chr16:28066934:G:A	2.56412e-16	-2.8675e-10	-0.948911
28067103	chr16:28067103:C:A	1.26997e-15	0.991982	-0.340928
28067270	chr16:28067270:G:A	1.94317e-16	-2.8675e-10	-1.2262
28067274	chr16:28067274:T:C	2.43059e-16	0.255102	-1.25749
28067585	chr16:28067585:TC:T	1.05329e-16	-1.85726	0.018646
28067613	chr16:28067613:G:A	1.30147e-15	-2.8675e-10	0.675552
28067888	chr16:28067888:G:A	1.1493e-15	-2.8675e-10	0.551212
28067994	chr16:28067994:G:A	2.33297e-16	-2.8675e-10	-1.04338
28068448	chr16:28068448:T:A	7.93582e-16	-2.8675e-10	0.18086
28068478	chr16:28068478:A:C	1.80057e-16	-0.224258	-1.07817
28068607	chr16:28068607:C:CCTAAGTCA	1.8461e-16	-2.8675e-10	-1.27745
28068856	chr16:28068856:T:C	5.40205e-16	-2.8675e-10	-0.203748
28069174	chr16:28069174:A:G	6.62778e-17	-2.02679	-0.275049
28069196	chr16:28069196:G:A	4.76975e-17	-1.3184	-1.31242
28069288	chr16:28069288:C:T	3.44458e-16	-0.653725	-3.22512e-10
28069925	chr16:28069925:C:T	1.76129e-16	-0.0852217	-1.23926
28070295	chr16:28070295:A:G	4.75145e-17	-1.33708	-1.29758
28070354	chr16:28070354:A:G	4.21989e-17	-2.02336	-0.729942
28071165	chr16:28071165:C:G	6.64272e-16	-2.8675e-10	0.00299522
28071330	chr16:28071330:G:A	1.16995e-16	-0.423748	-1.30982
28071346	chr16:28071346:C:G	7.251e-16	-2.8675e-10	0.0906127
28071452	chr16:28071452:A:G	7.41683e-17	-1.71392	-0.475435
28071674	chr16:28071674:G:A	4.8115e-17	-1.81775	-0.804349
28071723	chr16:28071723:C:T	1.48713e-16	-1.93326	0.439579
28071739	chr16:28071739:T:C	2.48573e-17	-1.96802	-1.31452
28071786	chr16:28071786:T:C	4.82897e-17	-1.83731	-0.781165
28072344	chr16:28072344:A:G	6.09493e-17	-1.85298	-0.532676
28072588	chr16:28072588:T:C	4.41256e-17	-1.88635	-0.822301
28073028	chr16:28073028:T:C	4.79842e-17	-1.83969	-0.785138
28073070	chr16:28073070:G:T	4.56096e-17	-1.80726	-0.868323
28073215	chr16:28073215:A:G	1.3325e-16	-1.91826	0.314788
28073225	chr16:28073225:A:G	1.1952e-16	-0.42244	-1.28978
28073455	chr16:28073455:G:T	1.44422e-16	-1.91617	0.393206
28073660	chr16:28073660:T:C	5.4153e-16	-2.8675e-10	-0.201298
28073674	chr16:28073674:G:A	2.44051e-17	-2.01369	-1.28721
28073849	chr16:28073849:A:AC	3.72241e-16	-2.8675e-10	-0.576154
28073901	chr16:28073901:A:C	3.62058e-16	-2.8675e-10	-0.603892
28073989	chr16:28073989:CA:C	5.47047e-16	-2.8675e-10	-0.191162
28074185	chr16:28074185:C:T	5.82867e-16	-2.8675e-10	-0.127737
28074198	chr16:28074198:T:C	1.78127e-16	-2.8675e-10	-1.3132
28074251	chr16:28074251:G:A	1.9648e-16	-2.8675e-10	-1.21514
28074275	chr16:28074275:T:C	5.4825e-16	-2.8675e-10	-0.188965
28074296	chr16:28074296:T:C	5.23076e-16	-2.8675e-10	-0.235969
28074314	chr16:28074314:A:G	5.47047e-16	-2.8675e-10	-0.191162
28074368	chr16:28074368:C:T	2.01241e-16	-2.8675e-10	-1.19119
28074483	chr16:28074483:T:C	5.43391e-16	-2.8675e-10	-0.197867
28074496	chr16:28074496:G:C	1.80488e-16	-2.8675e-10	-1.30003
28074609	chr16:28074609:G:A	1.90722e-16	-2.8675e-10	-1.24488
28074805	chr16:28074805:T:C	6.44947e-17	-1.77416	-0.554951
28074816	chr16:28074816:G:A	2.04938e-16	-2.8675e-10	-1.17299
28074904	chr16:28074904:G:A	4.25113e-16	-2.8675e-10	-0.443342
28075133	chr16:28075133:A:G	2.56623e-17	-1.94567	-1.305
28075213	chr16:28075213:C:T	6.73256e-16	-2.8675e-10	0.0164288
28075257	chr16:28075257:T:C	2.44805e-16	-2.8675e-10	-0.995236
28075434	chr16:28075434:T:C	2.90331e-17	-1.90525	-1.22201
28075489	chr16:28075489:G:A	1.9421e-16	-2.8675e-10	-1.22676
28075512	chr16:28075512:T:C	3.4579e-16	-2.8675e-10	-0.649864
28075549	chr16:28075549:G:A	2.07308e-16	-0.138618	-1.02287
28075697	chr16:28075697:A:G	2.82217e-16	-2.8675e-10	-0.853022
28076284	chr16:28076284:T:G	3.51047e-16	-2.8675e-10	-0.634776
28076347	chr16:28076347:C:A	1.19893e-16	-1.7091	-3.22512e-10
28077430	chr16:28077430:C:A	2.60635e-16	-2.8675e-10	-0.932574
28077529	chr16:28077529:G:A	4.7825e-15	-2.8675e-10	1.97702
28077672	chr16:28077672:G:A	8.72616e-17	-2.02679	-3.22512e-10
28077835	chr16:28077835:C:T	1.45717e-16	-1.51403	-3.22512e-10
28078136	chr16:28078136:C:T	6.46494e-16	-2.8675e-10	-0.0241323
28078210	chr16:28078210:A:G	1.74797e-15	-2.8675e-10	0.970511
28078866	chr16:28078866:C:T	1.09131e-16	-1.80315	-3.22512e-10
28078908	chr16:28078908:A:T	6.43353e-17	-1.78062	-0.550971
28079397	chr16:28079397:A:G	8.17926e-16	-2.8675e-10	0.211075
28079633	chr16:28079633:C:T	5.36691e-16	-2.8675e-10	-0.210273
28079847	chr16:28079847:A:G	1.09234e-16	-1.8022	-3.22512e-10
28079867	chr16:28079867:C:T	3.67015e-16	-2.8675e-10	-0.590294
28079875	chr16:28079875:G:A	5.86418e-16	-2.8675e-10	-0.121663
28080712	chr16:28080712:T:C	1.79639e-16	-1.30475	-3.22512e-10
28081809	chr16:28081809:C:T	3.77881e-16	-2.8675e-10	-0.561117
28082353	chr16:28082353:C:T	1.56652e-16	-0.199713	-1.24196
28082363	chr16:28082363:T:C	7.96436e-15	-2.8675e-10	2.48703
28082544	chr16:28082544:ATGG:A	7.81418e-15	-2.8675e-10	2.468
28082614	chr16:28082614:T:G	1.76577e-14	-2.8675e-10	3.28323
28082705	chr16:28082705:G:A	2.05299e-16	-2.8675e-10	-1.17123
28082995	chr16:28082995:T:C	4.98259e-17	-2.00242	-0.584743
28083104	chr16:28083104:G:A	3.47808e-16	-2.8675e-10	-0.644046
28083222	chr16:28083222:T:G	2.13572e-16	-2.8675e-10	-1.13172
28083457	chr16:28083457:G:A	3.76005e-16	-2.8675e-10	-0.566095
28083572	chr16:28083572:G:A	6.90287e-15	-2.8675e-10	2.344
28083673	chr16:28083673:C:G	3.39594e-16	-2.8675e-10	-0.667947
28083758	chr16:28083758:G:A	2.59712e-16	-2.8675e-10	-0.936122
28083902	chr16:28083902:G:A	3.17717e-16	-2.8675e-10	-0.734537
28083922	chr16:28083922:T:A	3.15796e-16	-2.8675e-10	-0.740599
28083942	chr16:28083942:G:T	1.80853e-16	-2.8675e-10	-1.29801
28084321	chr16:28084321:A:G	2.65097e-15	-2.8675e-10	1.38698
28084785	chr16:28084785:G:T	1.04593e-16	-2.00594	0.160329
28085156	chr16:28085156:A:T	2.26603e-16	-2.8675e-10	-1.0725
28085509	chr16:28085509:A:C	2.1883e-16	-2.8675e-10	-1.1074
28085671	chr16:28085671:A:G	2.50623e-16	-2.8675e-10	-0.971748
28086323	chr16:28086323:T:C	4.64161e-17	-2.01119	-0.646856
28086727	chr16:28086727:C:T	2.77053e-16	-2.8675e-10	-0.871486
28086755	chr16:28086755:G:A	3.17297e-16	-2.8675e-10	-0.735859
28086962	chr16:28086962:G:A	3.86641e-16	-2.8675e-10	-0.538199
28087175	chr16:28087175:C:CT	2.0492e-16	-2.8675e-10	-1.17308
28087188	chr16:28087188:A:G	2.70638e-17	-2.02687	-1.17063
28088452	chr16:28088452:G:A	2.10367e-16	-2.8675e-10	-1.14684
28089965	chr16:28089965:A:G	2.10763e-16	-2.8675e-10	-1.14496
28090060	chr16:28090060:TCCTC:T	5.54925e-16	-2.8675e-10	-0.176864
28090418	chr16:28090418:C:T	5.54887e-16	-2.8675e-10	-0.176931
28090564	chr16:28090564:T:C	3.33896e-17	-2.0226	-0.964853
28090569	chr16:28090569:T:G	2.16867e-16	-2.8675e-10	-1.11641
28090863	chr16:28090863:A:C	1.87672e-16	-2.8675e-10	-1.261
28091432	chr16:28091432:G:A	1.07109e-14	-2.8675e-10	2.78332
28091513	chr16:28091513:G:T	1.00078e-14	-2.8675e-10	2.71543
28092158	chr16:28092158:C:T	1.46882e-16	-0.218574	-1.2875
28092276	chr16:28092276:G:A	1.97139e-16	-2.8675e-10	-1.21179
28092333	chr16:28092333:C:A	1.01089e-14	-2.8675e-10	2.72547
28092735	chr16:28092735:A:C	9.32117e-15	-2.8675e-10	2.64435
28092889	chr16:28092889:A:G	2.42472e-16	-2.8675e-10	-1.00481
28093006	chr16:28093006:C:T	2.08417e-16	-2.8675e-10	-1.15615
28093123	chr16:28093123:T:C	4.08219e-16	-2.8675e-10	-0.483893
28093187	chr16:28093187:G:A	2.29448e-16	-2.8675e-10	-1.06002
28093208	chr16:28093208:T:C	2.92837e-16	0.432179	-1.24826
28093250	chr16:28093250:C:T	2.08592e-16	-2.8675e-10	-1.15532
28093361	chr16:28093361:A:G	2.05358e-16	-2.8675e-10	-1.17094
28093765	chr16:28093765:C:T	1.48257e-15	-2.8675e-10	0.805834
28093822	chr16:28093822:G:A	3.84518e-16	-2.8675e-10	-0.543706
28094259	chr16:28094259:C:T	1.05752e-14	-2.8675e-10	2.77057
28094350	chr16:28094350:A:C	1.16713e-14	-2.8675e-10	2.86919
28094553	chr16:28094553:A:T	1.36012e-14	-2.8675e-10	3.02222
28094556	chr16:28094556:A:C	2.28464e-16	-2.8675e-10	-1.06432
28094557	chr16:28094557:T:C	2.32048e-16	-2.8675e-10	-1.04875
28094660	chr16:28094660:C:T	2.22748e-16	-2.8675e-10	-1.08966
28094729	chr16:28094729:A:G	2.22626e-16	-2.8675e-10	-1.0902
28095076	chr16:28095076:AAC:A	4.44837e-17	-1.44851	-1.25206
28095235	chr16:28095235:G:A	1.12661e-14	-2.8675e-10	2.83386
28095333	chr16:28095333:G:A	4.8214e-16	-2.8675e-10	-0.317462
28095472	chr16:28095472:G:A	1.14552e-16	-1.75467	-3.22512e-10
28095631	chr16:28095631:C:G	2.05822e-16	-2.8675e-10	-1.16868
28095734	chr16:28095734:G:C	4.14586e-17	-1.81198	-0.959026
28095858	chr16:28095858:A:G	5.25438e-16	-2.8675e-10	-0.231464
28096051	chr16:28096051:C:T	3.50941e-15	-2.8675e-10	1.66751
28096613	chr16:28096613:C:T	2.51038e-16	-2.8675e-10	-0.970092
28096631	chr16:28096631:A:G	2.58527e-15	-2.8675e-10	1.36189
28097207	chr16:28097207:G:A	3.00312e-17	-2.01411	-1.07935
28097325	chr16:28097325:T:C	1.78464e-16	-2.8675e-10	-1.31131
28097421	chr16:28097421:C:A	3.16362e-17	-2.02624	-1.01515
28097732	chr16:28097732:T:C	3.82167e-15	-2.8675e-10	1.75275
28097863	chr16:28097863:C:T	3.48283e-16	-2.8675e-10	-0.642681
28097939	chr16:28097939:A:G	2.216e-16	-1.09482	-3.22512e-10
28098135	chr16:28098135:C:T	3.64208e-16	-2.8675e-10	-0.597972
28098439	chr16:28098439:G:A	1.87416e-16	-2.8675e-10	-1.26237
28099266	chr16:28099266:G:A	2.03748e-16	-2.8675e-10	-1.17881
28099869	chr16:28099869:A:T	2.12783e-16	-2.8675e-10	-1.13542
28100081	chr16:28100081:G:A	2.37933e-16	-1.02371	-3.22512e-10
28100663	chr16:28100663:T:C	4.23312e-16	-2.8675e-10	-0.447588
28100730	chr16:28100730:A:G	1.9039e-16	-2.8675e-10	-1.24662
28100874	chr16:28100874:G:A	1.45252e-14	-2.8675e-10	3.08795
28101134	chr16:28101134:A:G	3.7686e-15	-2.8675e-10	1.73876
28101153	chr16:28101153:G:A	1.0848e-15	-2.8675e-10	0.493458
28101351	chr16:28101351:C:T	2.12888e-16	-2.8675e-10	-1.13493
28102321	chr16:28102321:C:T	2.33461e-16	-2.8675e-10	-1.04268
28102540	chr16:28102540:C:T	2.12888e-16	-2.8675e-10	-1.13493
28102735	chr16:28102735:TATCTC:T	2.11252e-16	-2.8675e-10	-1.14264
28102937	chr16:28102937:C:T	2.12888e-16	-2.8675e-10	-1.13493
28103245	chr16:28103245:A:G	4.50157e-16	-2.8675e-10	-0.3861
28103674	chr16:28103674:C:T	5.34419e-15	3.38079	-1.29272
28103937	chr16:28103937:G:C	1.07206e-15	-2.8675e-10	0.481639
28104021	chr16:28104021:G:A	1.89972e-16	-2.8675e-10	-1.24882
28104063	chr16:28104063:T:A	1.17096e-16	-1.73271	-3.22512e-10
28104305	chr16:28104305:C:T	1.1864e-16	-0.404941	-1.31466
28104347	chr16:28104347:C:T	1.83055e-16	-2.8675e-10	-1.28591
28104387	chr16:28104387:A:G	2.00282e-16	-2.8675e-10	-1.19597
28104430	chr16:28104430:A:G	1.31204e-14	-2.8675e-10	2.98623
28104733	chr16:28104733:C:T	2.21786e-16	-2.8675e-10	-1.09398
28104930	chr16:28104930:G:A	1.51973e-14	-2.8675e-10	3.13317
28105034	chr16:28105034:C:A	1.30785e-16	-0.317012	-1.30513
28105211	chr16:28105211:G:A	1.71154e-16	-1.35313	-3.22512e-10
28105419	chr16:28105419:A:T	1.79399e-16	-2.8675e-10	-1.30608
28105631	chr16:28105631:A:G	3.03993e-17	-2.02667	-1.05461
28105772	chr16:28105772:A:C	1.85235e-16	-1.27407	-3.22512e-10
28105790	chr16:28105790:G:A	1.31219e-16	-0.31136	-1.30747
28106166	chr16:28106166:C:T	1.88571e-16	-2.8675e-10	-1.25622
28106693	chr16:28106693:G:C	3.47453e-16	-2.8675e-10	-0.645067
28106757	chr16:28106757:A:G	1.14818e-16	-1.75235	-3.22512e-10
28106758	chr16:28106758:T:C	1.17758e-15	-2.8675e-10	0.575519
28106947	chr16:28106947:C:T	1.10727e-15	-2.8675e-10	0.513958
28106985	chr16:28106985:T:A	6.61539e-16	-2.8675e-10	-0.00112802
28107008	chr16:28107008:C:A	2.13033e-16	-2.8675e-10	-1.13425
28107035	chr16:28107035:T:A	1.15871e-16	-1.74322	-3.22512e-10
28107807	chr16:28107807:C:G	1.77869e-16	-2.8675e-10	-1.31465
28108018	chr16:28108018:G:A	1.93805e-16	-2.8675e-10	-1.22884
28108236	chr16:28108236:C:T	2.56517e-16	-0.00358966	-0.94491
28108351	chr16:28108351:G:A	2.95405e-16	-2.8675e-10	-0.807349
28108435	chr16:28108435:C:A	9.0243e-17	-1.92837	-0.0648182
28108639	chr16:28108639:G:A	4.43542e-17	-2.01803	-0.685465
28108662	chr16:28108662:C:T	1.3886e-16	-0.251375	-1.31085
28108855	chr16:28108855:C:A	4.91456e-16	-2.8675e-10	-0.298325
28108860	chr16:28108860:G:A	3.60826e-16	-2.8675e-10	-0.607301
28108955	chr16:28108955:G:A	1.87104e-16	-2.8675e-10	-1.26403
28109098	chr16:28109098:A:G	2.18086e-16	-2.8675e-10	-1.11081
28109184	chr16:28109184:A:AT	3.83925e-15	-2.8675e-10	1.75734
28109333	chr16:28109333:G:A	1.35789e-16	-0.270215	-1.31438
28109805	chr16:28109805:A:G	4.91456e-16	-2.8675e-10	-0.298325
28109857	chr16:28109857:T:C	2.00701e-16	-2.8675e-10	-1.19388
28110278	chr16:28110278:C:T	1.53431e-14	-2.8675e-10	3.14273
28110451	chr16:28110451:A:G	1.66784e-15	-2.8675e-10	0.92359
28110478	chr16:28110478:A:T	1.34223e-16	-0.281424	-1.31477
28110527	chr16:28110527:C:T	1.84317e-16	-2.8675e-10	-1.27904
28110568	chr16:28110568:C:A	3.78553e-15	-2.8675e-10	1.74325
28110731	chr16:28110731:T:C	2.18776e-16	-2.8675e-10	-1.10765
28111120	chr16:28111120:T:C	1.66172e-14	-2.8675e-10	3.2225
28111905	chr16:28111905:G:A	4.21092e-17	-2.00929	-0.746143
28112089	chr16:28112089:G:A	1.86153e-15	1.03346	-3.22512e-10
28112169	chr16:28112169:A:G	1.33981e-16	-0.285193	-1.31281
28112249	chr16:28112249:C:G	1.27629e-16	-0.331888	-1.31468
28112419	chr16:28112419:A:G	1.29842e-16	-0.314875	-1.3145
28112494	chr16:28112494:C:G	1.10594e-14	-2.8675e-10	2.81534
28112496	chr16:28112496:T:G	1.10594e-14	-2.8675e-10	2.81534
28112639	chr16:28112639:A:G	6.61539e-16	-2.8675e-10	-0.00112802
28112736	chr16:28112736:G:A	3.58494e-16	-2.8675e-10	-0.613785
28112760	chr16:28112760:A:G	3.0586e-17	-2.027	-1.04815
28113177	chr16:28113177:G:C	1.87787e-16	-2.8675e-10	-1.26039
28113715	chr16:28113715:T:C	2.29247e-16	-2.8675e-10	-1.0609
28114146	chr16:28114146:T:C	1.77924e-16	-2.8675e-10	-1.31434
28114584	chr16:28114584:T:G	1.78765e-16	-2.8675e-10	-1.30962
28114773	chr16:28114773:C:T	3.63931e-15	-2.8675e-10	1.70385
28115081	chr16:28115081:T:G	2.15274e-16	-2.8675e-10	-1.12378
28115391	chr16:28115391:A:G	1.0244e-14	-2.8675e-10	2.73875
28115515	chr16:28115515:T:C	1.03748e-16	-1.85373	-3.22512e-10
28115520	chr16:28115520:T:C	3.64208e-16	-2.8675e-10	-0.597972
28116334	chr16:28116334:C:T	2.13215e-16	-2.8675e-10	-1.13339
28116478	chr16:28116478:A:AC	1.98e-16	-2.8675e-10	-1.20743
28116904	chr16:28116904:C:T	1.83125e-16	-2.8675e-10	-1.28553
28117017	chr16:28117017:C:T	3.68157e-16	-2.8675e-10	-0.587187
28117070	chr16:28117070:AATG:A	2.12888e-16	-2.8675e-10	-1.13493
28117190	chr16:28117190:A:G	3.89811e-15	-2.8675e-10	1.77255
28117357	chr16:28117357:A:T	2.67348e-16	-2.8675e-10	-0.907146
28118891	chr16:28118891:G:A	1.00415e-16	-1.88638	-3.22512e-10
28118934	chr16:28118934:C:G	5.81072e-16	-2.8675e-10	-0.130821
28119092	chr16:28119092:A:T	4.60495e-16	-2.8675e-10	-0.363395
28119103	chr16:28119103:ACTCCTGGG:A	2.12595e-16	-2.8675e-10	-1.13631
28119414	chr16:28119414:T:C	2.18356e-16	-2.8675e-10	-1.10957
28119645	chr16:28119645:C:A	1.28179e-16	-0.353205	-1.28906
28120088	chr16:28120088:G:A	1.0465e-16	-1.84508	-3.22512e-10
28120189	chr16:28120189:C:A	3.80549e-17	-2.0269	-0.829772
28120192	chr16:28120192:C:A	1.86867e-16	-2.8675e-10	-1.2653
28120744	chr16:28120744:G:A	1.78151e-16	-2.8675e-10	-1.31306
28120777	chr16:28120777:A:G	1.12277e-14	-2.8675e-10	2.83045
28120859	chr16:28120859:G:GGTACT	1.7816e-16	-2.8675e-10	-1.31301
28120879	chr16:28120879:T:C	1.75852e-16	-1.32606	-3.22512e-10
28121831	chr16:28121831:C:A	2.90509e-17	-2.02508	-1.10157
28123605	chr16:28123605:A:C	1.77813e-16	-2.8675e-10	-1.31496
28123628	chr16:28123628:C:T	3.77084e-16	-2.8675e-10	-0.563229
28124019	chr16:28124019:A:G	9.03201e-16	-2.8675e-10	0.310248
28124365	chr16:28124365:C:G	4.99689e-17	-2.00503	-0.579262
28124590	chr16:28124590:T:G	9.0326e-15	-2.8675e-10	2.6129
28125164	chr16:28125164:G:A	8.95052e-15	-2.8675e-10	2.60377
28125237	chr16:28125237:T:C	3.6551e-16	-2.8675e-10	-0.594402
28125810	chr16:28125810:G:T	3.45857e-15	-2.8675e-10	1.65291
28125916	chr16:28125916:G:C	3.19482e-15	-2.8675e-10	1.57359
28125927	chr16:28125927:C:A	2.94014e-17	-2.02464	-1.09001
28126251	chr16:28126251:C:G	3.25189e-16	-2.8675e-10	-0.711291
28126645	chr16:28126645:T:C	3.18415e-15	-2.8675e-10	1.57024
28126861	chr16:28126861:C:T	3.17635e-16	-2.8675e-10	-0.734792
28126897	chr16:28126897:A:C	2.13019e-16	-2.8675e-10	-1.13431
28127074	chr16:28127074:G:C	3.46409e-16	-2.8675e-10	-0.648077
28127150	chr16:28127150:C:A	2.6614e-16	-2.8675e-10	-0.911675
28127414	chr16:28127414:G:A	2.46884e-16	-2.8675e-10	-0.986779
28127680	chr16:28127680:G:A	2.71901e-16	-2.8675e-10	-0.89026
28127756	chr16:28127756:G:A	4.00176e-17	-2.02597	-0.780404
28128005	chr16:28128005:C:A	3.23202e-15	-2.8675e-10	1.58517
28128159	chr16:28128159:A:G	1.0565e-16	-1.83556	-3.22512e-10
28128499	chr16:28128499:T:C	3.29432e-15	-2.8675e-10	1.60426
28128788	chr16:28128788:T:C	2.72754e-16	-2.8675e-10	-0.887126
28129529	chr16:28129529:C:CTGTCTAGGT	1.8219e-16	-2.8675e-10	-1.29065
28129531	chr16:28129531:T:TGA	1.81855e-16	-2.8675e-10	-1.29249
28129532	chr16:28129532:T:C	1.8219e-16	-2.8675e-10	-1.29065
28129760	chr16:28129760:C:T	3.52904e-15	-2.8675e-10	1.67308
28130609	chr16:28130609:C:T	1.17791e-16	-0.423245	-1.30354
28130705	chr16:28130705:TAA:T	1.87406e-16	-2.8675e-10	-1.26242
28131199	chr16:28131199:G:A	1.78109e-16	-2.8675e-10	-1.3133
28131425	chr16:28131425:C:T	3.67318e-16	-2.8675e-10	-0.589469
28131674	chr16:28131674:G:A	6.61539e-16	-2.8675e-10	-0.00112802
28132168	chr16:28132168:C:T	2.26055e-16	-0.12782	-0.947101
28132766	chr16:28132766:C:T	3.96034e-17	-1.82385	-0.992928
28132789	chr16:28132789:TC:T	1.32464e-16	-0.987436	-0.62195
28132821	chr16:28132821:T:C	1.34318e-15	-2.8675e-10	0.707097
28132906	chr16:28132906:G:A	1.78831e-16	-1.30925	-3.22512e-10
28133224	chr16:28133224:T:C	3.63608e-15	-2.8675e-10	1.70296
28133640	chr16:28133640:AG:A	6.59584e-16	-2.8675e-10	-0.00408665
28133680	chr16:28133680:T:C	2.79275e-16	-2.8675e-10	-0.863498
28133812	chr16:28133812:A:T	2.35304e-16	-2.8675e-10	-1.03482
28133827	chr16:28133827:G:A	9.36789e-15	-2.8675e-10	2.64935
28134021	chr16:28134021:TG:T	9.29166e-16	-2.8675e-10	0.33859
28134149	chr16:28134149:T:C	1.10727e-15	-2.8675e-10	0.513958
28134356	chr16:28134356:T:A	1.12409e-16	-1.61647	-0.157086
28134792	chr16:28134792:T:C	1.88477e-16	-2.8675e-10	-1.25672
28135164	chr16:28135164:T:C	2.14758e-16	-2.8675e-10	-1.12618
28135677	chr16:28135677:C:A	2.10205e-16	-2.8675e-10	-1.14761
28135764	chr16:28135764:T:C	9.51505e-17	-1.94024	-3.22512e-10
28136133	chr16:28136133:A:G	6.41212e-16	-2.8675e-10	-0.0323361
28136342	chr16:28136342:C:T	4.00941e-16	-2.8675e-10	-0.501882
28136373	chr16:28136373:C:T	2.14016e-16	-2.8675e-10	-1.12965
28136421	chr16:28136421:T:C	1.28754e-16	-0.323447	-1.31435
28136509	chr16:28136509:C:T	9.54607e-15	-2.8675e-10	2.66819
28136672	chr16:28136672:T:C	1.1733e-16	-0.421246	-1.30946
28136845	chr16:28136845:C:T	1.93235e-16	-0.292881	-0.93891
28136935	chr16:28136935:T:C	1.93786e-15	-2.8675e-10	1.07364
28136970	chr16:28136970:C:CT	2.1463e-16	-2.8675e-10	-1.12678
28137112	chr16:28137112:C:T	8.87599e-15	-2.8675e-10	2.59541
28137209	chr16:28137209:A:G	3.2918e-15	-2.8675e-10	1.60349
28137919	chr16:28137919:G:A	1.63285e-15	-2.8675e-10	0.902386
28138094	chr16:28138094:A:AG	3.05617e-17	-2.0266	-1.04935
28138215	chr16:28138215:T:A	1.32462e-16	-0.298211	-1.31119
28138351	chr16:28138351:G:C	2.93198e-16	0.481343	-1.29619
28138849	chr16:28138849:C:T	3.20852e-16	-2.8675e-10	-0.724718
28139072	chr16:28139072:T:C	2.42563e-16	-2.8675e-10	-1.00443
28139151	chr16:28139151:T:C	1.96616e-16	-1.21444	-3.22512e-10
28139658	chr16:28139658:G:A	1.37089e-14	-2.8675e-10	3.03011
28139802	chr16:28139802:A:C	1.82964e-16	-2.8675e-10	-1.28641
28140026	chr16:28140026:G:A	1.13202e-14	-2.8675e-10	2.83865
28140397	chr16:28140397:T:C	4.28221e-15	-2.8675e-10	1.86653
28140633	chr16:28140633:A:G	5.16448e-16	-2.8675e-10	-0.248722
28141317	chr16:28141317:C:T	5.88173e-16	-2.8675e-10	-0.118675
28141817	chr16:28141817:G:A	5.63153e-16	-2.8675e-10	-0.162146
28141909	chr16:28141909:A:G	4.17619e-15	-2.8675e-10	1.84146
28141942	chr16:28141942:T:G	5.88173e-16	-2.8675e-10	-0.118675
28142262	chr16:28142262:T:C	1.13984e-16	-1.75964	-3.22512e-10
28142315	chr16:28142315:C:A	1.84681e-16	-2.8675e-10	-1.27707
28142394	chr16:28142394:T:C	1.96752e-16	-2.8675e-10	-1.21375
28142580	chr16:28142580:T:A	1.46715e-16	-1.50721	-3.22512e-10
28142699	chr16:28142699:T:C	1.80747e-16	-2.8675e-10	-1.2986
28143267	chr16:28143267:C:T	6.54042e-15	-2.8675e-10	2.29006
28143438	chr16:28143438:C:T	3.85795e-15	3.00687	-1.24467
28143865	chr16:28143865:G:A	2.07218e-16	-2.8675e-10	-1.16192
28144490	chr16:28144490:A:C	2.23742e-16	-2.8675e-10	-1.0852
28145133	chr16:28145133:C:T	1.78387e-16	-0.298821	-1.01292
28145238	chr16:28145238:A:T	1.25145e-16	-1.66623	-3.22512e-10
28145469	chr16:28145469:C:T	2.01694e-16	-2.8675e-10	-1.18895
28145484	chr16:28145484:T:C	2.88794e-17	-2.02566	-1.10691
28145527	chr16:28145527:G:T	1.82415e-16	-2.8675e-10	-1.28941
28145778	chr16:28145778:C:G	2.01772e-16	-2.8675e-10	-1.18856
28145990	chr16:28145990:T:A	2.03485e-16	-1.18011	-3.22512e-10
28146016	chr16:28146016:A:G	4.72406e-15	-2.8675e-10	1.96473
28146536	chr16:28146536:A:G	2.82151e-16	-2.8675e-10	-0.853254
28146592	chr16:28146592:C:T	2.22099e-16	-2.8675e-10	-1.09258
28146891	chr16:28146891:G:A	2.21413e-16	-2.8675e-10	-1.09567
28147179	chr16:28147179:G:A	1.81659e-16	-2.8675e-10	-1.29357
28147268	chr16:28147268:A:G	1.036e-14	-2.8675e-10	2.75001
28147373	chr16:28147373:G:A	1.89104e-16	-2.8675e-10	-1.2534
28147803	chr16:28147803:C:T	1.8285e-16	-2.8675e-10	-1.28703
28148195	chr16:28148195:T:C	1.06531e-14	-2.8675e-10	2.77791
28148357	chr16:28148357:G:A	2.01694e-16	-2.8675e-10	-1.18895
28148391	chr16:28148391:A:G	1.82876e-16	-2.8675e-10	-1.28689
28148403	chr16:28148403:G:A	1.55388e-14	-2.8675e-10	3.1554
28148424	chr16:28148424:G:A	1.00986e-14	-2.8675e-10	2.72446
28148860	chr16:28148860:G:A	2.82249e-17	-2.02393	-1.13156
28149072	chr16:28149072:AAC:A	1.44006e-14	-2.8675e-10	3.07933
28149074	chr16:28149074:C:A	1.10385e-16	-1.79172	-3.22512e-10
28149159	chr16:28149159:G:A	2.2179e-16	-2.8675e-10	-1.09397
28149192	chr16:28149192:G:A	3.49033e-16	-2.8675e-10	-0.640529
28149231	chr16:28149231:G:A	4.83729e-16	-2.8675e-10	-0.314171
28149722	chr16:28149722:C:T	2.09064e-16	-2.8675e-10	-1.15306
28150027	chr16:28150027:T:C	1.8269e-16	-2.8675e-10	-1.2879
28150218	chr16:28150218:G:A	9.10823e-15	-2.8675e-10	2.62124
28150522	chr16:28150522:A:G	1.20558e-15	-2.8675e-10	0.599023
28150686	chr16:28150686:C:T	9.46169e-15	-2.8675e-10	2.65931
28151016	chr16:28151016:G:A	8.55688e-15	-2.8675e-10	2.55879
28151153	chr16:28151153:A:C	3.6465e-15	-2.8675e-10	1.70583
28151355	chr16:28151355:A:G	3.66955e-15	-2.8675e-10	1.71213
28151665	chr16:28151665:C:T	2.80312e-17	-2.02684	-1.13554
28152049	chr16:28152049:A:G	3.81264e-16	-2.8675e-10	-0.552205
28152211	chr16:28152211:G:A	3.2529e-16	-2.8675e-10	-0.710979
28152231	chr16:28152231:G:A	2.06481e-16	-2.8675e-10	-1.16549
28152323	chr16:28152323:G:T	4.14873e-16	-2.8675e-10	-0.467723
28152335	chr16:28152335:T:C	9.36749e-15	-2.8675e-10	2.6493
28153257	chr16:28153257:T:A	4.75717e-17	-2.02029	-0.613171
28153884	chr16:28153884:A:G	2.01619e-16	-2.8675e-10	-1.18932
28154286	chr16:28154286:G:A	1.4956e-16	-1.488	-3.22512e-10
28154838	chr16:28154838:A:ATT	3.96675e-15	-2.8675e-10	1.79001
28154958	chr16:28154958:A:G	3.66989e-16	-2.8675e-10	-0.590365
28155662	chr16:28155662:A:G	1.32949e-15	-2.8675e-10	0.696857
28156593	chr16:28156593:C:A	1.77993e-16	-2.8675e-10	-1.31395
28157320	chr16:28157320:T:C	1.77859e-16	-2.8675e-10	-1.31471
28157376	chr16:28157376:AC:A	8.49192e-15	-2.8675e-10	2.55117
28157401	chr16:28157401:G:A	3.69839e-16	-2.8675e-10	-0.582629
28157736	chr16:28157736:A:G	4.18033e-15	-2.8675e-10	1.84245
28157912	chr16:28157912:G:A	1.99814e-16	-2.8675e-10	-1.19831
28157945	chr16:28157945:G:A	2.37638e-16	-2.8675e-10	-1.02495
28157952	chr16:28157952:G:A	1.47994e-15	-2.8675e-10	0.804062
28157985	chr16:28157985:C:T	1.00291e-15	-2.8675e-10	0.414967
28158030	chr16:28158030:GAGC:G	9.38357e-17	-1.95415	-3.22512e-10
28158153	chr16:28158153:C:G	2.01705e-16	-2.8675e-10	-1.18889
28158297	chr16:28158297:C:T	1.77857e-16	-2.8675e-10	-1.31471
28158305	chr16:28158305:A:G	1.92053e-16	-2.8675e-10	-1.23793
28159143	chr16:28159143:T:C	7.48695e-17	-0.95699	-1.22296
28159335	chr16:28159335:G:GA	3.71702e-16	-2.8675e-10	-0.577605
28160583	chr16:28160583:T:C	9.82784e-15	-2.8675e-10	2.69728
28160633	chr16:28160633:T:C	1.92417e-16	-2.8675e-10	-1.23603
28160984	chr16:28160984:C:T	2.68145e-17	-2.02649	-1.18026
28161169	chr16:28161169:T:G	1.78422e-16	-2.8675e-10	-1.31154
28161307	chr16:28161307:C:T	1.87145e-16	-1.26381	-3.22512e-10
28161402	chr16:28161402:C:T	3.54617e-16	-2.8675e-10	-0.624659
28161710	chr16:28161710:G:A	1.294e-16	-0.317863	-1.31493
28161936	chr16:28161936:T:C	2.18952e-16	-2.8675e-10	-1.10684
28162088	chr16:28162088:A:G	1.2264e-16	-0.436049	-1.25039
28162264	chr16:28162264:G:A	1.9841e-16	-2.8675e-10	-1.20536
28162599	chr16:28162599:T:A	1.78363e-16	-2.8675e-10	-1.31188
28162713	chr16:28162713:C:A	2.83438e-17	-2.02623	-1.12505
28162963	chr16:28162963:C:T	4.11396e-17	-2.02524	-0.753484
28163945	chr16:28163945:T:C	2.39232e-16	-2.8675e-10	-1.01826
28164087	chr16:28164087:A:G	1.28873e-16	-0.322563	-1.31431
28164189	chr16:28164189:C:T	5.03974e-16	-2.8675e-10	-0.273172
28164191	chr16:28164191:ACAGGGGCT:A	5.03974e-16	-2.8675e-10	-0.273172
28164509	chr16:28164509:G:A	3.02227e-16	-0.784517	-3.22512e-10
28165669	chr16:28165669:C:T	3.75921e-15	-2.8675e-10	1.73627
28165730	chr16:28165730:T:C	2.01724e-16	-2.8675e-10	-1.1888
28165732	chr16:28165732:G:C	6.62125e-16	-2.8675e-10	-0.000241561
28165801	chr16:28165801:A:AT	2.19971e-16	-2.8675e-10	-1.1022
28165944	chr16:28165944:T:C	1.85674e-16	-0.00402408	-1.26768
28166021	chr16:28166021:C:T	8.52003e-15	-2.8675e-10	2.55448
28166713	chr16:28166713:C:T	2.01744e-16	-2.8675e-10	-1.1887
28166741	chr16:28166741:G:A	2.01665e-16	-2.8675e-10	-1.18909
28166862	chr16:28166862:T:C	6.57513e-16	-2.8675e-10	-0.0072313
28166911	chr16:28166911:A:G	2.01853e-16	-2.8675e-10	-1.18816
28167036	chr16:28167036:C:T	7.28782e-16	-2.8675e-10	0.0956786
28167087	chr16:28167087:C:T	9.09216e-15	-2.8675e-10	2.61947
28167120	chr16:28167120:A:G	1.94592e-16	-2.8675e-10	-1.22479
28167132	chr16:28167132:A:G	1.94592e-16	-2.8675e-10	-1.22479
28167925	chr16:28167925:G:A	1.29685e-16	-1.63059	-3.22512e-10
28167995	chr16:28167995:T:C	2.25793e-16	-2.8675e-10	-1.07608
28168432	chr16:28168432:A:G	5.88173e-16	-2.8675e-10	-0.118675
28168641	chr16:28168641:A:T	1.17389e-16	-0.416199	-1.314
28168780	chr16:28168780:TG:T	9.50004e-15	-2.8675e-10	2.66335
28168786	chr16:28168786:T:G	1.80703e-16	-2.8675e-10	-1.29884
28169165	chr16:28169165:C:G	1.19452e-16	-0.496192	-1.21659
28169611	chr16:28169611:G:A	1.99394e-16	-2.8675e-10	-1.20041
28169621	chr16:28169621:C:T	9.02254e-16	-2.8675e-10	0.3092
28169985	chr16:28169985:A:G	5.88173e-16	-2.8675e-10	-0.118675
28170017	chr16:28170017:A:G	1.28697e-16	-1.63824	-3.22512e-10
28170019	chr16:28170019:C:T	4.39729e-15	-2.8675e-10	1.89305
28170057	chr16:28170057:C:G	1.16436e-16	-0.490913	-1.24745
28170085	chr16:28170085:C:A	5.08794e-17	-2.01581	-0.550432
28170301	chr16:28170301:C:A	2.0631e-16	-2.8675e-10	-1.16632
28170526	chr16:28170526:G:C	9.24489e-15	-2.8675e-10	2.63613
28170556	chr16:28170556:G:A	1.77833e-16	-2.8675e-10	-1.31485
28170852	chr16:28170852:C:T	1.93468e-16	-2.8675e-10	-1.23058
28170863	chr16:28170863:T:C	8.68623e-17	-0.760132	-1.27124
28171044	chr16:28171044:C:A	5.88173e-16	-2.8675e-10	-0.118675
28171350	chr16:28171350:G:A	8.43955e-15	-2.8675e-10	2.54499
28171507	chr16:28171507:C:T	2.0078e-16	-2.8675e-10	-1.19349
28171538	chr16:28171538:A:G	2.87628e-16	-2.8675e-10	-0.834029
28171673	chr16:28171673:G:C	1.85157e-16	-2.8675e-10	-1.27449
28171704	chr16:28171704:T:C	1.40991e-14	-2.8675e-10	3.05817
28171855	chr16:28171855:C:G	9.52566e-15	-2.8675e-10	2.66605
28172194	chr16:28172194:A:G	5.88173e-16	-2.8675e-10	-0.118675
28172426	chr16:28172426:T:C	2.71765e-17	-2.02701	-1.16634
28172433	chr16:28172433:C:T	8.44221e-16	-2.8675e-10	0.242718
28172458	chr16:28172458:C:G	4.13747e-16	-2.8675e-10	-0.470441
28172545	chr16:28172545:C:T	2.78706e-17	-2.01991	-1.14821
28172574	chr16:28172574:G:A	2.57619e-16	-2.8675e-10	-0.944215
28173013	chr16:28173013:TATC:T	3.13285e-16	-2.8675e-10	-0.748583
28173092	chr16:28173092:G:C	1.00696e-14	-2.8675e-10	2.72158
28173165	chr16:28173165:G:A	4.42122e-16	-2.8675e-10	-0.404112
28173516	chr16:28173516:G:A	1.77885e-16	-2.8675e-10	-1.31456
28173544	chr16:28173544:A:G	1.8361e-16	-2.8675e-10	-1.28288
28173782	chr16:28173782:C:T	9.62427e-15	-2.8675e-10	2.67635
28174355	chr16:28174355:G:A	2.01579e-16	-2.8675e-10	-1.18951
28174358	chr16:28174358:A:G	6.58283e-16	-2.8675e-10	-0.00606217
28174479	chr16:28174479:C:A	9.50825e-15	-2.8675e-10	2.66422
28174509	chr16:28174509:C:A	1.01893e-14	-2.8675e-10	2.7334
28174794	chr16:28174794:T:G	1.03876e-14	-2.8675e-10	2.75267
28174908	chr16:28174908:A:G	2.02948e-16	-2.8675e-10	-1.18275
28175223	chr16:28175223:G:A	6.01419e-15	-2.8675e-10	2.20618
28175399	chr16:28175399:C:T	9.30513e-15	-2.8675e-10	2.64262
28175632	chr16:28175632:A:G	6.61539e-16	-2.8675e-10	-0.00112802
28175685	chr16:28175685:A:AC	8.53613e-16	-2.8675e-10	0.253781
28175687	chr16:28175687:A:C	2.01943e-16	-2.8675e-10	-1.18771
28175696	chr16:28175696:A:G	3.81182e-15	-2.8675e-10	1.75017
28175751	chr16:28175751:T:C	1.40869e-14	-2.8675e-10	3.0573
28176455	chr16:28176455:A:G	7.58494e-16	-2.8675e-10	0.135638
28177049	chr16:28177049:G:C	1.39354e-14	-2.8675e-10	3.04649
28177968	chr16:28177968:C:T	8.33068e-15	-2.8675e-10	2.532
28178146	chr16:28178146:A:G	1.83804e-16	-2.8675e-10	-1.28182
28178732	chr16:28178732:A:C	1.99799e-16	-2.8675e-10	-1.19838
28179016	chr16:28179016:A:G	2.46218e-16	-0.747672	-0.241808
28179226	chr16:28179226:A:G	2.00063e-16	-2.8675e-10	-1.19707
28179586	chr16:28179586:C:T	3.49176e-16	-2.8675e-10	-0.640122
28180382	chr16:28180382:T:A	2.30809e-16	-2.8675e-10	-1.05411
28180383	chr16:28180383:T:A	1.92448e-16	-2.8675e-10	-1.23587
28180571	chr16:28180571:C:T	8.61193e-16	-2.8675e-10	0.262622
28180623	chr16:28180623:G:A	1.29697e-16	-1.6305	-3.22512e-10
28181249	chr16:28181249:C:T	8.84978e-15	-2.8675e-10	2.59245
28182550	chr16:28182550:C:T	6.82227e-16	-2.8675e-10	0.0296664
28182739	chr16:28182739:T:C	2.01694e-16	-2.8675e-10	-1.18895
28182888	chr16:28182888:TGAAAAAAG:T	2.82564e-17	-2.02699	-1.12739
28183282	chr16:28183282:G:C	6.23503e-16	-2.8675e-10	-0.0603437
28183521	chr16:28183521:C:A	2.6193e-16	-2.8675e-10	-0.927618
28184158	chr16:28184158:C:G	2.01655e-16	-2.8675e-10	-1.18914
28184178	chr16:28184178:G:T	2.01694e-16	-2.8675e-10	-1.18895
28184390	chr16:28184390:T:C	2.29872e-16	-2.8675e-10	-1.05818
28184819	chr16:28184819:C:T	1.13712e-16	-1.76203	-3.22512e-10
28184826	chr16:28184826:G:A	3.41726e-15	-2.8675e-10	1.6409
28184923	chr16:28184923:T:C	6.62864e-16	-2.8675e-10	0.000872617
28184958	chr16:28184958:G:A	7.19659e-17	-0.98006	-1.23944
28185095	chr16:28185095:A:G	3.60613e-16	-2.8675e-10	-0.607891
28185357	chr16:28185357:C:T	1.44451e-16	-0.208501	-1.31425
28185971	chr16:28185971:T:G	6.61068e-16	-2.8675e-10	-0.00183983
28186000	chr16:28186000:T:C	2.04939e-16	-2.8675e-10	-1.17298
28186067	chr16:28186067:C:A	1.82351e-16	-2.8675e-10	-1.28976
28186104	chr16:28186104:A:G	3.79745e-15	-2.8675e-10	1.74639
28186197	chr16:28186197:C:G	9.8177e-15	-2.8675e-10	2.69625
28186203	chr16:28186203:T:C	9.81569e-15	-2.8675e-10	2.69604
28187124	chr16:28187124:G:A	3.8209e-15	-2.8675e-10	1.75254
28187191	chr16:28187191:T:A	1.26847e-16	-0.340848	-1.31187
28187850	chr16:28187850:A:G	2.02018e-16	-2.8675e-10	-1.18734
28188129	chr16:28188129:T:C	2.9667e-16	-2.8675e-10	-0.803077
28188141	chr16:28188141:ATG:A	6.59242e-16	-2.8675e-10	-0.00460528
28188151	chr16:28188151:A:G	5.04174e-17	-1.91128	-0.664078
28188410	chr16:28188410:G:A	4.13747e-16	-2.8675e-10	-0.470441
28188852	chr16:28188852:T:A	3.94955e-16	-2.8675e-10	-0.516926
28188984	chr16:28188984:A:T	1.08229e-14	-2.8675e-10	2.79372
28189239	chr16:28189239:C:T	1.11015e-16	-0.476299	-1.30973
28189339	chr16:28189339:A:G	1.83137e-16	-2.8675e-10	-1.28546
28189631	chr16:28189631:C:A	3.78942e-16	-2.8675e-10	-0.558314
28189732	chr16:28189732:T:C	1.14838e-16	-0.439939	-1.31224
28189742	chr16:28189742:C:T	6.88483e-17	-1.01577	-1.24802
28189745	chr16:28189745:A:G	1.98946e-16	-2.8675e-10	-1.20267
28190265	chr16:28190265:G:A	6.67844e-16	-2.8675e-10	0.00835815
28190416	chr16:28190416:C:T	4.12938e-15	-2.8675e-10	1.83019
28190743	chr16:28190743:G:A	2.01694e-16	-2.8675e-10	-1.18895
28190865	chr16:28190865:T:C	7.86196e-15	-2.8675e-10	2.4741
28190901	chr16:28190901:A:AAAT	6.27686e-16	-2.8675e-10	-0.0536558
28191019	chr16:28191019:G:T	3.56052e-15	2.9562	-1.27424
28192376	chr16:28192376:G:A	2.01846e-16	-2.8675e-10	-1.18819
28192458	chr16:28192458:C:T	2.04034e-16	-2.8675e-10	-1.17741
28192488	chr16:28192488:G:A	1.79488e-16	-2.8675e-10	-1.30559
28192740	chr16:28192740:C:T	1.10767e-15	-2.8675e-10	0.514315
28193281	chr16:28193281:G:A	6.61539e-16	-2.8675e-10	-0.00112802
28193303	chr16:28193303:C:T	1.81665e-16	-2.8675e-10	-1.29353
28193561	chr16:28193561:C:T	1.062e-14	-2.8675e-10	2.7748
28193562	chr16:28193562:G:A	2.24777e-16	-2.8675e-10	-1.08059
28193655	chr16:28193655:G:A	1.27132e-16	-1.65047	-3.22512e-10
28193768	chr16:28193768:G:A	4.00898e-16	-2.8675e-10	-0.501989
28193846	chr16:28193846:G:A	1.82272e-16	-2.8675e-10	-1.2902
28194031	chr16:28194031:C:T	2.51904e-16	-0.966648	-3.22512e-10
28194950	chr16:28194950:C:A	2.0043e-16	-2.8675e-10	-1.19523
28195024	chr16:28195024:T:C	1.10836e-15	-2.8675e-10	0.514942
28195036	chr16:28195036:C:T	1.17183e-16	-0.422128	-1.30983
28195076	chr16:28195076:C:T	1.10727e-15	-2.8675e-10	0.513958
28195247	chr16:28195247:G:C	1.80111e-16	-2.8675e-10	-1.30212
28195523	chr16:28195523:C:T	1.85917e-16	-2.8675e-10	-1.2704
28195963	chr16:28195963:A:G	2.65035e-16	-2.8675e-10	-0.915835
28196230	chr16:28196230:C:T	6.61539e-16	-2.8675e-10	-0.00112802
28196460	chr16:28196460:G:C	2.05752e-16	-2.8675e-10	-1.16903
28196608	chr16:28196608:G:C	8.34362e-15	-2.8675e-10	2.53356
28196887	chr16:28196887:C:T	8.52734e-15	-2.8675e-10	2.55534
28197720	chr16:28197720:G:A	2.84587e-16	-2.8675e-10	-0.844659
28197804	chr16:28197804:A:G	3.56e-15	-2.8675e-10	1.68182
28198101	chr16:28198101:C:T	2.01899e-16	-2.8675e-10	-1.18793
28198404	chr16:28198404:A:T	4.18678e-17	-2.027	-0.734174
28198451	chr16:28198451:C:T	3.33639e-15	-2.8675e-10	1.61695
28198582	chr16:28198582:C:T	6.90845e-16	-2.8675e-10	0.0422183
28198763	chr16:28198763:T:C	2.8406e-17	-2.02627	-1.12283
28199087	chr16:28199087:C:T	6.60786e-15	-2.8675e-10	2.30032
28200164	chr16:28200164:G:A	9.69084e-17	-1.24574	-0.676191
28200424	chr16:28200424:T:C	8.80078e-17	-2.01827	-3.22512e-10
28200440	chr16:28200440:T:C	7.01281e-16	0.0572126	-3.22512e-10
28201198	chr16:28201198:G:A	2.2518e-16	-2.8675e-10	-1.07879
28201582	chr16:28201582:C:A	2.00552e-16	-2.8675e-10	-1.19462
28201775	chr16:28201775:A:C	1.10247e-14	-2.8675e-10	2.8122
28202493	chr16:28202493:G:A	6.61539e-16	-2.8675e-10	-0.00112802
28203171	chr16:28203171:A:C	1.07427e-15	-2.8675e-10	0.483702
28203501	chr16:28203501:C:T	1.10673e-16	-0.543127	-1.24599
28203838	chr16:28203838:C:A	6.61263e-17	-1.07162	-1.23251
28204213	chr16:28204213:A:G	5.52745e-16	-2.8675e-10	-0.1808
28204687	chr16:28204687:G:A	1.80833e-16	-2.8675e-10	-1.29812
28205142	chr16:28205142:G:C	2.3346e-16	-2.8675e-10	-1.04269
28205284	chr16:28205284:T:C	1.00556e-16	-0.635961	-1.24902
28205353	chr16:28205353:T:C	1.13723e-16	-0.447418	-1.31451
28206338	chr16:28206338:C:T	1.18456e-14	-2.8675e-10	2.88402
28206475	chr16:28206475:G:A	2.86037e-17	-2.02696	-1.1152
28206512	chr16:28206512:C:T	1.10017e-16	-0.480462	-1.3146
28206514	chr16:28206514:C:T	1.76378e-14	-2.8675e-10	3.2821
28206951	chr16:28206951:T:C	1.80097e-16	-2.8675e-10	-1.3022
28206988	chr16:28206988:T:A	1.7876e-16	-2.8675e-10	-1.30965
28207054	chr16:28207054:C:CT	2.04416e-16	-2.8675e-10	-1.17554
28207162	chr16:28207162:T:C	4.55542e-15	-2.8675e-10	1.92838
28207383	chr16:28207383:C:A	2.48948e-16	0.188568	-1.16702
28207384	chr16:28207384:G:A	2.33863e-16	-2.8675e-10	-1.04096
28207424	chr16:28207424:A:G	4.41142e-15	-2.8675e-10	1.89626
28207655	chr16:28207655:C:T	2.89751e-17	-2.02346	-1.10579
28208207	chr16:28208207:A:G	2.32929e-16	-1.04496	-3.22512e-10
28208277	chr16:28208277:G:A	4.53132e-15	-2.8675e-10	1.92307
28208585	chr16:28208585:A:G	4.35433e-17	-2.01351	-0.708429
28208606	chr16:28208606:C:T	9.2588e-16	-2.8675e-10	0.335048
28209854	chr16:28209854:C:T	1.81454e-16	-2.8675e-10	-1.2947
28209928	chr16:28209928:C:T	1.82779e-16	-2.8675e-10	-1.28742
28209960	chr16:28209960:G:A	1.82887e-16	-2.8675e-10	-1.28683
28209971	chr16:28209971:C:T	3.02774e-16	-2.8675e-10	-0.782709
28210173	chr16:28210173:A:G	1.40206e-16	-0.240165	-1.31242
28210264	chr16:28210264:T:C	2.07149e-16	-2.8675e-10	-1.16226
28210348	chr16:28210348:T:C	2.02096e-16	-2.8675e-10	-1.18695
28210362	chr16:28210362:A:G	4.45165e-15	-2.8675e-10	1.90533
28210503	chr16:28210503:T:C	1.19383e-14	-2.8675e-10	2.89181
28211242	chr16:28211242:G:T	6.73056e-17	-1.02798	-1.25847
28211280	chr16:28211280:G:A	2.294e-16	-2.8675e-10	-1.06023
28211347	chr16:28211347:G:A	1.80981e-16	-2.8675e-10	-1.2973
28211369	chr16:28211369:G:A	1.78977e-14	-2.8675e-10	3.29673
28211746	chr16:28211746:C:T	1.83656e-16	-2.8675e-10	-1.28263
28212059	chr16:28212059:G:A	1.79841e-16	-2.8675e-10	-1.30362
28212244	chr16:28212244:CCATT:C	1.25026e-14	-2.8675e-10	2.938
28213036	chr16:28213036:A:C	2.93654e-17	-2.02682	-1.08906
28213106	chr16:28213106:A:G	2.01694e-16	-2.8675e-10	-1.18895
28213108	chr16:28213108:T:C	1.79808e-16	-2.8675e-10	-1.30381
28213501	chr16:28213501:T:G	2.01855e-16	-2.8675e-10	-1.18815
28213536	chr16:28213536:G:A	1.31516e-16	-1.61657	-3.22512e-10
28214487	chr16:28214487:G:A	6.37887e-17	-1.07342	-1.2667
28214777	chr16:28214777:A:T	2.01039e-14	-2.8675e-10	3.41297
28215567	chr16:28215567:T:C	1.87554e-16	-2.8675e-10	-1.26163
28215729	chr16:28215729:A:G	1.80475e-16	-2.8675e-10	-1.3001
28215993	chr16:28215993:C:T	2.34628e-14	-2.8675e-10	3.56747
28216019	chr16:28216019:G:A	1.57088e-14	-2.8675e-10	3.16628
28216145	chr16:28216145:T:C	1.01865e-16	-0.950316	-0.92173
28216439	chr16:28216439:C:T	1.49645e-14	-2.8675e-10	3.11774
28216481	chr16:28216481:G:A	2.28137e-16	-2.8675e-10	-1.06575
28216589	chr16:28216589:G:A	2.06e-16	-2.8675e-10	-1.16782
28217060	chr16:28217060:G:A	1.78883e-16	-2.8675e-10	-1.30896
28217206	chr16:28217206:G:GA	2.0601e-16	-2.8675e-10	-1.16777
28217504	chr16:28217504:G:C	2.2278e-16	-2.8675e-10	-1.08951
28218617	chr16:28218617:G:A	6.99801e-17	-0.991731	-1.25575
28218666	chr16:28218666:C:T	2.86344e-16	-2.8675e-10	-0.838502
28218860	chr16:28218860:AG:A	1.01852e-16	-0.663816	-1.20836
28218904	chr16:28218904:G:A	2.05187e-16	-2.8675e-10	-1.17177
28219025	chr16:28219025:C:T	1.42035e-14	-2.8675e-10	3.06555
28219072	chr16:28219072:G:A	2.082e-16	-2.8675e-10	-1.1572
28219136	chr16:28219136:C:T	2.0605e-16	-2.8675e-10	-1.16758
28219974	chr16:28219974:AATC:A	1.97334e-16	-2.8675e-10	-1.2108
28220295	chr16:28220295:T:C	6.36651e-16	-2.8675e-10	-0.0394747
28220471	chr16:28220471:A:AG	5.81077e-16	-2.8675e-10	-0.130813
28220558	chr16:28220558:T:C	3.6847e-15	-2.8675e-10	1.71625
28220559	chr16:28220559:C:T	4.3392e-15	-2.8675e-10	1.87975
28220848	chr16:28220848:T:G	3.86364e-16	-2.8675e-10	-0.538918
28220931	chr16:28220931:G:T	5.52954e-15	-2.8675e-10	2.12216
28221334	chr16:28221334:C:G	5.35276e-15	-2.8675e-10	2.08967
28221477	chr16:28221477:A:G	4.12652e-16	-2.8675e-10	-0.473092
28221559	chr16:28221559:C:T	5.91422e-15	-2.8675e-10	2.18942
28221901	chr16:28221901:T:G	5.3709e-17	-1.54218	-0.969937
28222027	chr16:28222027:C:A	2.12156e-16	-2.8675e-10	-1.13837
28222295	chr16:28222295:A:G	1.0169e-16	-1.87377	-3.22512e-10
28222337	chr16:28222337:C:T	1.69662e-16	-1.36189	-3.22512e-10
28222444	chr16:28222444:C:T	1.853e-16	-2.8675e-10	-1.27372
28222556	chr16:28222556:T:TG	3.91669e-17	-2.0091	-0.818768
28222830	chr16:28222830:G:A	2.31788e-16	-2.8675e-10	-1.04987
28223390	chr16:28223390:T:C	5.36761e-15	-2.8675e-10	2.09244
28223402	chr16:28223402:G:A	3.13862e-17	-2.02328	-1.02605
28223633	chr16:28223633:G:A	1.02942e-14	-2.8675e-10	2.74364
28223763	chr16:28223763:C:T	2.56613e-17	-1.98935	-1.26136
28223926	chr16:28223926:C:T	2.93763e-17	-2.02509	-1.09042
28223953	chr16:28223953:A:G	2.4828e-16	-0.981138	-3.22512e-10
28224045	chr16:28224045:G:A	2.11851e-16	-2.8675e-10	-1.13981
28224052	chr16:28224052:A:C	1.43433e-15	-2.8675e-10	0.772754
28224404	chr16:28224404:G:A	5.05569e-15	-2.8675e-10	2.03257
28224406	chr16:28224406:T:C	1.69922e-14	-2.8675e-10	3.24481
28224435	chr16:28224435:T:C	4.42372e-15	-2.8675e-10	1.89904
28224465	chr16:28224465:C:T	5.09491e-15	-2.8675e-10	2.0403
28224651	chr16:28224651:A:T	6.54466e-16	-2.8675e-10	-0.0118762
28224751	chr16:28224751:A:C	1.33284e-14	-2.8675e-10	3.00196
28224943	chr16:28224943:A:G	6.50194e-15	-2.8675e-10	2.28416
28225085	chr16:28225085:A:G	5.50409e-15	-2.8675e-10	2.11755
28225172	chr16:28225172:T:TTGA	5.38492e-15	-2.8675e-10	2.09566
28225216	chr16:28225216:T:C	1.85343e-16	-2.8675e-10	-1.27349
28225352	chr16:28225352:TCAGA:T	1.45581e-14	-2.8675e-10	3.09021
28225877	chr16:28225877:T:C	2.19962e-16	-2.8675e-10	-1.10224
28225994	chr16:28225994:C:T	5.25268e-15	-2.8675e-10	2.0708
28226082	chr16:28226082:T:C	4.07971e-15	-2.8675e-10	1.81808
28226289	chr16:28226289:C:T	2.05989e-16	-2.8675e-10	-1.16788
28226443	chr16:28226443:G:T	2.76246e-14	-2.8675e-10	3.73076
28226531	chr16:28226531:C:T	5.25874e-15	-2.8675e-10	2.07195
28226616	chr16:28226616:A:G	4.50484e-15	-2.8675e-10	1.91721
28226628	chr16:28226628:G:A	2.03717e-16	-2.8675e-10	-1.17896
28226833	chr16:28226833:C:T	1.15022e-16	-1.75057	-3.22512e-10
28227119	chr16:28227119:C:T	2.81265e-15	2.60354	-1.15735
28227155	chr16:28227155:C:T	6.20361e-15	-2.8675e-10	2.23719
28227241	chr16:28227241:A:G	5.74897e-15	-2.8675e-10	2.16108
28227382	chr16:28227382:T:A	2.28452e-16	-2.8675e-10	-1.06437
28227418	chr16:28227418:T:A	2.07267e-16	-2.8675e-10	-1.16169
28227496	chr16:28227496:C:A	1.6705e-16	-1.3774	-3.22512e-10
28227948	chr16:28227948:A:G	6.11614e-15	-2.8675e-10	2.22299
28228265	chr16:28228265:T:A	2.06482e-16	-2.8675e-10	-1.16548
28228751	chr16:28228751:A:G	5.99309e-15	-2.8675e-10	2.20267
28229817	chr16:28229817:AG:A	1.78487e-16	-2.8675e-10	-1.31118
28229980	chr16:28229980:C:T	3.70299e-16	-2.8675e-10	-0.581385
28230243	chr16:28230243:T:A	4.74447e-16	-0.388116	0.0545702
28230292	chr16:28230292:G:C	2.55918e-16	-0.95084	-3.22512e-10
28230317	chr16:28230317:A:G	1.86205e-16	-2.8675e-10	-1.26885
28230352	chr16:28230352:G:A	2.11986e-16	-2.8675e-10	-1.13918
28230479	chr16:28230479:G:A	3.62479e-16	-2.8675e-10	-0.60273
28230599	chr16:28230599:A:G	2.03582e-16	-2.8675e-10	-1.17963
28230621	chr16:28230621:G:T	2.41014e-17	-2.01582	-1.29761
28230802	chr16:28230802:A:G	2.05566e-16	-2.8675e-10	-1.16993
28230848	chr16:28230848:C:A	3.00361e-16	-2.8675e-10	-0.790711
28231013	chr16:28231013:C:T	9.63372e-17	-1.92784	-3.22512e-10
28231150	chr16:28231150:C:T	6.06088e-16	-2.8675e-10	-0.0886709
28231283	chr16:28231283:C:T	3.50611e-16	-2.8675e-10	-0.636019
28231417	chr16:28231417:G:T	2.53543e-16	-2.8675e-10	-0.960164
28231636	chr16:28231636:G:A	1.95372e-14	-2.8675e-10	3.38438
28231756	chr16:28231756:A:G	1.75708e-14	-2.8675e-10	3.2783
28231968	chr16:28231968:A:G	2.07266e-16	-0.0412983	-1.12039
28232006	chr16:28232006:A:G	6.58857e-16	-2.8675e-10	-0.00519045
28232033	chr16:28232033:T:C	6.13019e-15	-2.8675e-10	2.22528
28232034	chr16:28232034:C:T	1.64894e-16	-1.39039	-3.22512e-10
28232205	chr16:28232205:A:G	2.04605e-16	-2.8675e-10	-1.17462
28232476	chr16:28232476:C:G	1.78241e-16	-2.8675e-10	-1.31256
28232491	chr16:28232491:T:C	2.28465e-14	-2.8675e-10	3.54086
28232606	chr16:28232606:C:T	2.12867e-16	-0.00645222	-1.12858
28232789	chr16:28232789:C:A	7.53893e-15	-2.8675e-10	2.43214
28233016	chr16:28233016:G:A	2.2746e-16	0.06119	-1.12991
28233180	chr16:28233180:T:G	2.44461e-16	-2.8675e-10	-0.996639
28233428	chr16:28233428:G:A	1.93696e-15	-2.8675e-10	1.07318
28233521	chr16:28233521:T:A	2.38791e-14	-2.8675e-10	3.58506
28233706	chr16:28233706:G:A	2.93278e-17	-2.02221	-1.09495
28233716	chr16:28233716:T:C	2.10053e-16	-2.8675e-10	-1.14834
28234817	chr16:28234817:G:A	5.0076e-15	-2.8675e-10	2.02301
28234897	chr16:28234897:T:C	7.62229e-15	-2.8675e-10	2.44314
28235015	chr16:28235015:A:G	2.27617e-16	0.0531167	-1.12115
28235122	chr16:28235122:CA:C	1.04416e-16	-1.84732	-3.22512e-10
28235236	chr16:28235236:T:C	2.08151e-16	-2.8675e-10	-1.15743
28235553	chr16:28235553:T:G	2.12722e-16	-0.0592175	-1.07649
28235842	chr16:28235842:G:A	1.89251e-16	-2.8675e-10	-1.25262
28236344	chr16:28236344:A:T	1.25478e-15	-0.51382	1.15284
28236385	chr16:28236385:A:T	6.74961e-16	-0.89158	0.910539
28236561	chr16:28236561:G:A	2.87467e-17	-2.02548	-1.1117
28236579	chr16:28236579:G:A	4.67485e-16	-2.8675e-10	-0.348329
28236580	chr16:28236580:T:C	4.67805e-16	-2.8675e-10	-0.347645
28236751	chr16:28236751:A:G	4.67805e-16	-2.8675e-10	-0.347645
28236876	chr16:28236876:A:T	2.38852e-16	-0.160849	-0.859004
28236942	chr16:28236942:C:T	1.12936e-15	-0.604582	1.1383
28237005	chr16:28237005:T:A	5.29435e-16	-0.223886	-3.22512e-10
28237079	chr16:28237079:G:A	2.00282e-15	0.132461	0.974154
28237131	chr16:28237131:C:G	3.60682e-16	-2.8675e-10	-0.6077
28237205	chr16:28237205:A:G	5.18983e-16	-2.8675e-10	-0.243826
28237369	chr16:28237369:A:G	5.24097e-16	-2.8675e-10	-0.234019
28237423	chr16:28237423:G:T	1.62476e-16	-1.40517	-3.22512e-10
28237609	chr16:28237609:A:G	5.38024e-16	-2.8675e-10	-0.207793
28237668	chr16:28237668:C:T	3.48929e-16	-2.8675e-10	-0.640827
28238142	chr16:28238142:A:T	2.3285e-15	1.25728	-3.22512e-10
28238296	chr16:28238296:G:A	1.77823e-16	-2.8675e-10	-1.31491
28238590	chr16:28238590:A:G	3.41823e-16	-0.858505	0.1971
28238636	chr16:28238636:T:A	3.09291e-16	-2.8675e-10	-0.761412
28238665	chr16:28238665:G:A	4.93129e-16	-2.8675e-10	-0.294926
28239212	chr16:28239212:T:C	2.64156e-17	-1.99867	-1.22307
28239312	chr16:28239312:G:A	2.60318e-16	-2.8675e-10	-0.933792
28239319	chr16:28239319:T:C	1.06026e-16	-1.83201	-3.22512e-10
28239562	chr16:28239562:A:G	3.10558e-16	-2.8675e-10	-0.757326
28239686	chr16:28239686:G:A	2.03364e-16	-0.26823	-0.912468
28239956	chr16:28239956:C:T	4.38583e-16	-0.831019	0.418871
28239987	chr16:28239987:C:T	2.65553e-16	-2.8675e-10	-0.913884
28240026	chr16:28240026:G:T	3.70855e-16	-2.8675e-10	-0.579885
28240535	chr16:28240535:C:T	6.21929e-16	-0.416296	0.353425
28241055	chr16:28241055:T:C	1.95089e-16	-2.8675e-10	-1.22224
28242000	chr16:28242000:G:C	3.73932e-16	-0.528478	-0.0431458
28242148	chr16:28242148:T:C	3.34416e-16	-0.332748	-0.350562
28242252	chr16:28242252:C:T	2.35128e-16	-2.8675e-10	-1.03557
28243062	chr16:28243062:G:A	3.06117e-16	-2.8675e-10	-0.77173
28243225	chr16:28243225:T:C	2.0644e-16	-2.8675e-10	-1.16569
28243229	chr16:28243229:T:G	2.16423e-16	-2.8675e-10	-1.11846
28243306	chr16:28243306:G:A	5.1097e-16	-0.176083	-0.0833023
28243807	chr16:28243807:G:A	1.79137e-16	-2.8675e-10	-1.30755
28244035	chr16:28244035:G:A	3.34574e-14	-2.8675e-10	3.92233
28244049	chr16:28244049:T:C	2.43967e-16	-2.8675e-10	-0.998664
28244335	chr16:28244335:T:C	4.99242e-16	-0.319391	0.0367852
28244376	chr16:28244376:A:G	3.335e-16	-0.285251	-0.400803
28244378	chr16:28244378:G:A	3.17478e-17	-1.99331	-1.04456
28244385	chr16:28244385:G:A	1.86929e-16	-2.8675e-10	-1.26497
28244400	chr16:28244400:A:G	2.14763e-16	-2.8675e-10	-1.12616
28244845	chr16:28244845:G:A	2.61014e-14	-2.8675e-10	3.67405
28245301	chr16:28245301:C:T	2.23101e-16	-2.8675e-10	-1.08807
28245339	chr16:28245339:G:A	3.32957e-16	-2.8675e-10	-0.687684
28245935	chr16:28245935:C:T	1.26389e-16	-1.65633	-3.22512e-10
28245966	chr16:28245966:C:T	2.60679e-16	-2.8675e-10	-0.932406
28246034	chr16:28246034:G:A	1.96576e-16	-2.8675e-10	-1.21465
28246098	chr16:28246098:G:A	3.38609e-16	-2.8675e-10	-0.67085
28246664	chr16:28246664:A:G	2.38684e-16	-2.8675e-10	-1.02056
28246830	chr16:28246830:C:T	4.23533e-16	-0.442814	-0.00425065
28247006	chr16:28247006:A:G	2.34043e-16	-2.8675e-10	-1.04019
28247097	chr16:28247097:C:T	3.94071e-16	-0.195344	-0.32382
28247344	chr16:28247344:T:G	4.22076e-17	-1.79102	-0.962075
28247709	chr16:28247709:G:C	2.05065e-16	-2.8675e-10	-1.17237
28247773	chr16:28247773:C:T	3.33661e-17	-1.81812	-1.17003
28247787	chr16:28247787:G:A	1.99619e-16	-2.8675e-10	-1.19929
28248680	chr16:28248680:A:G	4.32959e-16	0.00103262	-0.426086
28248824	chr16:28248824:C:T	3.82665e-16	-0.875571	0.327034
28248931	chr16:28248931:G:A	3.06333e-16	-2.8675e-10	-0.771024
28248945	chr16:28248945:A:G	3.52276e-16	-0.208285	-0.422996
28249115	chr16:28249115:C:G	2.02884e-16	-2.8675e-10	-1.18306
28249317	chr16:28249317:C:G	2.1906e-16	-0.512453	-0.593895
28249488	chr16:28249488:C:T	1.98283e-16	-2.8675e-10	-1.206
28250190	chr16:28250190:G:A	4.84509e-16	-0.141429	-0.171131
28250711	chr16:28250711:G:A	2.88717e-16	-2.8675e-10	-0.83025
28250736	chr16:28250736:G:A	1.86896e-16	-2.8675e-10	-1.26514
28250829	chr16:28250829:G:A	2.36091e-16	-2.8675e-10	-1.03148
28251535	chr16:28251535:T:C	4.99358e-17	-1.86778	-0.71718
28252041	chr16:28252041:C:T	4.8372e-17	-1.75049	-0.86628
28252114	chr16:28252114:G:A	2.87372e-16	-2.8675e-10	-0.83492
28252156	chr16:28252156:C:A	5.74301e-17	-1.90071	-0.544419
28252570	chr16:28252570:G:C	4.62567e-17	-1.82636	-0.835129
28252622	chr16:28252622:C:A	2.59226e-17	-2.01204	-1.22854
28252649	chr16:28252649:C:T	2.18506e-16	-2.8675e-10	-1.10888
28252824	chr16:28252824:T:C	3.3461e-17	-2.00077	-0.984548
28252889	chr16:28252889:G:A	4.51588e-17	-1.8447	-0.840806
28252950	chr16:28252950:C:G	9.08021e-17	-1.98701	-3.22512e-10
28252972	chr16:28252972:C:A	1.92912e-16	-2.8675e-10	-1.23346
28253351	chr16:28253351:T:C	4.8201e-17	-1.88944	-0.730873
28253532	chr16:28253532:C:T	2.73558e-16	0.00872688	-0.892911
28253857	chr16:28253857:C:T	2.44872e-16	-0.99496	-3.22512e-10
28253978	chr16:28253978:T:G	2.00409e-16	-2.8675e-10	-1.19533
28254464	chr16:28254464:C:T	4.17381e-17	-2.01636	-0.747927
28254719	chr16:28254719:C:T	1.96751e-16	-2.8675e-10	-1.21376
28254739	chr16:28254739:C:A	1.902e-16	-2.8675e-10	-1.24762
28254835	chr16:28254835:T:C	4.83938e-17	-2.02683	-0.589494
28255202	chr16:28255202:G:A	1.99988e-16	-2.8675e-10	-1.19744
28255692	chr16:28255692:CAG:C	2.89126e-16	-2.8675e-10	-0.828833
28255791	chr16:28255791:G:A	2.42431e-16	-2.8675e-10	-1.00498
28256204	chr16:28256204:C:T	3.11999e-14	-2.8675e-10	3.85247
28256230	chr16:28256230:CT:C	1.07801e-16	-1.81541	-3.22512e-10
28256232	chr16:28256232:C:A	1.07671e-16	-1.81661	-3.22512e-10
28256300	chr16:28256300:A:G	1.80251e-16	-2.8675e-10	-1.30134
28256386	chr16:28256386:T:C	2.46138e-16	-2.8675e-10	-0.989805
28256435	chr16:28256435:C:G	5.42518e-17	-1.79026	-0.711799
28256455	chr16:28256455:TGCAATGGCGCAACCTTGGCTC:T	2.04627e-16	-2.8675e-10	-1.17451
28256857	chr16:28256857:C:G	2.51382e-16	-2.8675e-10	-0.968724
28257677	chr16:28257677:C:T	4.03059e-16	-2.8675e-10	-0.496615
28257780	chr16:28257780:T:C	1.7785e-16	-2.8675e-10	-1.31476
28258002	chr16:28258002:C:T	8.32928e-16	-2.8675e-10	0.22925
28259693	chr16:28259693:C:T	2.27058e-16	-2.8675e-10	-1.07049
28259782	chr16:28259782:G:A	2.45607e-16	-2.8675e-10	-0.991963
28259943	chr16:28259943:TC:T	2.01692e-16	-2.8675e-10	-1.18896
28259995	chr16:28259995:C:A	1.87185e-16	-2.8675e-10	-1.2636
28260249	chr16:28260249:T:C	2.62521e-16	-2.8675e-10	-0.925364
28260260	chr16:28260260:C:T	2.4073e-16	-2.8675e-10	-1.01202
28260383	chr16:28260383:G:A	2.29919e-16	-1.05797	-3.22512e-10
28260889	chr16:28260889:G:A	1.82519e-16	-2.8675e-10	-1.28884
28261011	chr16:28261011:G:A	1.83564e-16	-2.8675e-10	-1.28313
28261052	chr16:28261052:C:T	8.09591e-17	-1.15822	-0.943528
28261225	chr16:28261225:C:T	2.05696e-16	-2.8675e-10	-1.1693
28261303	chr16:28261303:T:C	5.62735e-17	-1.2219	-1.24357
28261308	chr16:28261308:C:T	2.13998e-16	-2.8675e-10	-1.12973
28261367	chr16:28261367:G:A	1.82762e-16	-2.8675e-10	-1.28751
28261609	chr16:28261609:G:A	2.24288e-16	-2.8675e-10	-1.08277
28261786	chr16:28261786:C:T	2.54952e-16	-2.8675e-10	-0.954623
28261947	chr16:28261947:A:G	1.81566e-16	-2.8675e-10	-1.29408
28262101	chr16:28262101:C:G	1.78072e-16	-2.8675e-10	-1.31351
28262235	chr16:28262235:C:A	2.30765e-16	-2.8675e-10	-1.0543
28262258	chr16:28262258:T:C	1.01372e-16	-1.8769	-3.22512e-10
28262534	chr16:28262534:G:A	2.33862e-16	-2.8675e-10	-1.04097
28262745	chr16:28262745:T:C	1.77856e-16	-2.8675e-10	-1.31472
28263171	chr16:28263171:T:G	2.03348e-16	-2.8675e-10	-1.18078
28263483	chr16:28263483:A:G	6.36536e-17	-1.46089	-0.881347
28263743	chr16:28263743:G:A	3.20103e-17	-1.90604	-1.1236
28263941	chr16:28263941:A:G	1.82688e-16	-2.8675e-10	-1.28792
28263998	chr16:28263998:G:A	1.86401e-16	-2.8675e-10	-1.26779
28264921	chr16:28264921:G:A	6.00443e-17	-1.50129	-0.899325
28265073	chr16:28265073:C:A	2.35861e-16	-2.8675e-10	-1.03245
28265227	chr16:28265227:G:A	1.79523e-16	-2.8675e-10	-1.30539
28265379	chr16:28265379:G:A	1.92592e-16	-2.8675e-10	-1.23512
28265833	chr16:28265833:G:A	3.32232e-16	-2.8675e-10	-0.689862
28265847	chr16:28265847:A:G	2.75659e-16	-2.8675e-10	-0.876533
28266070	chr16:28266070:A:C	4.43938e-16	-2.8675e-10	-0.400012
28266736	chr16:28266736:T:C	1.60584e-16	-1.41688	-3.22512e-10
28266749	chr16:28266749:A:T	8.75132e-17	-2.02391	-3.22512e-10
28266758	chr16:28266758:AC:A	5.41639e-17	-1.19156	-1.31212
28266900	chr16:28266900:A:T	1.78973e-16	-2.8675e-10	-1.30846
28267181	chr16:28267181:C:G	5.81425e-17	-1.75435	-0.67845
28267515	chr16:28267515:T:C	2.57143e-17	-2.02539	-1.22327
28267755	chr16:28267755:T:C	9.89924e-16	-2.8675e-10	0.401932
28268265	chr16:28268265:T:TA	4.48457e-17	-1.68199	-1.01048
28268549	chr16:28268549:G:C	2.50086e-15	-2.8675e-10	1.32869
28268717	chr16:28268717:C:T	1.26375e-16	-1.59383	-0.0626144
28268728	chr16:28268728:A:G	1.85637e-15	-2.8675e-10	1.03068
28268825	chr16:28268825:T:C	1.82969e-16	-2.8675e-10	-1.28638
28269136	chr16:28269136:C:T	1.85362e-16	-2.8675e-10	-1.27339
28269158	chr16:28269158:T:A	2.93893e-16	-2.8675e-10	-0.812482
28269206	chr16:28269206:G:A	1.78311e-16	-2.8675e-10	-1.31217
28269213	chr16:28269213:T:C	1.77857e-16	-2.8675e-10	-1.31472
28269380	chr16:28269380:C:T	1.80141e-16	-2.8675e-10	-1.30195
28269510	chr16:28269510:C:G	1.78147e-16	-2.8675e-10	-1.31309
28269597	chr16:28269597:G:A	5.42399e-11	12.0203	-0.707105
28269994	chr16:28269994:G:T	5.62125e-16	-2.8675e-10	-0.163972
28270556	chr16:28270556:C:G	4.1663e-16	-2.8675e-10	-0.463498
28270585	chr16:28270585:C:T	2.19455e-15	-2.8675e-10	1.19804
28270949	chr16:28270949:C:T	2.52034e-17	-2.02682	-1.24189
28271009	chr16:28271009:G:A	1.79287e-16	-2.8675e-10	-1.30671
28271027	chr16:28271027:C:T	1.84862e-16	-2.8675e-10	-1.27609
28271187	chr16:28271187:A:G	1.98585e-16	-2.8675e-10	-1.20448
28271817	chr16:28271817:C:T	2.15263e-16	-2.8675e-10	-1.12383
28271840	chr16:28271840:A:G	2.03733e-16	-2.8675e-10	-1.17888
28271865	chr16:28271865:G:A	1.81672e-16	-2.8675e-10	-1.29349
28271898	chr16:28271898:G:A	1.84285e-16	-2.8675e-10	-1.27921
28271939	chr16:28271939:T:C	1.91824e-16	-2.8675e-10	-1.23912
28272034	chr16:28272034:A:G	1.78282e-16	-2.8675e-10	-1.31233
28272117	chr16:28272117:A:G	6.00972e-17	-1.32645	-1.07328
28272213	chr16:28272213:A:G	4.46928e-16	-2.8675e-10	-0.393299
28272593	chr16:28272593:T:C	1.99079e-16	-2.8675e-10	-1.20199
28272670	chr16:28272670:G:A	2.41561e-16	-2.8675e-10	-1.00857
28272847	chr16:28272847:C:T	2.03838e-16	-2.8675e-10	-1.17837
28272899	chr16:28272899:C:T	3.30164e-16	-2.8675e-10	-0.696106
28273162	chr16:28273162:T:G	1.81433e-16	-2.8675e-10	-1.29481
28273601	chr16:28273601:C:T	2.50523e-17	-2.02605	-1.24868
28274034	chr16:28274034:G:A	4.71016e-16	-2.8675e-10	-0.340805
28274454	chr16:28274454:A:G	5.54584e-17	-1.23856	-1.2415
28274509	chr16:28274509:A:G	1.7817e-16	-2.8675e-10	-1.31296
28274762	chr16:28274762:A:G	1.84095e-16	-2.8675e-10	-1.28024
28275156	chr16:28275156:C:T	1.16541e-16	-1.2251	-0.512354
28275275	chr16:28275275:C:T	1.7808e-16	-2.8675e-10	-1.31346
28275638	chr16:28275638:G:C	1.81759e-16	-2.8675e-10	-1.29302
28276371	chr16:28276371:C:T	1.78954e-16	-2.8675e-10	-1.30857
28276507	chr16:28276507:AGC:A	3.15647e-16	-2.8675e-10	-0.741073
28276790	chr16:28276790:A:G	2.00433e-16	-2.8675e-10	-1.19522
28276961	chr16:28276961:G:A	1.4849e-16	-0.248282	-1.24689
28277230	chr16:28277230:T:C	7.17613e-17	-1.10828	-1.11407
28277999	chr16:28277999:C:T	1.77843e-16	-2.8675e-10	-1.3148
28278100	chr16:28278100:G:A	5.91964e-16	-0.112251	-3.22512e-10
28278405	chr16:28278405:G:T	1.77872e-16	-2.8675e-10	-1.31463
28278861	chr16:28278861:G:A	1.29299e-16	-0.336069	-1.2975
28278902	chr16:28278902:C:T	8.79257e-17	-2.0192	-3.22512e-10
28279140	chr16:28279140:G:A	1.87336e-16	-2.8675e-10	-1.26279
28279183	chr16:28279183:C:T	1.85208e-16	-2.8675e-10	-1.27422
28279606	chr16:28279606:C:T	1.83312e-16	-2.8675e-10	-1.28451
28279758	chr16:28279758:G:A	1.82507e-16	-2.8675e-10	-1.28891
28279918	chr16:28279918:C:G	2.51358e-17	-2.01956	-1.25184
28280022	chr16:28280022:A:C	1.96489e-16	-2.8675e-10	-1.21509
28280232	chr16:28280232:T:C	2.68945e-17	-2.02361	-1.18016
28280341	chr16:28280341:T:C	5.09844e-16	-2.8675e-10	-0.261592
28280616	chr16:28280616:C:T	1.80019e-16	-2.8675e-10	-1.30263
28281209	chr16:28281209:T:A	2.26856e-16	-2.8675e-10	-1.07138
28282242	chr16:28282242:G:A	2.3354e-16	-2.8675e-10	-1.04234
28282338	chr16:28282338:G:C	1.7013e-15	-2.8675e-10	0.943451
28282559	chr16:28282559:C:T	2.241e-16	-2.8675e-10	-1.08361
28282731	chr16:28282731:C:T	3.21167e-16	-2.8675e-10	-0.723736
28282823	chr16:28282823:C:CTG	2.81801e-16	0.261468	-1.11596
28283121	chr16:28283121:CG:TG	4.77376e-16	-2.8675e-10	-0.327392
28283174	chr16:28283174:A:G	1.21089e-16	-0.549606	-1.14956
28283357	chr16:28283357:A:G	1.8533e-16	-2.8675e-10	-1.27356
28283500	chr16:28283500:G:A	1.65353e-15	-2.8675e-10	0.914971
28284052	chr16:28284052:C:T	2.08046e-16	-2.8675e-10	-1.15794
28284747	chr16:28284747:G:A	8.76702e-17	-2.02211	-3.22512e-10
28285382	chr16:28285382:C:T	1.78924e-16	-2.8675e-10	-1.30873
28285784	chr16:28285784:C:T	4.4865e-16	-2.8675e-10	-0.389453
28286007	chr16:28286007:G:A	4.1075e-16	-2.8675e-10	-0.477711
28286837	chr16:28286837:C:G	6.01228e-17	-1.3987	-1.00061
28287044	chr16:28287044:G:A	9.15411e-17	-1.97891	-3.22512e-10
28287097	chr16:28287097:A:C	4.26491e-17	-1.43167	-1.31102
28287666	chr16:28287666:GTTTGC:G	5.83901e-17	-1.40462	-1.02393
28287811	chr16:28287811:G:A	2.78552e-15	2.34424	-0.907744
28287888	chr16:28287888:C:T	9.84049e-17	-1.90661	-3.22512e-10
28288245	chr16:28288245:C:T	1.78909e-16	-2.8675e-10	-1.30882
28288692	chr16:28288692:T:C	1.51922e-15	0.830258	-3.22512e-10
28288809	chr16:28288809:G:A	1.79919e-16	-2.8675e-10	-1.30319
28288831	chr16:28288831:G:A	1.41798e-16	-1.54129	-3.22512e-10
28289127	chr16:28289127:T:C	5.58388e-17	-1.27184	-1.20139
28289601	chr16:28289601:T:C	5.84329e-17	-1.45748	-0.970341
28289692	chr16:28289692:G:A	2.34412e-16	-2.8675e-10	-1.03862
28289813	chr16:28289813:T:C	6.22904e-17	-1.40223	-0.961662
28290166	chr16:28290166:T:C	3.10756e-15	2.23863	-0.692729
28290590	chr16:28290590:G:A	8.10982e-16	-2.8675e-10	0.20255
28290946	chr16:28290946:C:G	1.78448e-16	-2.8675e-10	-1.3114
28292106	chr16:28292106:G:A	1.87839e-16	-2.8675e-10	-1.26011
28293066	chr16:28293066:C:T	1.21084e-16	-1.69921	-3.22512e-10
28293676	chr16:28293676:T:C	4.2002e-14	5.09089	-0.941111
28294406	chr16:28294406:G:A	2.7547e-16	-0.877219	-3.22512e-10
28295370	chr16:28295370:C:G	1.59196e-16	-1.42556	-3.22512e-10
28295782	chr16:28295782:T:C	5.79695e-17	-1.12142	-1.31436
28296389	chr16:28296389:G:A	1.86391e-16	-1.26785	-3.22512e-10
28296555	chr16:28296555:A:G	3.45254e-17	-1.93562	-1.01838
28297147	chr16:28297147:T:C	2.15335e-16	-2.8675e-10	-1.1235
28297325	chr16:28297325:C:T	2.35959e-16	-2.8675e-10	-1.03204
28297915	chr16:28297915:G:A	1.12545e-15	-2.8675e-10	0.530244
28298292	chr16:28298292:G:A	6.62183e-17	-1.06112	-1.24162
28298433	chr16:28298433:T:C	1.78693e-16	-2.8675e-10	-1.31002
28298648	chr16:28298648:C:G	1.82303e-16	-2.8675e-10	-1.29003
28299102	chr16:28299102:A:G	3.61437e-16	-2.8675e-10	-0.605609
28299610	chr16:28299610:A:G	2.06623e-16	-2.8675e-10	-1.1648
28299785	chr16:28299785:G:C	1.82303e-16	-2.8675e-10	-1.29003
28299979	chr16:28299979:A:G	5.85979e-16	-2.8675e-10	-0.122413
28300013	chr16:28300013:C:T	1.95649e-16	-2.8675e-10	-1.21937
28300101	chr16:28300101:C:T	2.31338e-16	-2.8675e-10	-1.05182
28300381	chr16:28300381:G:A	4.36006e-17	-1.41673	-1.30389
28301026	chr16:28301026:CTCACCAGAGACCACCACTTGTCCACTGGTAGACATTCAGCCCAGTCCCCTTGCCTG:C	2.70092e-16	-2.8675e-10	-0.896934
28301622	chr16:28301622:A:G	2.64104e-16	-2.8675e-10	-0.919354
28301888	chr16:28301888:A:G	1.82253e-16	-2.8675e-10	-1.2903
28303224	chr16:28303224:G:A	8.7764e-17	-2.02105	-3.22512e-10
28304612	chr16:28304612:T:G	1.85549e-16	-2.8675e-10	-1.27238
28305411	chr16:28305411:C:T	2.78922e-16	-2.8675e-10	-0.864765
28305559	chr16:28305559:A:T	2.75663e-16	-2.8675e-10	-0.876516
28306397	chr16:28306397:A:G	1.12586e-16	-1.77198	-3.22512e-10
28307002	chr16:28307002:G:A	1.84358e-16	-2.8675e-10	-1.27882
28307119	chr16:28307119:A:G	2.27979e-14	4.42434	-0.885616
28307365	chr16:28307365:AT:A	1.78114e-16	-2.8675e-10	-1.31327
28308564	chr16:28308564:A:G	1.2923e-16	-0.649467	-0.984637
28308780	chr16:28308780:T:TG	4.08831e-16	-0.482394	-3.22512e-10
28309029	chr16:28309029:T:G	1.03324e-16	-1.85782	-3.22512e-10
28310309	chr16:28310309:C:T	1.01328e-15	-2.8675e-10	0.425249
28310575	chr16:28310575:T:A	2.29484e-16	-2.8675e-10	-1.05986
28310725	chr16:28310725:G:A	2.59043e-16	-2.8675e-10	-0.938702
28311811	chr16:28311811:GGCCCAAACTGA:G	3.26875e-16	-2.8675e-10	-0.70612
28311995	chr16:28311995:G:A	1.83579e-16	-2.8675e-10	-1.28305
28312456	chr16:28312456:G:A	1.77994e-16	-2.8675e-10	-1.31394
28312503	chr16:28312503:C:T	7.23166e-16	-2.8675e-10	0.0879423
28312591	chr16:28312591:C:A	2.27209e-16	-2.8675e-10	-1.06983
28312727	chr16:28312727:C:T	4.86011e-17	-1.89143	-0.720624
28313379	chr16:28313379:T:C	1.8177e-16	-2.8675e-10	-1.29296
28315059	chr16:28315059:G:A	2.76551e-15	2.4037	-0.974414
28315789	chr16:28315789:G:A	2.39349e-16	-2.8675e-10	-1.01778
28315834	chr16:28315834:C:G	3.80589e-17	-1.8741	-0.982457
28315906	chr16:28315906:C:T	2.75017e-15	2.37693	-0.953213
28316142	chr16:28316142:G:A	1.92482e-13	6.70385	-1.03179
28316523	chr16:28316523:G:A	9.46706e-17	-1.74641	-0.198884
28316905	chr16:28316905:T:A	1.34906e-13	6.56971	-1.25307
28317994	chr16:28317994:G:A	3.48948e-16	-0.640775	-3.22512e-10
28318003	chr16:28318003:G:A	9.43345e-17	-1.94885	-3.22512e-10
28318267	chr16:28318267:T:C	6.65538e-17	-1.83613	-0.461558
28319315	chr16:28319315:A:G	1.21298e-16	-1.69745	-3.22512e-10
28319336	chr16:28319336:G:A	2.03142e-16	-2.8675e-10	-1.18179
28319647	chr16:28319647:C:CACCT	5.88026e-17	-1.20074	-1.22077
28319978	chr16:28319978:G:A	1.82245e-16	-2.8675e-10	-1.29034
28319999	chr16:28319999:G:C	1.87357e-16	-2.8675e-10	-1.26268
28320861	chr16:28320861:C:T	1.01379e-16	-1.8047	-0.0721333
28321069	chr16:28321069:C:T	1.06599e-16	-1.83677	0.0101398
28321151	chr16:28321151:C:T	2.15224e-16	-2.8675e-10	-1.12402
28321320	chr16:28321320:C:G	1.89277e-16	-2.8675e-10	-1.25249
28321345	chr16:28321345:C:T	3.2109e-16	-2.8675e-10	-0.723976
28321964	chr16:28321964:G:A	1.89721e-15	1.05245	-3.22512e-10
28322090	chr16:28322090:G:A	6.3105e-17	-1.16197	-1.18892
28322259	chr16:28322259:A:G	1.17054e-16	-1.8011	0.06804
28322313	chr16:28322313:G:A	1.88305e-16	-2.8675e-10	-1.25763
28322385	chr16:28322385:A:G	2.20445e-16	-2.8675e-10	-1.10005
28323673	chr16:28323673:G:A	1.19917e-16	-1.70889	-3.22512e-10
28323725	chr16:28323725:G:A	8.73248e-17	-2.02606	-3.22512e-10
28323812	chr16:28323812:C:T	1.86012e-16	-2.8675e-10	-1.26989
28323990	chr16:28323990:G:A	3.43375e-16	-2.8675e-10	-0.656873
28324246	chr16:28324246:A:T	1.79085e-16	-2.8675e-10	-1.30784
28324357	chr16:28324357:A:G	1.386e-15	1.91831	-1.17983
28325049	chr16:28325049:G:A	1.9012e-16	-2.8675e-10	-1.24804
28325363	chr16:28325363:G:A	1.85451e-16	-2.8675e-10	-1.27291
28325560	chr16:28325560:G:A	8.72433e-17	-2.027	-3.22512e-10
28325561	chr16:28325561:T:C	7.86146e-17	-0.816186	-1.31495
28326259	chr16:28326259:C:T	1.88198e-16	-2.8675e-10	-1.2582
28326302	chr16:28326302:C:T	1.81589e-16	-2.8675e-10	-1.29395
28326718	chr16:28326718:A:G	1.01728e-16	-0.57724	-1.29615
28326722	chr16:28326722:T:C	1.95188e-16	-2.8675e-10	-1.22173
28326942	chr16:28326942:G:A	6.41441e-16	-2.8675e-10	-0.0319795
28327415	chr16:28327415:C:T	1.8219e-16	-2.8675e-10	-1.29065
28328048	chr16:28328048:TAATAA:T	1.95519e-16	-2.8675e-10	-1.22004
28328128	chr16:28328128:T:G	6.63538e-17	-1.93769	-0.363002
28328295	chr16:28328295:T:C	2.32517e-16	-2.8675e-10	-1.04673
28328946	chr16:28328946:G:A	1.8002e-16	-2.8675e-10	-1.30263
28329117	chr16:28329117:C:T	1.00771e-15	-2.8675e-10	0.419736
28329533	chr16:28329533:G:A	1.40697e-16	-0.377736	-1.17135
28329782	chr16:28329782:A:C	2.73028e-16	-2.8675e-10	-0.886124
28330193	chr16:28330193:T:C	1.78199e-16	-2.8675e-10	-1.3128
28331493	chr16:28331493:C:T	2.70255e-16	-2.8675e-10	-0.896329
28335840	chr16:28335840:C:T	2.50336e-16	-2.01799	1.0451
28335988	chr16:28335988:T:C	3.58092e-16	-2.8675e-10	-0.614907
28336505	chr16:28336505:C:T	1.80774e-16	-2.8675e-10	-1.29845
28337023	chr16:28337023:G:A	1.32948e-16	-0.494443	-1.11129
28338081	chr16:28338081:A:G	1.9088e-16	-2.8675e-10	-1.24405
28338160	chr16:28338160:G:A	1.8109e-16	-2.8675e-10	-1.2967
28338375	chr16:28338375:A:G	3.95778e-16	-2.8675e-10	-0.514844
28338395	chr16:28338395:A:T	1.81558e-16	-2.8675e-10	-1.29412
28338507	chr16:28338507:C:A	2.49215e-16	-1.99959	1.02221
28338541	chr16:28338541:G:A	2.1487e-16	-2.8675e-10	-1.12566
28338738	chr16:28338738:A:G	1.52233e-16	-0.262379	-1.20791
28338883	chr16:28338883:C:T	2.31762e-16	-2.8675e-10	-1.04999
28339035	chr16:28339035:A:G	3.17776e-16	-2.8675e-10	-0.734349
28339037	chr16:28339037:A:G	3.05485e-16	-2.8675e-10	-0.773796
28339554	chr16:28339554:T:A	2.56391e-16	-2.8675e-10	-0.948992
28368122	chr16:28368122:A:G	9.0502e-16	0.933911	-0.621651
28368744	chr16:28368744:C:T	3.12426e-16	-2.8675e-10	-0.751328
28376276	chr16:28376276:C:T	2.14866e-16	-2.8675e-10	-1.12568
28414577	chr16:28414577:C:T	1.77964e-16	-2.8675e-10	-1.31411
28441830	chr16:28441830:G:A	1.79357e-16	-2.8675e-10	-1.30632
28472726	chr16:28472726:C:T	2.19773e-16	-1.1031	-3.22512e-10
28473711	chr16:28473711:G:A	3.22221e-16	-2.8675e-10	-0.720459
28474039	chr16:28474039:C:T	3.97925e-16	-2.8675e-10	-0.509432
28474088	chr16:28474088:C:T	2.36961e-16	-2.8675e-10	-1.0278
28474524	chr16:28474524:G:A	3.20173e-16	-0.726836	-3.22512e-10
28475044	chr16:28475044:G:A	2.50086e-16	-2.8675e-10	-0.973891
28476279	chr16:28476279:C:T	1.91788e-16	-2.8675e-10	-1.23931
28476820	chr16:28476820:A:G	1.95382e-16	-2.8675e-10	-1.22074
28477080	chr16:28477080:G:A	8.79855e-17	-2.01852	-3.22512e-10
28477112	chr16:28477112:G:C	2.31155e-16	-2.8675e-10	-1.05261
28477417	chr16:28477417:G:A	1.93605e-16	-2.8675e-10	-1.22988
28477622	chr16:28477622:T:C	4.72203e-17	-1.37704	-1.26383
28477898	chr16:28477898:T:TA	3.23936e-16	-2.8675e-10	-0.715151
28478021	chr16:28478021:G:A	1.17477e-15	1.88403	-1.3109
28478025	chr16:28478025:T:C	1.17139e-16	-0.885591	-0.846748
28478179	chr16:28478179:T:C	1.94298e-16	-2.8675e-10	-1.2263
28478711	chr16:28478711:G:A	1.9732e-16	-2.8675e-10	-1.21087
28478877	chr16:28478877:CT:C	5.32429e-17	-2.02675	-0.494078
28479118	chr16:28479118:A:C	1.92873e-16	-2.8675e-10	-1.23366
28479196	chr16:28479196:T:C	1.81924e-16	-0.0864357	-1.20567
28479583	chr16:28479583:G:A	1.92668e-16	-2.8675e-10	-1.23473
28479754	chr16:28479754:G:A	6.18753e-16	-0.0679898	-3.22512e-10
28480985	chr16:28480985:G:T	5.83531e-17	-1.33285	-1.09633
28481142	chr16:28481142:C:T	1.94272e-16	-2.8675e-10	-1.22644
28481646	chr16:28481646:G:A	1.95833e-16	-2.8675e-10	-1.21843
28481965	chr16:28481965:C:T	3.20844e-16	-2.8675e-10	-0.72474
28482784	chr16:28482784:C:A	1.92859e-16	-2.8675e-10	-1.23374
28483100	chr16:28483100:A:G	2.19743e-16	0.0815531	-1.18479
28483153	chr16:28483153:A:C	4.43282e-17	-2.02644	-0.677632
28483331	chr16:28483331:C:T	2.0452e-16	-2.8675e-10	-1.17503
28483502	chr16:28483502:A:G	2.2237e-16	0.0286469	-1.12
28483838	chr16:28483838:G:A	1.93781e-16	-2.8675e-10	-1.22897
28484431	chr16:28484431:C:T	2.28506e-16	0.217158	-1.28129
28484454	chr16:28484454:T:A	2.22266e-16	-2.8675e-10	-1.09182
28484693	chr16:28484693:T:C	3.75217e-16	-0.568193	-3.22512e-10
28485069	chr16:28485069:C:T	1.94365e-16	-2.8675e-10	-1.22596
28486146	chr16:28486146:C:T	2.06091e-16	-2.8675e-10	-1.16738
28486200	chr16:28486200:G:C	2.10682e-16	-2.8675e-10	-1.14535
28487800	chr16:28487800:C:T	3.83622e-16	-0.546038	-3.22512e-10
28487970	chr16:28487970:A:G	2.11053e-16	-0.0933602	-1.05023
28488305	chr16:28488305:T:C	1.78579e-16	-2.8675e-10	-1.31066
28488323	chr16:28488323:ATT:A	1.01488e-16	-1.87576	-3.22512e-10
28488355	chr16:28488355:T:C	1.80619e-16	-2.8675e-10	-1.29931
28489597	chr16:28489597:T:A	2.28113e-16	-2.8675e-10	-1.06586
28490163	chr16:28490163:C:T	1.82248e-16	-1.29033	-3.22512e-10
28490211	chr16:28490211:G:A	2.49301e-17	-1.97732	-1.3023
28490703	chr16:28490703:T:A	3.43956e-16	-2.8675e-10	-0.655183
28491168	chr16:28491168:T:C	3.39434e-16	-2.8675e-10	-0.668416
28491433	chr16:28491433:T:C	2.74412e-16	-2.8675e-10	-0.881067
28491620	chr16:28491620:G:C	8.78053e-17	-2.02057	-3.22512e-10
28491651	chr16:28491651:T:C	5.12052e-16	-2.8675e-10	-0.25727
28491935	chr16:28491935:C:T	1.90213e-15	-2.8675e-10	1.05503
28492860	chr16:28492860:G:A	4.62892e-16	0.406858	-0.76506
28492963	chr16:28492963:G:A	7.75694e-16	-2.8675e-10	0.158061
28494089	chr16:28494089:C:T	2.31776e-16	-2.8675e-10	-1.04992
28494171	chr16:28494171:C:T	2.29806e-16	-2.8675e-10	-1.05846
28494382	chr16:28494382:C:T	1.79385e-16	-2.8675e-10	-1.30616
28494788	chr16:28494788:C:T	5.4637e-16	-0.1924	-3.22512e-10
28495107	chr16:28495107:C:T	0.999023	34.7138	0.236097
28495223	chr16:28495223:A:C	1.4664e-15	-2.8675e-10	0.794867
28495290	chr16:28495290:G:A	2.07422e-16	-2.8675e-10	-1.16094
28495551	chr16:28495551:A:G	5.54218e-16	0.818216	-0.996355
28495561	chr16:28495561:A:G	1.44524e-15	-2.8675e-10	0.780335
28495685	chr16:28495685:C:G	1.44018e-15	-2.8675e-10	0.776826
28495924	chr16:28495924:A:G	1.20024e-16	-1.708	-3.22512e-10
28495937	chr16:28495937:A:C	1.79044e-16	-2.8675e-10	-1.30806
28496323	chr16:28496323:C:G	9.93092e-16	0.976886	-0.571759
28496658	chr16:28496658:G:A	2.94106e-16	-2.8675e-10	-0.811757
28496727	chr16:28496727:A:G	6.61596e-16	0.898886	-0.899927
28496748	chr16:28496748:C:T	9.20665e-16	1.27732	-0.947916
28497092	chr16:28497092:A:G	1.79938e-16	-2.8675e-10	-1.30308
28497395	chr16:28497395:T:C	1.79685e-16	-2.8675e-10	-1.30449
28497461	chr16:28497461:A:C	3.75636e-16	-2.8675e-10	-0.567075
28497571	chr16:28497571:G:A	2.23321e-16	-1.08709	-3.22512e-10
28498188	chr16:28498188:G:A	1.21166e-16	-1.69853	-3.22512e-10
28499072	chr16:28499072:C:T	3.33762e-17	-1.86688	-1.12098
28499524	chr16:28499524:A:G	8.27271e-17	-1.36026	-0.719886
28499885	chr16:28499885:C:G	8.9336e-17	-2.00329	-3.22512e-10
28499923	chr16:28499923:G:A	3.98637e-16	-2.8675e-10	-0.507645
28500291	chr16:28500291:T:C	2.24204e-16	-2.8675e-10	-1.08314
28501018	chr16:28501018:T:C	3.27399e-16	-2.8675e-10	-0.704516
28501211	chr16:28501211:C:T	2.75561e-17	-1.98399	-1.19548
28501413	chr16:28501413:C:T	2.78185e-16	-2.8675e-10	-0.867409
28501450	chr16:28501450:ACACT:A	4.43021e-16	-2.8675e-10	-0.402078
28501452	chr16:28501452:ACT:A	7.9058e-16	1.10315	-0.926083
28501717	chr16:28501717:ACT:A	2.70642e-16	-2.8675e-10	-0.894898
28501804	chr16:28501804:CACTT:C	6.04514e-16	1.0421	-1.13337
28501808	chr16:28501808:T:C	1.01194e-16	-1.87866	-3.22512e-10
28501967	chr16:28501967:G:A	1.99403e-16	-2.8675e-10	-1.20037
28502082	chr16:28502082:A:G	1.24027e-16	-1.17543	-0.499762
28502506	chr16:28502506:A:G	1.12904e-15	1.47637	-0.942945
28503015	chr16:28503015:T:A	2.01558e-16	-2.8675e-10	-1.18962
28503377	chr16:28503377:G:A	2.01459e-16	-2.8675e-10	-1.19011
28505208	chr16:28505208:A:G	4.3168e-16	-2.8675e-10	-0.428012
28505323	chr16:28505323:C:T	7.63066e-16	-2.8675e-10	0.141648
28505398	chr16:28505398:G:A	3.67539e-17	-1.98003	-0.911419
28505502	chr16:28505502:A:G	4.48302e-16	0.622558	-1.01279
28505984	chr16:28505984:TG:T	2.58153e-16	-0.942145	-3.22512e-10
28507387	chr16:28507387:G:A	3.3713e-16	-2.8675e-10	-0.675228
28507614	chr16:28507614:C:A	4.5585e-16	-2.8675e-10	-0.373532
28507775	chr16:28507775:T:C	6.32659e-17	-1.38908	-0.959274
28508171	chr16:28508171:C:T	3.11118e-16	-2.8675e-10	-0.755525
28508372	chr16:28508372:G:A	9.63015e-16	0.960762	-0.586389
28508755	chr16:28508755:G:A	4.52684e-16	0.911022	-1.29152
28509222	chr16:28509222:G:A	2.70556e-16	-0.895216	-3.22512e-10
28509255	chr16:28509255:A:G	1.42172e-16	-0.982122	-0.556538
28509381	chr16:28509381:G:A	7.12541e-16	-2.8675e-10	0.0731406
28510400	chr16:28510400:C:A	7.48916e-17	-1.89486	-0.28479
28510602	chr16:28510602:G:T	2.72017e-16	-2.8675e-10	-0.889832
28511044	chr16:28511044:T:C	8.96347e-17	-1.99995	-3.22512e-10
28511269	chr16:28511269:C:A	4.39596e-17	-1.67833	-1.0341
28511823	chr16:28511823:T:C	8.07464e-17	-0.894221	-1.21016
28511847	chr16:28511847:C:G	7.12718e-16	1.28499	-1.2116
28511927	chr16:28511927:G:A	1.01952e-15	0.931287	-0.499897
28513469	chr16:28513469:G:C	2.7285e-16	-2.8675e-10	-0.886775
28513543	chr16:28513543:A:C	3.42097e-16	-2.8675e-10	-0.660601
28513558	chr16:28513558:G:A	2.72841e-16	-2.8675e-10	-0.886809
28513592	chr16:28513592:G:A	2.30251e-16	-2.8675e-10	-1.05653
28513704	chr16:28513704:G:C	2.11509e-16	-2.8675e-10	-1.14143
28513984	chr16:28513984:T:G	7.94908e-17	-1.98377	-0.136281
28514662	chr16:28514662:T:C	2.17067e-16	-2.8675e-10	-1.11549
28514912	chr16:28514912:G:A	4.00768e-16	-2.8675e-10	-0.502314
28515576	chr16:28515576:T:C	4.342e-16	0.840918	-1.26311
28515900	chr16:28515900:C:T	6.53204e-17	-1.00708	-1.30931
28516005	chr16:28516005:G:A	6.33023e-17	-1.0624	-1.28537
28516178	chr16:28516178:C:T	2.28044e-16	-2.8675e-10	-1.06616
28516561	chr16:28516561:C:T	2.57516e-16	-2.8675e-10	-0.944615
28516604	chr16:28516604:G:A	1.92736e-16	-2.8675e-10	-1.23438
28516989	chr16:28516989:G:C	1.39961e-16	-0.426356	-1.12798
28517302	chr16:28517302:T:C	4.249e-17	-1.43196	-1.31447
28517460	chr16:28517460:G:A	5.32143e-17	-1.20743	-1.31394
28517461	chr16:28517461:C:T	8.78384e-17	-2.0202	-3.22512e-10
28518555	chr16:28518555:G:T	5.05031e-16	-2.8675e-10	-0.271076
28518628	chr16:28518628:T:C	4.25502e-16	0.784859	-1.22729
28519302	chr16:28519302:C:T	5.64739e-17	-1.59274	-0.869182
28519365	chr16:28519365:G:A	1.78165e-16	-2.8675e-10	-1.31298
28519596	chr16:28519596:G:A	3.38477e-16	-2.8675e-10	-0.67124
28519865	chr16:28519865:C:T	1.78784e-16	-2.8675e-10	-1.30952
28519964	chr16:28519964:C:T	5.84719e-16	-0.124565	-3.22512e-10
28519966	chr16:28519966:A:G	2.26203e-16	-0.110104	-0.96416
28520036	chr16:28520036:G:A	2.12708e-16	-2.8675e-10	-1.13578
28520135	chr16:28520135:T:C	1.81834e-16	-2.8675e-10	-1.2926
28520867	chr16:28520867:T:G	4.22303e-16	0.70986	-1.15983
28520977	chr16:28520977:G:A	2.05918e-16	-2.8675e-10	-1.16822
28521052	chr16:28521052:C:T	2.08106e-16	-2.8675e-10	-1.15765
28521178	chr16:28521178:G:A	1.62559e-16	-1.40466	-3.22512e-10
28522310	chr16:28522310:G:T	2.94639e-16	-0.882367	0.072422
28522717	chr16:28522717:C:T	3.40146e-16	0.635006	-1.30133
28522913	chr16:28522913:C:T	3.55024e-16	-2.8675e-10	-0.623512
28523127	chr16:28523127:G:A	1.8105e-16	-1.29692	-3.22512e-10
28523682	chr16:28523682:A:G	9.89583e-16	0.86273	-0.461142
28523984	chr16:28523984:A:G	9.85294e-16	0.833455	-0.436211
28524491	chr16:28524491:C:T	2.09446e-10	11.9877	0.676622
28524513	chr16:28524513:G:A	1.27933e-16	-0.355193	-1.289
28525152	chr16:28525152:C:T	3.2126e-16	0.573875	-1.29732
28525198	chr16:28525198:A:G	1.68136e-10	11.8287	0.615877
28525420	chr16:28525420:A:AAAAGGTCGTGAT	1.83603e-16	-2.8675e-10	-1.28292
28525484	chr16:28525484:A:G	1.81751e-16	-1.29306	-3.22512e-10
28525697	chr16:28525697:G:C	2.44015e-16	-2.8675e-10	-0.998465
28526000	chr16:28526000:G:A	2.09957e-16	-2.8675e-10	-1.14879
28526148	chr16:28526148:T:C	1.68966e-16	-1.366	-3.22512e-10
28526650	chr16:28526650:T:C	9.38574e-16	0.751229	-0.402563
28527015	chr16:28527015:A:C	6.92583e-05	23.1476	2.22557
28527142	chr16:28527142:G:T	1.94942e-16	-2.8675e-10	-1.223
28527319	chr16:28527319:A:G	1.0677e-16	-0.530297	-1.29473
28527972	chr16:28527972:A:G	2.51157e-16	0.175364	-1.14498
28528065	chr16:28528065:G:A	1.9362e-16	0.0628381	-1.29264
28528077	chr16:28528077:GTGTA:G	1.11079e-16	-0.506881	-1.27857
28528198	chr16:28528198:C:G	1.82498e-16	-1.28896	-3.22512e-10
28528901	chr16:28528901:G:A	2.38203e-16	-2.8675e-10	-1.02258
28528930	chr16:28528930:C:G	2.83466e-15	-2.8675e-10	1.45398
28529001	chr16:28529001:A:T	4.09708e-05	22.6329	2.21531
28529205	chr16:28529205:T:A	2.80194e-16	-2.8675e-10	-0.860214
28529617	chr16:28529617:G:A	4.36279e-15	-2.8675e-10	1.88517
28529803	chr16:28529803:C:T	9.74269e-17	-1.91659	-3.22512e-10
28529920	chr16:28529920:C:T	3.02828e-16	-2.8675e-10	-0.782533
28530017	chr16:28530017:C:T	5.83662e-16	-2.8675e-10	-0.126375
28530073	chr16:28530073:T:C	2.54525e-16	0.315471	-1.27177
28530464	chr16:28530464:T:G	2.7135e-16	-2.8675e-10	-0.892285
28530579	chr16:28530579:TATTTCTTTTTACAGTTA:T	1.90252e-16	-1.24735	-3.22512e-10
28530851	chr16:28530851:T:C	2.50642e-16	0.318712	-1.29038
28530873	chr16:28530873:T:C	1.81765e-16	-2.8675e-10	-1.29298
28531972	chr16:28531972:T:C	8.35399e-15	2.5348	-3.22512e-10
28532060	chr16:28532060:G:A	2.8105e-16	0.450204	-1.30737
28532434	chr16:28532434:T:C	1.7862e-16	-2.8675e-10	-1.31044
28533276	chr16:28533276:AG:A	1.85041e-16	-2.8675e-10	-1.27512
28534116	chr16:28534116:G:A	1.15812e-16	-1.74373	-3.22512e-10
28534128	chr16:28534128:A:G	4.84722e-16	0.586131	-0.898252
28535299	chr16:28535299:C:T	2.59796e-16	-1.54896	0.613155
28535314	chr16:28535314:T:C	1.78659e-16	-2.8675e-10	-1.31022
28535930	chr16:28535930:C:T	8.32881e-05	23.7583	1.79934
28536132	chr16:28536132:A:G	6.19935e-16	-2.8675e-10	-0.0660821
28538011	chr16:28538011:G:A	1.61184e-15	-2.8675e-10	0.889434
28538187	chr16:28538187:G:A	0.000185565	23.238	3.12077
28538331	chr16:28538331:T:C	5.75634e-16	-2.8675e-10	-0.140225
28538355	chr16:28538355:G:C	1.79134e-16	-2.8675e-10	-1.30756
28538502	chr16:28538502:A:C	6.48275e-16	0.830186	-0.851568
28538948	chr16:28538948:C:T	1.22244e-12	7.83468	-0.314018
28539112	chr16:28539112:G:A	1.82959e-15	-2.8675e-10	1.01615
28539570	chr16:28539570:G:T	1.0189e-16	-1.8718	-3.22512e-10
28540403	chr16:28540403:G:A	1.83845e-15	-2.8675e-10	1.02098
28540482	chr16:28540482:G:A	1.02874e-12	7.34814	-3.22512e-10
28541231	chr16:28541231:C:T	8.80511e-13	7.19256	-3.22512e-10
28541371	chr16:28541371:G:A	1.15077e-16	-1.75009	-3.22512e-10
28541708	chr16:28541708:A:G	2.5907e-16	-2.8675e-10	-0.938598
28542046	chr16:28542046:C:T	2.4056e-16	-2.8675e-10	-1.01273
28542481	chr16:28542481:C:T	0.000182825	24.5268	1.81709
28542787	chr16:28542787:G:A	1.91499e-16	-0.087938	-1.15288
28542827	chr16:28542827:G:A	1.17018e-16	-1.73337	-3.22512e-10
28543010	chr16:28543010:C:T	1.86547e-15	-2.8675e-10	1.03557
28543146	chr16:28543146:A:G	1.78953e-16	-2.8675e-10	-1.30857
28543289	chr16:28543289:C:T	2.59932e-16	-2.8675e-10	-0.935277
28543378	chr16:28543378:C:T	1.18251e-16	-1.72289	-3.22512e-10
28543455	chr16:28543455:C:T	4.32382e-16	-2.8675e-10	-0.426387
28543836	chr16:28543836:A:T	2.59972e-16	-1.51771	0.582592
28543860	chr16:28543860:C:T	3.08292e-16	-2.8675e-10	-0.764648
28544079	chr16:28544079:A:G	1.78446e-16	-0.0101544	-1.30125
28544198	chr16:28544198:A:G	4.46648e-16	-2.8675e-10	-0.393925
28544269	chr16:28544269:C:T	5.20485e-16	0.622872	-0.863808
28544385	chr16:28544385:T:A	5.45828e-16	0.655362	-0.848754
28544573	chr16:28544573:C:T	7.75887e-16	0.15831	-3.22512e-10
28544826	chr16:28544826:T:C	1.82352e-16	-0.157562	-1.1322
28545775	chr16:28545775:G:C	1.77957e-16	-2.8675e-10	-1.31416
28546021	chr16:28546021:A:C	2.33762e-16	-2.8675e-10	-1.04139
28546028	chr16:28546028:A:C	9.04223e-17	-1.99121	-3.22512e-10
28546312	chr16:28546312:C:T	1.70976e-15	-2.8675e-10	0.948412
28546340	chr16:28546340:G:A	1.91132e-16	-2.8675e-10	-1.24273
28546760	chr16:28546760:C:T	1.86906e-16	0.039468	-1.30456
28546968	chr16:28546968:T:A	6.42192e-16	0.612102	-0.642911
28547123	chr16:28547123:A:G	8.93884e-17	-2.00271	-3.22512e-10
28547136	chr16:28547136:A:G	1.12947e-16	-1.76878	-3.22512e-10
28547360	chr16:28547360:G:A	1.86615e-15	-2.8675e-10	1.03593
28547645	chr16:28547645:C:T	8.0699e-16	0.197614	-3.22512e-10
28547940	chr16:28547940:C:T	3.84434e-17	-1.81561	-1.0309
28548042	chr16:28548042:C:A	1.74499e-16	-0.0274163	-1.30636
28548252	chr16:28548252:C:T	1.85053e-16	0.0317591	-1.30681
28548317	chr16:28548317:G:GCCCATGC	2.4568e-16	-2.8675e-10	-0.991666
28548404	chr16:28548404:T:C	1.91803e-16	-2.8675e-10	-1.23923
28548660	chr16:28548660:G:A	1.85803e-16	0.034099	-1.30511
28548848	chr16:28548848:C:G	2.33678e-16	-2.8675e-10	-1.04175
28549023	chr16:28549023:C:T	2.94094e-16	-1.64002	0.828227
28549104	chr16:28549104:C:T	2.04154e-15	-2.8675e-10	1.12576
28549181	chr16:28549181:G:A	3.39056e-15	-2.8675e-10	1.63305
28550464	chr16:28550464:T:A	1.63511e-16	-0.118162	-1.28066
28550935	chr16:28550935:A:G	1.77329e-16	-0.00530165	-1.31239
28551056	chr16:28551056:A:G	1.19399e-16	-1.71323	-3.22512e-10
28551158	chr16:28551158:C:T	4.5446e-15	1.926	-3.22512e-10
28551321	chr16:28551321:A:G	2.0896e-16	-0.748404	-0.405152
28551700	chr16:28551700:G:T	1.78108e-16	-2.8675e-10	-1.31331
28551705	chr16:28551705:A:G	4.86287e-16	0.876758	-1.18566
28551765	chr16:28551765:T:C	8.73269e-17	-2.02604	-3.22512e-10
28552639	chr16:28552639:G:A	2.20724e-16	-2.8675e-10	-1.09878
28552825	chr16:28552825:AG:A	7.99369e-16	0.864026	-0.6759
28554004	chr16:28554004:G:C	5.66189e-16	-2.8675e-10	-0.156768
28554006	chr16:28554006:T:G	8.7574e-17	-2.02321	-3.22512e-10
28554632	chr16:28554632:A:G	1.52928e-16	-0.151454	-1.31428
28554837	chr16:28554837:G:T	5.63191e-16	0.449402	-0.611479
28555054	chr16:28555054:T:C	1.951e-16	-2.8675e-10	-1.22219
28555230	chr16:28555230:G:A	1.02046e-16	-1.87027	-3.22512e-10
28555612	chr16:28555612:A:G	2.61761e-17	-2.01986	-1.21099
28555683	chr16:28555683:A:G	8.38557e-05	23.6042	1.96024
28556263	chr16:28556263:G:A	3.29831e-16	-2.8675e-10	-0.697118
28556433	chr16:28556433:C:T	6.90433e-17	-1.34515	-0.915809
28556743	chr16:28556743:A:T	1.29935e-16	-1.62866	-3.22512e-10
28556809	chr16:28556809:A:G	8.86825e-16	0.291951	-3.22512e-10
28556839	chr16:28556839:G:A	1.81579e-16	-2.8675e-10	-1.29401
28556894	chr16:28556894:C:T	3.92177e-17	-1.72428	-1.10229
28557046	chr16:28557046:G:T	8.72558e-17	-2.02685	-3.22512e-10
28557649	chr16:28557649:C:T	2.02897e-16	-2.8675e-10	-1.183
28558536	chr16:28558536:G:A	3.09379e-16	-2.8675e-10	-0.761129
28558556	chr16:28558556:G:A	1.86824e-16	-2.8675e-10	-1.26553
28558684	chr16:28558684:C:T	1.78113e-16	0.00117199	-1.31445
28558729	chr16:28558729:A:G	3.73956e-16	-1.5254	0.953845
28558951	chr16:28558951:A:G	1.90257e-16	-2.8675e-10	-1.24732
28559000	chr16:28559000:A:G	1.94158e-16	-2.8675e-10	-1.22703
28559318	chr16:28559318:C:T	2.8399e-16	-2.8675e-10	-0.846758
28560235	chr16:28560235:C:A	5.31697e-17	-1.85649	-0.665722
28560370	chr16:28560370:C:T	4.25561e-16	-2.8675e-10	-0.442289
28560435	chr16:28560435:T:A	1.81439e-16	-2.8675e-10	-1.29478
28560684	chr16:28560684:C:T	4.96191e-17	-1.75453	-0.836789
28561273	chr16:28561273:G:A	2.05389e-15	-2.8675e-10	1.1318
28561652	chr16:28561652:C:T	2.32967e-16	-2.8675e-10	-1.0448
28561915	chr16:28561915:C:G	6.31134e-16	-2.8675e-10	-0.048179
28562010	chr16:28562010:A:G	4.42009e-16	-2.8675e-10	-0.404367
28562642	chr16:28562642:C:T	2.85594e-05	23.3656	1.12169
28562670	chr16:28562670:A:T	1.87158e-16	-2.8675e-10	-1.26374
28563294	chr16:28563294:A:G	4.70979e-16	0.873196	-1.21408
28563346	chr16:28563346:A:T	1.78354e-16	-2.8675e-10	-1.31193
28564023	chr16:28564023:A:G	2.53719e-16	-2.8675e-10	-0.959469
28564880	chr16:28564880:T:C	3.73427e-15	-2.8675e-10	1.72961
28565048	chr16:28565048:G:A	3.25316e-05	23.3373	1.28025
28565099	chr16:28565099:A:G	1.9863e-16	-2.8675e-10	-1.20425
28565186	chr16:28565186:C:T	2.24369e-15	1.36206	-0.141882
28565830	chr16:28565830:C:T	1.787e-16	-2.8675e-10	-1.30999
28567510	chr16:28567510:CT:C	3.94227e-16	-2.8675e-10	-0.51877
28567761	chr16:28567761:A:C	1.34719e-16	-1.59251	-3.22512e-10
28568515	chr16:28568515:AT:A	8.8746e-05	24.252	1.36911
28568594	chr16:28568594:GT:G	1.05856e-16	-1.50015	-0.333467
28568597	chr16:28568597:G:C	3.39241e-15	-2.8675e-10	1.6336
28568710	chr16:28568710:C:T	1.1559e-16	-1.74565	-3.22512e-10
28568956	chr16:28568956:C:T	2.07154e-16	-2.8675e-10	-1.16224
28569364	chr16:28569364:A:G	2.931e-16	-0.122199	-0.692984
28569717	chr16:28569717:G:C	2.95522e-16	-0.0980703	-0.708883
28570406	chr16:28570406:A:G	9.41055e-17	-1.95128	-3.22512e-10
28571142	chr16:28571142:G:A	1.1626e-16	-1.73987	-3.22512e-10
28571620	chr16:28571620:C:A	1.71525e-16	-0.0625608	-1.28841
28571894	chr16:28571894:G:A	5.86216e-05	23.8507	1.35568
28572041	chr16:28572041:A:G	1.25341e-16	-0.382897	-1.28176
28572289	chr16:28572289:C:T	9.88792e-16	0.400788	-3.22512e-10
28572416	chr16:28572416:C:T	2.77713e-16	-2.8675e-10	-0.869107
28572544	chr16:28572544:C:T	1.51907e-16	-0.187261	-1.28517
28573241	chr16:28573241:C:G	2.80265e-15	-2.8675e-10	1.44262
28573616	chr16:28573616:G:A	9.24011e-06	22.222	1.13684
28573724	chr16:28573724:A:G	2.87325e-16	-2.8675e-10	-0.835083
28574300	chr16:28574300:T:C	1.30282e-16	-1.62599	-3.22512e-10
28574315	chr16:28574315:C:T	1.30847e-16	-0.306709	-1.31496
28574500	chr16:28574500:A:G	2.86996e-16	-2.8675e-10	-0.83623
28574611	chr16:28574611:T:C	2.90265e-15	-2.8675e-10	1.47768
28575844	chr16:28575844:C:T	1.13009e-16	-1.76823	-3.22512e-10
28575994	chr16:28575994:T:C	5.13461e-16	-0.254522	-3.22512e-10
28576068	chr16:28576068:T:C	1.37035e-16	-0.306913	-1.26855
28576276	chr16:28576276:G:T	1.59963e-16	-0.122243	-1.29851
28576277	chr16:28576277:C:T	5.43394e-16	-2.8675e-10	-0.197862
28576327	chr16:28576327:A:T	5.18319e-16	-2.8675e-10	-0.245106
28576795	chr16:28576795:C:T	2.49399e-16	-2.8675e-10	-0.976644
28577074	chr16:28577074:A:C	1.61437e-16	-0.117099	-1.29448
28577107	chr16:28577107:G:A	2.00299e-16	-2.8675e-10	-1.19589
28577122	chr16:28577122:C:T	1.30864e-16	-0.344432	-1.27711
28578134	chr16:28578134:G:A	1.56761e-16	-0.132016	-1.30896
28578688	chr16:28578688:A:G	3.05539e-15	-2.8675e-10	1.52897
28578836	chr16:28578836:G:A	1.21035e-12	7.51073	-3.22512e-10
28579197	chr16:28579197:C:T	2.10276e-16	-2.8675e-10	-1.14728
28579541	chr16:28579541:C:T	4.51858e-16	-0.382328	-3.22512e-10
28579657	chr16:28579657:G:A	1.4828e-16	-1.49659	-3.22512e-10
28579668	chr16:28579668:C:T	2.49369e-16	-0.27854	-0.698223
28580209	chr16:28580209:G:A	6.81678e-11	12.8318	-1.29001
28580258	chr16:28580258:G:A	1.32419e-16	-1.60972	-3.22512e-10
28580434	chr16:28580434:G:A	1.25151e-16	-1.66617	-3.22512e-10
28580438	chr16:28580438:G:A	2.33948e-16	-2.8675e-10	-1.0406
28580510	chr16:28580510:T:TC	1.3273e-16	-1.60738	-3.22512e-10
28581599	chr16:28581599:G:A	1.70133e-16	-1.35912	-3.22512e-10
28581752	chr16:28581752:C:T	1.07397e-16	-1.81917	-3.22512e-10
28581810	chr16:28581810:T:G	1.22401e-16	-1.68839	-3.22512e-10
28582026	chr16:28582026:T:C	1.3218e-16	-0.342119	-1.26941
28582027	chr16:28582027:G:A	2.09471e-16	-2.8675e-10	-1.15111
28582276	chr16:28582276:G:A	1.57079e-16	-0.141328	-1.29762
28582373	chr16:28582373:C:T	1.88826e-16	-2.8675e-10	-1.25487
28582681	chr16:28582681:T:C	6.27052e-16	-2.8675e-10	-0.0546665
28582916	chr16:28582916:CAA:C	1.8366e-16	-2.8675e-10	-1.28261
28583228	chr16:28583228:A:G	1.3082e-16	-0.344024	-1.27785
28583443	chr16:28583443:A:G	1.88963e-16	-2.8675e-10	-1.25415
28584489	chr16:28584489:C:G	8.70332e-17	-0.730759	-1.29865
28584616	chr16:28584616:C:T	2.55179e-16	-2.8675e-10	-0.953731
28584668	chr16:28584668:A:G	1.23701e-16	-1.10081	-0.57702
28585409	chr16:28585409:A:T	1.88646e-15	-2.8675e-10	1.04676
28585563	chr16:28585563:G:A	4.28163e-05	23.394	1.49823
28585944	chr16:28585944:A:G	3.56213e-16	-2.8675e-10	-0.620168
28586618	chr16:28586618:C:G	2.09284e-16	-2.8675e-10	-1.15201
28587749	chr16:28587749:C:T	6.67234e-16	-2.8675e-10	0.00744374
28588090	chr16:28588090:A:G	1.32867e-16	-0.325274	-1.28107
28588700	chr16:28588700:G:A	3.33409e-16	-0.686326	-3.22512e-10
28588720	chr16:28588720:G:A	3.99379e-15	-2.8675e-10	1.7968
28588770	chr16:28588770:C:T	1.56022e-16	-0.144501	-1.3012
28588956	chr16:28588956:C:T	1.4235e-15	-1.40727	2.17244
28589060	chr16:28589060:C:T	2.40722e-16	-2.8675e-10	-1.01205
28589436	chr16:28589436:C:T	2.46089e-16	-2.8675e-10	-0.990002
28589854	chr16:28589854:T:G	8.72471e-17	-2.02695	-3.22512e-10
28590481	chr16:28590481:G:A	1.28962e-15	-1.39071	2.05711
28591128	chr16:28591128:T:G	1.32009e-16	-1.61283	-3.22512e-10
28591429	chr16:28591429:A:T	2.0356e-16	-2.8675e-10	-1.17974
28591518	chr16:28591518:G:C	4.99003e-16	-2.8675e-10	-0.283085
28591670	chr16:28591670:A:G	9.65613e-11	13.2046	-1.31466
28591691	chr16:28591691:A:G	3.64285e-05	23.3106	1.42007
28591761	chr16:28591761:C:T	3.0065e-16	-2.8675e-10	-0.78975
28591847	chr16:28591847:T:A	1.50316e-16	-0.176988	-1.30597
28591942	chr16:28591942:A:G	6.40227e-16	-0.033873	-3.22512e-10
28592021	chr16:28592021:A:G	1.71116e-16	-0.385698	-0.967656
28592072	chr16:28592072:T:C	2.04727e-16	-2.8675e-10	-1.17402
28592322	chr16:28592322:T:C	4.79474e-16	-2.8675e-10	-0.323006
28592334	chr16:28592334:T:G	1.53073e-16	-0.158279	-1.3065
28592362	chr16:28592362:G:C	4.46077e-16	-2.8675e-10	-0.395206
28592801	chr16:28592801:A:G	1.27163e-16	-1.65023	-3.22512e-10
28592803	chr16:28592803:G:A	1.2741e-16	-1.64828	-3.22512e-10
28593128	chr16:28593128:A:G	2.0811e-16	-2.8675e-10	-1.15763
28593158	chr16:28593158:C:T	7.52579e-16	-2.8675e-10	0.12781
28593357	chr16:28593357:G:A	6.31435e-16	-2.8675e-10	-0.0477015
28593365	chr16:28593365:A:G	6.10454e-16	0.901587	-0.983081
28593826	chr16:28593826:C:T	1.21787e-16	-1.69342	-3.22512e-10
28594958	chr16:28594958:T:C	5.9208e-15	-2.8675e-10	2.19053
28595102	chr16:28595102:G:A	1.98108e-12	8.00346	-3.22512e-10
28595439	chr16:28595439:T:C	7.62025e-16	-2.8675e-10	0.140283
28595749	chr16:28595749:A:G	1.06871e-16	-0.536104	-1.28797
28595779	chr16:28595779:C:T	1.79499e-16	-2.8675e-10	-1.30553
28595784	chr16:28595784:G:A	1.92244e-16	-2.8675e-10	-1.23693
28595875	chr16:28595875:G:A	3.34212e-05	23.6451	0.999372
28595907	chr16:28595907:A:G	1.26914e-16	-0.369067	-1.28312
28595911	chr16:28595911:A:G	1.46203e-16	-0.204519	-1.30618
28596211	chr16:28596211:G:A	9.72851e-17	-0.620264	-1.29779
28596296	chr16:28596296:T:C	8.7515e-16	-0.157334	0.436033
28596309	chr16:28596309:C:T	8.77474e-17	-2.02123	-3.22512e-10
28596326	chr16:28596326:T:C	1.81836e-16	-2.8675e-10	-1.29259
28596358	chr16:28596358:A:G	3.77947e-15	-2.8675e-10	1.74164
28596371	chr16:28596371:C:T	2.47064e-15	-2.8675e-10	1.31653
28596909	chr16:28596909:G:A	1.25526e-16	-0.383783	-1.2794
28597020	chr16:28597020:T:C	1.52048e-16	-0.176235	-1.29527
28597035	chr16:28597035:C:T	1.26899e-06	22.6846	-1.31108
28597166	chr16:28597166:G:A	1.81514e-16	-2.8675e-10	-1.29436
28597428	chr16:28597428:G:A	1.3426e-16	-1.59592	-3.22512e-10
28597523	chr16:28597523:A:G	6.37996e-15	-2.8675e-10	2.26522
28597617	chr16:28597617:C:G	5.63052e-16	0.261261	-0.423586
28597997	chr16:28597997:T:A	5.56506e-15	-2.8675e-10	2.12857
28598064	chr16:28598064:T:G	1.86409e-16	-2.8675e-10	-1.26775
28598454	chr16:28598454:T:C	6.05935e-15	-2.8675e-10	2.21366
28602644	chr16:28602644:A:G	1.29999e-16	-0.35263	-1.27554
28603062	chr16:28603062:T:C	3.51662e-16	-2.8675e-10	-0.633027
28603413	chr16:28603413:T:C	1.84079e-16	-0.405784	-0.874546
28603922	chr16:28603922:C:T	1.04559e-15	-2.8675e-10	0.456637
28604085	chr16:28604085:C:T	1.78311e-16	-2.8675e-10	-1.31217
28604387	chr16:28604387:G:A	4.12723e-10	14.017	-0.674427
28605078	chr16:28605078:G:A	1.77236e-16	-0.386864	-0.931349
28605344	chr16:28605344:C:A	1.36593e-16	-0.449296	-1.1294
28605402	chr16:28605402:C:T	1.43364e-16	-0.371957	-1.15835
28605807	chr16:28605807:T:C	6.89706e-17	-1.09724	-1.16478
28605936	chr16:28605936:G:C	8.72493e-17	-2.02693	-3.22512e-10
28605977	chr16:28605977:G:A	2.07164e-16	-2.8675e-10	-1.16218
28606186	chr16:28606186:C:T	9.57622e-17	-1.93383	-3.22512e-10
28606274	chr16:28606274:A:G	1.62589e-16	-0.278133	-1.12634
28606473	chr16:28606473:T:C	1.45935e-16	-0.330762	-1.18178
28606474	chr16:28606474:G:A	1.39601e-16	-0.373438	-1.18347
28606492	chr16:28606492:A:G	1.68425e-16	-0.157731	-1.21147
28606564	chr16:28606564:G:A	1.40617e-16	-0.329386	-1.22027
28606569	chr16:28606569:A:G	1.44578e-16	-0.367856	-1.15402
28606613	chr16:28606613:T:C	1.56558e-16	-0.268341	-1.17393
28606650	chr16:28606650:T:C	1.46676e-16	-0.359149	-1.14832
28606653	chr16:28606653:T:G	1.4534e-16	-0.35749	-1.15913
28606672	chr16:28606672:C:A	1.41137e-16	-0.401058	-1.14491
28606690	chr16:28606690:G:A	1.42824e-16	-0.332388	-1.20169
28606697	chr16:28606697:C:T	1.27726e-16	-0.448919	-1.19689
28606744	chr16:28606744:A:T	1.60195e-16	-0.264027	-1.15528
28606747	chr16:28606747:G:A	1.84472e-16	-0.121207	-1.15699
28606916	chr16:28606916:T:C	1.82953e-16	-0.17831	-1.10816
28606917	chr16:28606917:A:G	1.87017e-16	-2.8675e-10	-1.2645
28606934	chr16:28606934:C:G	2.80241e-16	-2.8675e-10	-0.860047
28607125	chr16:28607125:T:C	1.44087e-16	-0.337723	-1.18756
28607148	chr16:28607148:A:T	1.21328e-16	-1.6972	-3.22512e-10
28607224	chr16:28607224:G:T	5.88412e-17	-1.20736	-1.21349
28607381	chr16:28607381:G:T	1.83353e-16	-2.8675e-10	-1.28428
28607612	chr16:28607612:T:C	1.46047e-16	-0.379225	-1.13255
28607661	chr16:28607661:A:G	1.498e-16	-0.405675	-1.08072
28607755	chr16:28607755:T:C	2.89102e-16	0.363652	-1.19257
28607811	chr16:28607811:T:C	1.49995e-16	-0.309841	-1.17525
28607857	chr16:28607857:G:A	7.89326e-17	-0.823274	-1.30383
28607858	chr16:28607858:A:G	1.52484e-16	-0.37401	-1.09463
28607920	chr16:28607920:C:T	8.82507e-17	-2.01552	-3.22512e-10
28608599	chr16:28608599:A:G	1.53772e-16	-0.293952	-1.16627
28608990	chr16:28608990:C:G	8.48798e-17	-0.740327	-1.31413
28609033	chr16:28609033:G:T	1.97885e-16	-2.8675e-10	-1.20801
28609196	chr16:28609196:G:C	1.49301e-13	5.55137	-0.133346
28609213	chr16:28609213:T:G	3.178e-15	1.34301	0.225298
28609221	chr16:28609221:C:T	1.79421e-16	-2.8675e-10	-1.30596
28609892	chr16:28609892:G:C	1.94858e-16	-2.8675e-10	-1.22343
28609969	chr16:28609969:C:T	8.75852e-17	-2.02308	-3.22512e-10
28609997	chr16:28609997:G:A	4.83706e-16	-2.8675e-10	-0.31422
28610235	chr16:28610235:G:A	2.82242e-16	-2.8675e-10	-0.852933
28610256	chr16:28610256:T:C	2.3362e-16	-1.042	-3.22512e-10
28611159	chr16:28611159:T:C	3.57007e-16	-0.617941	-3.22512e-10
28611457	chr16:28611457:G:A	1.79426e-16	-2.8675e-10	-1.30593
28615683	chr16:28615683:T:C	3.86049e-16	0.774771	-1.3145
28615742	chr16:28615742:C:T	4.13598e-16	0.842736	-1.31354
28615871	chr16:28615871:T:C	1.77357e-15	1.65468	-0.669632
28616014	chr16:28616014:A:AC	4.44142e-17	-1.63989	-1.06225
28616080	chr16:28616080:G:A	2.73895e-17	-1.94227	-1.24327
28616275	chr16:28616275:T:C	1.80388e-16	-2.8675e-10	-1.30058
28616822	chr16:28616822:G:A	1.81132e-16	-2.8675e-10	-1.29647
28617172	chr16:28617172:T:C	2.73355e-16	-2.8675e-10	-0.884924
28617827	chr16:28617827:GC:G	1.90233e-16	-2.8675e-10	-1.24745
28617979	chr16:28617979:C:T	4.12016e-16	0.839934	-1.31457
28618151	chr16:28618151:T:C	2.07285e-16	-1.1616	-3.22512e-10
28618200	chr16:28618200:G:A	9.05256e-17	-1.99006	-3.22512e-10
28618832	chr16:28618832:A:C	1.78943e-16	-2.8675e-10	-1.30863
28618867	chr16:28618867:T:C	5.02062e-17	-1.53213	-1.04743
28618939	chr16:28618939:C:G	4.79558e-17	-1.56534	-1.06008
28619280	chr16:28619280:G:A	1.80382e-16	-2.8675e-10	-1.30062
28619302	chr16:28619302:G:A	1.78055e-16	-2.8675e-10	-1.31361
28620039	chr16:28620039:A:T	3.78462e-16	0.750067	-1.30965
28620209	chr16:28620209:A:T	3.17714e-16	0.266064	-1.00061
28620438	chr16:28620438:T:C	3.76752e-16	0.750766	-1.31488
28620595	chr16:28620595:C:G	1.92553e-16	-2.8675e-10	-1.23532
28620700	chr16:28620700:T:G	5.70473e-16	0.770245	-0.919475
28620908	chr16:28620908:C:T	1.03314e-16	-1.85792	-3.22512e-10
28620929	chr16:28620929:G:A	2.27685e-16	-2.8675e-10	-1.06773
28621180	chr16:28621180:C:T	1.08221e-16	-1.13692	-0.674602
28621424	chr16:28621424:T:C	2.20715e-16	-2.8675e-10	-1.09882
28622230	chr16:28622230:TG:T	3.80526e-17	-1.9907	-0.86603
28623104	chr16:28623104:C:T	1.05004e-16	-1.7931	-0.0485975
28623884	chr16:28623884:C:G	2.49614e-16	-2.8675e-10	-0.975782
28623892	chr16:28623892:A:C	7.32213e-16	-2.8675e-10	0.100375
28623970	chr16:28623970:A:G	7.98911e-16	-2.8675e-10	0.187553
28625479	chr16:28625479:C:A	5.49584e-16	-2.8675e-10	-0.186535
28626141	chr16:28626141:A:G	1.23397e-16	-1.7728	0.0925143
28626451	chr16:28626451:G:A	9.17222e-17	-1.97693	-3.22512e-10
28627391	chr16:28627391:T:C	1.2721e-16	-1.7431	0.0932396
28627726	chr16:28627726:A:C	2.16218e-16	0.193474	-1.31288
28628050	chr16:28628050:C:T	9.27913e-16	0.337241	-3.22512e-10
28629252	chr16:28629252:T:C	1.79432e-16	-2.8675e-10	-1.3059
28629405	chr16:28629405:G:A	1.82609e-16	-2.8675e-10	-1.28835
28629858	chr16:28629858:T:C	3.00937e-16	0.457669	-1.24646
28630150	chr16:28630150:A:G	6.01438e-16	-2.8675e-10	-0.0963728
28630170	chr16:28630170:A:G	1.77819e-16	-2.8675e-10	-1.31493
28630675	chr16:28630675:G:A	1.09254e-16	-1.80202	-3.22512e-10
28631233	chr16:28631233:A:G	1.08358e-16	-1.81026	-3.22512e-10
28631655	chr16:28631655:C:A	1.88371e-16	-2.8675e-10	-1.25728
28632337	chr16:28632337:A:T	4.45511e-16	-2.8675e-10	-0.396475
28632436	chr16:28632436:G:T	2.62106e-16	-2.8675e-10	-0.926948
28632452	chr16:28632452:C:T	4.50712e-16	-2.8675e-10	-0.384868
28632821	chr16:28632821:A:G	4.55271e-16	-2.8675e-10	-0.374804
28632824	chr16:28632824:T:G	1.14171e-16	-1.758	-3.22512e-10
28633013	chr16:28633013:G:T	5.69515e-16	-2.8675e-10	-0.150911
28633138	chr16:28633138:C:T	9.45482e-17	-0.672135	-1.27445
28633342	chr16:28633342:A:T	3.85882e-17	-1.74073	-1.10202
28633624	chr16:28633624:G:A	3.15225e-16	-2.8675e-10	-0.74241
28633659	chr16:28633659:G:A	1.86973e-16	-0.55834	-0.706391
28633699	chr16:28633699:C:T	1.0511e-16	-1.84069	-3.22512e-10
28633813	chr16:28633813:T:C	1.59517e-16	-1.42355	-3.22512e-10
28633829	chr16:28633829:T:C	4.06814e-16	-2.8675e-10	-0.48734
28633869	chr16:28633869:C:T	3.63948e-17	-1.8447	-1.05657
28633875	chr16:28633875:A:G	5.65736e-17	-1.47986	-0.980295
28633974	chr16:28633974:C:G	1.84122e-16	-2.8675e-10	-1.2801
28634459	chr16:28634459:T:C	2.0893e-16	-2.8675e-10	-1.1537
28634806	chr16:28634806:G:A	9.54098e-17	-1.93752	-3.22512e-10
28635020	chr16:28635020:G:C	2.6684e-16	-2.8675e-10	-0.909048
28635295	chr16:28635295:A:G	5.47957e-15	-2.8675e-10	2.11308
28635473	chr16:28635473:A:G	1.81584e-16	-2.8675e-10	-1.29398
28635742	chr16:28635742:T:C	2.55121e-16	-2.8675e-10	-0.953958
28636158	chr16:28636158:G:A	5.17269e-16	-2.8675e-10	-0.247133
28636248	chr16:28636248:G:A	4.43425e-16	-2.8675e-10	-0.401168
28636385	chr16:28636385:C:T	1.46477e-16	-1.50883	-3.22512e-10
28636400	chr16:28636400:G:A	5.3568e-16	-2.8675e-10	-0.21216
28637491	chr16:28637491:G:A	1.81303e-16	-2.8675e-10	-1.29553
28637746	chr16:28637746:G:T	7.05974e-17	-1.60533	-0.633377
28638330	chr16:28638330:C:A	4.29516e-16	0.328908	-0.761945
28638533	chr16:28638533:C:G	1.79486e-16	-2.8675e-10	-1.3056
28638626	chr16:28638626:G:A	3.48882e-16	-0.640962	-3.22512e-10
28639025	chr16:28639025:C:T	2.43452e-16	-2.8675e-10	-1.00078
28639042	chr16:28639042:CTG:C	1.01395e-15	1.10006	-0.674144
28639210	chr16:28639210:A:G	2.91783e-16	-2.8675e-10	-0.819687
28639607	chr16:28639607:C:T	4.2342e-16	-2.8675e-10	-0.447331
28639701	chr16:28639701:C:G	4.9067e-17	-1.80457	-0.797943
28639743	chr16:28639743:A:G	1.10231e-16	-0.522798	-1.27032
28640411	chr16:28640411:C:T	1.90632e-16	-0.522307	-0.723045
28640453	chr16:28640453:C:G	6.01225e-17	-1.9949	-0.40441
28640486	chr16:28640486:TC:T	8.75794e-17	-2.02315	-3.22512e-10
28640572	chr16:28640572:A:G	1.73308e-16	-0.491714	-0.848913
28640584	chr16:28640584:C:T	4.81264e-16	-2.8675e-10	-0.31928
28640632	chr16:28640632:A:G	1.78804e-16	-2.8675e-10	-1.30941
28640693	chr16:28640693:T:C	3.36696e-17	-1.97235	-1.00675
28640750	chr16:28640750:C:T	2.24357e-16	-2.8675e-10	-1.08246
28641062	chr16:28641062:T:C	2.18238e-16	-2.8675e-10	-1.11011
28641461	chr16:28641461:A:C	2.67745e-16	-2.8675e-10	-0.905663
28641568	chr16:28641568:C:T	4.12503e-16	-2.8675e-10	-0.473452
28642137	chr16:28642137:A:G	3.15889e-16	-2.8675e-10	-0.740307
28642166	chr16:28642166:C:T	3.81795e-16	-2.8675e-10	-0.550813
28642189	chr16:28642189:T:C	3.82372e-16	-2.8675e-10	-0.549302
28642202	chr16:28642202:C:T	3.99016e-16	0.53174	-1.03843
28642351	chr16:28642351:A:G	4.42619e-16	-2.8675e-10	-0.402987
28643032	chr16:28643032:A:G	9.72475e-17	-0.618072	-1.30037
28729754	chr16:28729754:A:C	1.85036e-16	-2.8675e-10	-1.27515
28730091	chr16:28730091:C:T	2.18452e-16	-2.8675e-10	-1.10913
28769604	chr16:28769604:G:A	3.77771e-16	-2.8675e-10	-0.561407
28806649	chr16:28806649:G:A	1.7853e-16	-2.8675e-10	-1.31094
28809870	chr16:28809870:TC:T	1.95548e-16	-2.8675e-10	-1.21989
28810533	chr16:28810533:G:A	1.0166e-15	-2.8675e-10	0.428522
28811459	chr16:28811459:A:C	1.95803e-16	-2.8675e-10	-1.21859
28811498	chr16:28811498:T:C	5.06273e-15	2.03396	-3.22512e-10
28812885	chr16:28812885:A:T	1.89132e-16	-2.8675e-10	-1.25325
28813364	chr16:28813364:T:C	4.14861e-16	0.538372	-1.00613
28813776	chr16:28813776:C:A	3.00288e-16	-2.8675e-10	-0.790954
28813779	chr16:28813779:T:C	6.54113e-16	0.49518	-0.507597
28813857	chr16:28813857:C:T	6.12621e-17	-1.06561	-1.31492
28814099	chr16:28814099:C:T	7.24266e-16	0.558388	-0.468926
28814284	chr16:28814284:G:A	6.58361e-16	0.489947	-0.49589
28814632	chr16:28814632:A:G	6.40221e-16	0.492634	-0.526517
28814728	chr16:28814728:C:T	2.53551e-17	-1.97026	-1.29246
28814997	chr16:28814997:C:G	1.86201e-16	-2.8675e-10	-1.26887
28815492	chr16:28815492:C:G	1.8345e-16	-2.8675e-10	-1.28376
28816100	chr16:28816100:TA:T	1.27592e-16	-1.64686	-3.22512e-10
28816706	chr16:28816706:G:A	6.19022e-16	-2.8675e-10	-0.0675562
28817313	chr16:28817313:G:A	2.32355e-16	-2.8675e-10	-1.04743
28817513	chr16:28817513:A:C	9.21592e-16	0.901434	-0.571029
28817907	chr16:28817907:A:G	2.50759e-17	-2.02699	-1.2468
28818557	chr16:28818557:G:A	1.77816e-16	-2.8675e-10	-1.31495
28818992	chr16:28818992:C:T	8.79843e-17	-2.01854	-3.22512e-10
28819329	chr16:28819329:A:G	2.32679e-16	-2.8675e-10	-1.04604
28819588	chr16:28819588:G:A	1.28848e-16	-1.63707	-3.22512e-10
28819820	chr16:28819820:T:C	4.16721e-16	-2.8675e-10	-0.46328
28820038	chr16:28820038:T:C	9.8324e-16	0.63985	-0.244693
28820822	chr16:28820822:A:G	2.11992e-16	-2.8675e-10	-1.13915
28820865	chr16:28820865:C:T	1.97836e-16	-2.8675e-10	-1.20826
28820875	chr16:28820875:C:T	2.05164e-16	-2.8675e-10	-1.17189
28821061	chr16:28821061:C:T	9.37243e-16	0.60975	-0.262504
28821085	chr16:28821085:G:C	5.49315e-16	-2.8675e-10	-0.187025
28821776	chr16:28821776:A:G	9.25103e-16	0.604767	-0.270559
28823218	chr16:28823218:C:T	2.02201e-16	-1.18644	-3.22512e-10
28824361	chr16:28824361:G:GA	2.07074e-16	-2.8675e-10	-1.16262
28824884	chr16:28824884:T:C	1.00886e-15	0.681549	-0.260666
28825174	chr16:28825174:G:A	2.07373e-16	-2.8675e-10	-1.16118
28825494	chr16:28825494:A:G	5.90427e-16	-2.8675e-10	-0.114851
28825688	chr16:28825688:G:A	2.45643e-16	-2.8675e-10	-0.991817
28826014	chr16:28826014:A:T	8.83869e-17	-2.01397	-3.22512e-10
28826194	chr16:28826194:T:C	3.06952e-16	0.474548	-1.24355
28826366	chr16:28826366:G:A	1.10105e-16	-1.79426	-3.22512e-10
28826585	chr16:28826585:A:G	1.44642e-15	0.614456	0.166691
28826697	chr16:28826697:T:C	2.79871e-14	3.7438	-3.22512e-10
28827026	chr16:28827026:CAG:C	1.46977e-16	-1.50542	-3.22512e-10
28827655	chr16:28827655:C:T	1.77833e-16	-2.8675e-10	-1.31485
28827756	chr16:28827756:G:A	1.82782e-16	-2.8675e-10	-1.2874
28828071	chr16:28828071:G:A	4.189e-16	0.562592	-1.02066
28828104	chr16:28828104:T:C	1.33697e-15	0.755586	-0.0531198
28828609	chr16:28828609:G:T	1.25421e-15	0.760417	-0.121856
28829060	chr16:28829060:A:G	4.29274e-16	0.604443	-1.03804
28829252	chr16:28829252:C:T	2.61931e-16	-2.8675e-10	-0.927615
28829725	chr16:28829725:C:T	1.81377e-16	-2.8675e-10	-1.29512
28830305	chr16:28830305:A:G	1.78446e-16	-2.8675e-10	-1.31141
28830934	chr16:28830934:C:CT	1.99567e-16	-2.8675e-10	-1.19955
28831704	chr16:28831704:C:T	1.03113e-15	0.591308	-0.148594
28831797	chr16:28831797:A:G	1.01647e-15	0.657765	-0.22937
28831831	chr16:28831831:G:C	5.89025e-16	-2.8675e-10	-0.117228
28832600	chr16:28832600:T:G	3.67286e-16	-2.8675e-10	-0.589555
28832848	chr16:28832848:C:T	1.82002e-16	-2.8675e-10	-1.29168
28833044	chr16:28833044:G:A	1.18246e-15	0.685003	-0.105347
28833127	chr16:28833127:C:A	2.22486e-16	-2.8675e-10	-1.09083
28833706	chr16:28833706:TGATCAGGG:T	1.1034e-15	0.655215	-0.144758
28833930	chr16:28833930:G:A	1.0624e-15	0.591623	-0.119029
28834127	chr16:28834127:G:A	2.16887e-16	-2.8675e-10	-1.11632
28834672	chr16:28834672:C:T	2.77488e-16	-2.8675e-10	-0.869917
28834988	chr16:28834988:G:A	2.70887e-16	-2.8675e-10	-0.893993
28835545	chr16:28835545:G:A	1.1217e-15	0.624911	-0.0980089
28835828	chr16:28835828:G:C	1.12974e-15	0.606715	-0.0726663
28836663	chr16:28836663:T:C	3.50984e-16	-0.634955	-3.22512e-10
28837187	chr16:28837187:A:G	5.55945e-16	-0.175027	-3.22512e-10
28837347	chr16:28837347:T:C	4.32452e-16	0.557958	-0.984184
28837497	chr16:28837497:A:G	1.17363e-15	0.638168	-0.0660068
28838177	chr16:28838177:G:T	2.16674e-16	-2.8675e-10	-1.1173
28838963	chr16:28838963:C:T	3.62326e-16	-2.8675e-10	-0.603152
28840056	chr16:28840056:C:CCT	1.1757e-15	0.600727	-0.0268009
28840298	chr16:28840298:T:C	2.09084e-16	-1.15296	-3.22512e-10
28840716	chr16:28840716:G:A	1.15029e-16	-1.75051	-3.22512e-10
28841343	chr16:28841343:T:C	4.33074e-16	-2.8675e-10	-0.424788
28841644	chr16:28841644:T:TGTCA	1.83149e-16	-2.8675e-10	-1.2854
28842212	chr16:28842212:C:T	1.86412e-16	-2.8675e-10	-1.26774
28842218	chr16:28842218:T:C	2.0807e-16	-2.8675e-10	-1.15782
28842258	chr16:28842258:T:C	1.96736e-16	-2.8675e-10	-1.21383
28842675	chr16:28842675:A:C	9.6731e-16	0.553197	-0.174374
28842951	chr16:28842951:G:A	2.46574e-16	-2.8675e-10	-0.988034
28843229	chr16:28843229:A:G	7.21403e-16	0.0855018	-3.22512e-10
28844201	chr16:28844201:G:C	9.53468e-16	0.52339	-0.15898
28844406	chr16:28844406:A:G	9.02619e-16	0.489086	-0.179482
28844583	chr16:28844583:C:A	6.18476e-16	-2.8675e-10	-0.0684382
28845498	chr16:28845498:C:T	3.59706e-15	2.51971	-0.82753
28845556	chr16:28845556:C:T	2.32617e-16	-2.8675e-10	-1.04631
28845961	chr16:28845961:G:A	2.18718e-16	-2.8675e-10	-1.10791
28846401	chr16:28846401:C:T	1.82296e-16	-2.8675e-10	-1.29006
28846559	chr16:28846559:A:G	1.83048e-16	-2.8675e-10	-1.28595
28847096	chr16:28847096:C:A	2.29887e-16	-2.8675e-10	-1.05811
28847263	chr16:28847263:ATGTT:A	2.28412e-16	-2.8675e-10	-1.06454
28847596	chr16:28847596:C:T	2.08068e-16	-2.8675e-10	-1.15783
28847785	chr16:28847785:C:A	1.81703e-16	-2.8675e-10	-1.29332
28847810	chr16:28847810:C:T	9.23173e-16	0.33212	-3.22512e-10
28848481	chr16:28848481:A:G	1.08676e-15	0.603027	-0.107765
28848540	chr16:28848540:G:A	1.20659e-13	5.20503	-3.22512e-10
28848862	chr16:28848862:G:A	1.00354e-15	0.567426	-0.151837
28849146	chr16:28849146:T:C	1.14989e-16	-1.75086	-3.22512e-10
28849579	chr16:28849579:TAATC:T	7.27791e-16	-2.8675e-10	0.094317
28850013	chr16:28850013:G:A	9.3755e-17	-1.95501	-3.22512e-10
28850303	chr16:28850303:G:C	1.99426e-13	5.7075	-3.22512e-10
28850413	chr16:28850413:A:C	1.06858e-15	0.55764	-0.0792502
28850560	chr16:28850560:C:T	1.09779e-15	0.603926	-0.098565
28851462	chr16:28851462:T:C	1.79532e-16	-2.8675e-10	-1.30535
28851566	chr16:28851566:TCTC:T	1.11712e-15	0.576372	-0.0535566
28852049	chr16:28852049:AGAGT:A	5.69105e-16	-2.8675e-10	-0.151631
28852099	chr16:28852099:G:A	9.03194e-17	-1.99234	-3.22512e-10
28853352	chr16:28853352:T:C	1.32385e-15	0.689544	0.00306145
28853472	chr16:28853472:A:G	1.9473e-16	-1.22409	-3.22512e-10
28853721	chr16:28853721:T:C	3.21337e-16	-0.628772	-0.0944331
28853784	chr16:28853784:G:A	7.62267e-16	-2.8675e-10	0.140601
28854191	chr16:28854191:G:A	2.14683e-16	-2.8675e-10	-1.12653
28854595	chr16:28854595:G:A	9.60184e-16	0.668224	-0.296796
28854672	chr16:28854672:A:G	3.09755e-17	-1.99926	-1.06324
28855512	chr16:28855512:C:T	1.82674e-16	-2.8675e-10	-1.28799
28855668	chr16:28855668:C:A	1.80529e-16	-2.8675e-10	-1.29981
28855740	chr16:28855740:T:C	9.86822e-16	0.459868	-0.0610752
28855763	chr16:28855763:C:T	2.15899e-16	-2.8675e-10	-1.12089
28855898	chr16:28855898:G:A	1.17716e-16	-1.72742	-3.22512e-10
28856601	chr16:28856601:A:G	3.79812e-16	-2.8675e-10	-0.55602
28856696	chr16:28856696:CCTTCACT:C	4.98003e-16	0.44074	-0.725831
28857077	chr16:28857077:G:A	1.84241e-16	-2.8675e-10	-1.27945
28857099	chr16:28857099:G:A	1.82238e-16	-2.8675e-10	-1.29038
28857143	chr16:28857143:C:T	4.0569e-15	2.55611	-0.743631
28857374	chr16:28857374:G:A	9.95471e-16	0.360741	0.0467784
28857641	chr16:28857641:C:G	1.5923e-15	0.90359	-0.0263487
28857889	chr16:28857889:A:G	6.24195e-16	-2.8675e-10	-0.0592344
28858152	chr16:28858152:T:C	2.19962e-16	-2.8675e-10	-1.10224
28858697	chr16:28858697:T:A	6.18805e-16	-2.8675e-10	-0.0679056
28859275	chr16:28859275:A:G	1.06828e-15	0.606709	-0.128598
28859301	chr16:28859301:T:C	2.6237e-16	-2.8675e-10	-0.925942
28859641	chr16:28859641:G:A	5.13039e-16	0.544657	-0.800002
28860209	chr16:28860209:G:A	1.87405e-16	-2.8675e-10	-1.26242
28860336	chr16:28860336:C:A	1.00243e-15	0.602941	-0.188453
28860409	chr16:28860409:G:A	2.21102e-16	-2.8675e-10	-1.09707
28860532	chr16:28860532:C:T	1.22076e-15	0.674597	-0.063063
28860539	chr16:28860539:A:G	1.22669e-15	0.658591	-0.0422109
28860668	chr16:28860668:A:G	1.09999e-15	0.553374	-0.0460152
28860731	chr16:28860731:C:T	1.78231e-16	-2.8675e-10	-1.31262
28861033	chr16:28861033:G:C	9.08473e-16	0.627097	-0.311028
28861090	chr16:28861090:T:C	4.78581e-16	-2.8675e-10	-0.324872
28861263	chr16:28861263:G:A	7.39677e-16	-2.8675e-10	0.110517
28861277	chr16:28861277:T:C	1.12462e-15	0.610996	-0.0814939
28861314	chr16:28861314:G:A	3.25258e-17	-2.00799	-1.00567
28861467	chr16:28861467:C:G	8.26263e-15	3.19857	-0.674772
28862077	chr16:28862077:G:A	9.76054e-16	0.559985	-0.172164
28862415	chr16:28862415:C:T	2.2142e-16	-2.8675e-10	-1.09564
28863226	chr16:28863226:C:G	1.13913e-15	0.599003	-0.0566824
28863801	chr16:28863801:T:G	1.06429e-15	0.566303	-0.0919369
28864161	chr16:28864161:A:G	1.05809e-15	0.552101	-0.083576
28864417	chr16:28864417:G:A	1.67385e-13	5.53235	-3.22512e-10
28864462	chr16:28864462:C:T	2.08185e-16	-2.8675e-10	-1.15727
28868163	chr16:28868163:A:G	1.26808e-15	0.622167	0.0273928
28868482	chr16:28868482:G:A	1.93734e-16	-2.8675e-10	-1.22921
28869132	chr16:28869132:G:A	2.72471e-16	-2.8675e-10	-0.888163
28869680	chr16:28869680:G:T	3.15253e-17	-1.77206	-1.27284
28869881	chr16:28869881:A:C	1.12841e-15	0.534565	-0.00169825
28870402	chr16:28870402:G:A	2.28549e-16	-2.8675e-10	-1.06395
28870654	chr16:28870654:GTTTAA:G	9.35595e-17	-1.9571	-3.22512e-10
28870931	chr16:28870931:C:T	8.75404e-17	-2.0236	-3.22512e-10
28870999	chr16:28870999:G:A	1.13133e-16	-1.76713	-3.22512e-10
28871103	chr16:28871103:T:C	1.13393e-15	0.583001	-0.0452532
28871478	chr16:28871478:A:G	3.86041e-16	-0.539754	-3.22512e-10
28872006	chr16:28872006:T:C	3.16659e-17	-1.78757	-1.25289
28872520	chr16:28872520:C:T	4.08789e-16	0.53441	-1.01691
28873537	chr16:28873537:C:T	1.34707e-16	-1.59259	-3.22512e-10
28873736	chr16:28873736:G:T	2.01028e-16	-2.8675e-10	-1.19225
28874338	chr16:28874338:C:T	3.90068e-16	0.485157	-1.01453
28874404	chr16:28874404:C:T	1.40013e-16	-1.55396	-3.22512e-10
28874445	chr16:28874445:G:A	4.64057e-16	-2.8675e-10	-0.35569
28874610	chr16:28874610:T:C	8.61088e-16	0.503889	-0.241388
28877270	chr16:28877270:C:T	1.82407e-16	-2.8675e-10	-1.28946
28878386	chr16:28878386:CA:C	1.04877e-15	0.533848	-0.0741683
28878650	chr16:28878650:C:T	2.24051e-16	-2.8675e-10	-1.08382
28880026	chr16:28880026:G:A	2.26498e-16	-2.8675e-10	-1.07296
28880144	chr16:28880144:C:T	1.12494e-15	0.513485	0.016305
28881855	chr16:28881855:C:T	1.29216e-16	-1.63421	-3.22512e-10
28881856	chr16:28881856:G:A	1.88951e-16	-2.8675e-10	-1.25421
28881974	chr16:28881974:C:G	3.30081e-17	-1.79563	-1.20332
28882088	chr16:28882088:T:C	2.30003e-15	1.24498	-3.22512e-10
28882211	chr16:28882211:A:G	7.4889e-16	0.385533	-0.262637
28882250	chr16:28882250:T:C	3.95441e-16	0.51004	-1.02574
28882403	chr16:28882403:ACT:A	3.92013e-16	0.503622	-1.02802
28882906	chr16:28882906:C:A	1.96563e-16	-2.8675e-10	-1.21472
28883370	chr16:28883370:C:T	1.83343e-16	-2.8675e-10	-1.28434
28883593	chr16:28883593:G:A	1.80471e-16	-2.8675e-10	-1.30012
28883967	chr16:28883967:C:T	1.82339e-16	-2.8675e-10	-1.28983
28884347	chr16:28884347:G:C	2.00412e-16	-2.8675e-10	-1.19532
28884350	chr16:28884350:C:T	2.42113e-16	-2.8675e-10	-1.00629
28886131	chr16:28886131:G:A	7.04453e-16	0.621811	-0.560087
28886762	chr16:28886762:G:A	2.31665e-16	-2.8675e-10	-1.0504
28887472	chr16:28887472:T:C	1.62138e-16	-0.367091	-1.04016
28887633	chr16:28887633:A:G	4.95604e-16	-2.8675e-10	-0.28992
28890284	chr16:28890284:G:A	2.87184e-16	-2.8675e-10	-0.835575
28891027	chr16:28891027:G:C	1.85252e-16	-2.8675e-10	-1.27398
28891867	chr16:28891867:T:C	3.01328e-17	-1.78755	-1.30253
28891926	chr16:28891926:C:G	3.94742e-17	-1.78613	-1.03392
28892335	chr16:28892335:C:A	2.19536e-15	2.3049	-1.10649
28892446	chr16:28892446:AAC:A	3.08308e-17	-1.76591	-1.30128
28893000	chr16:28893000:C:T	3.00634e-16	-2.8675e-10	-0.789803
28893286	chr16:28893286:C:T	6.18093e-14	4.63986	-0.103742
28894410	chr16:28894410:C:T	1.8669e-16	-2.8675e-10	-1.26625
28894792	chr16:28894792:G:A	1.77865e-16	-2.8675e-10	-1.31467
28895345	chr16:28895345:T:C	9.09052e-14	4.92188	-3.22512e-10
28895386	chr16:28895386:T:C	6.03673e-16	-2.8675e-10	-0.0926633
28896261	chr16:28896261:G:A	1.79975e-16	-2.8675e-10	-1.30288
28896569	chr16:28896569:C:T	1.8203e-16	-2.8675e-10	-1.29152
28896641	chr16:28896641:G:T	2.20946e-16	-2.8675e-10	-1.09778
28897288	chr16:28897288:G:A	4.77531e-17	-1.73869	-0.89096
28897506	chr16:28897506:TA:T	1.96591e-16	-2.8675e-10	-1.21457
28897512	chr16:28897512:A:C	2.47175e-16	-2.8675e-10	-0.985602
28897656	chr16:28897656:G:A	1.97705e-16	-2.8675e-10	-1.20892
28898301	chr16:28898301:G:A	1.83977e-16	-2.8675e-10	-1.28088
28898306	chr16:28898306:C:T	5.72598e-16	-2.8675e-10	-0.145512
28898456	chr16:28898456:GC:G	4.88221e-17	-1.71769	-0.889824
28899803	chr16:28899803:TA:T	6.94112e-16	0.536582	-0.489645
28899873	chr16:28899873:C:T	2.24299e-16	-2.8675e-10	-1.08272
28900764	chr16:28900764:G:A	1.95506e-16	-2.8675e-10	-1.2201
28901274	chr16:28901274:A:G	2.06888e-16	-2.8675e-10	-1.16352
28902389	chr16:28902389:G:T	1.79675e-16	-2.8675e-10	-1.30455
28902466	chr16:28902466:T:C	3.11369e-16	0.0504646	-0.805181
28902705	chr16:28902705:G:A	3.38117e-14	2.37886	1.55401
28902767	chr16:28902767:C:G	1.77993e-16	-2.8675e-10	-1.31395
28903287	chr16:28903287:A:G	5.02666e-16	-0.275771	-3.22512e-10
28903712	chr16:28903712:CCCT:C	2.04165e-16	-2.8675e-10	-1.17677
28903802	chr16:28903802:G:C	1.83446e-16	-2.8675e-10	-1.28378
28903896	chr16:28903896:G:A	3.81375e-16	0.373081	-0.924996
28904112	chr16:28904112:A:C	3.06746e-17	-1.77777	-1.29449
28904132	chr16:28904132:T:C	2.12607e-16	-2.8675e-10	-1.13625
28904206	chr16:28904206:G:A	2.62281e-16	0.324501	-1.25078
28904503	chr16:28904503:C:T	1.92869e-16	-2.8675e-10	-1.23369
28904679	chr16:28904679:C:T	1.79001e-16	-2.8675e-10	-1.30831
28905977	chr16:28905977:G:A	1.19479e-16	-1.71255	-3.22512e-10
28906425	chr16:28906425:G:A	2.86604e-17	-1.83656	-1.30361
28906444	chr16:28906444:A:G	2.41731e-16	-2.8675e-10	-1.00787
28907116	chr16:28907116:G:A	2.86852e-16	-2.8675e-10	-0.836729
28907716	chr16:28907716:C:T	1.11784e-16	-1.77913	-3.22512e-10
28908001	chr16:28908001:T:C	2.09805e-16	-2.8675e-10	-1.14952
28908020	chr16:28908020:A:G	2.55909e-16	0.288486	-1.23936
28908262	chr16:28908262:A:ATT	2.67426e-16	0.325778	-1.23263
28908464	chr16:28908464:G:A	2.03043e-16	-2.8675e-10	-1.18228
28909146	chr16:28909146:G:A	3.06987e-16	-2.8675e-10	-0.768892
28909358	chr16:28909358:T:C	3.13741e-16	-2.8675e-10	-0.74713
28909921	chr16:28909921:C:T	1.85227e-16	-2.8675e-10	-1.27411
28909923	chr16:28909923:G:C	1.78769e-16	-2.8675e-10	-1.3096
28910488	chr16:28910488:T:C	1.2315e-16	-0.483053	-1.19924
28910545	chr16:28910545:G:A	9.1321e-17	-1.98132	-3.22512e-10
28910828	chr16:28910828:C:T	3.34166e-16	-0.346614	-0.337445
28911048	chr16:28911048:AGGCC:A	5.91413e-16	-0.113183	-3.22512e-10
28911634	chr16:28911634:T:A	2.17616e-16	-2.8675e-10	-1.11297
28912044	chr16:28912044:A:G	1.84674e-16	-2.8675e-10	-1.2771
28912197	chr16:28912197:GA:G	1.37882e-16	-0.329396	-1.2399
28912200	chr16:28912200:C:T	1.16796e-16	-0.497196	-1.23808
28912754	chr16:28912754:G:A	1.88713e-16	-2.8675e-10	-1.25547
28913499	chr16:28913499:G:A	2.4663e-16	0.133169	-1.12098
28914007	chr16:28914007:C:G	1.78028e-16	-2.8675e-10	-1.31375
28914410	chr16:28914410:G:A	2.1507e-16	-2.8675e-10	-1.12473
28914419	chr16:28914419:G:A	2.27115e-16	-2.8675e-10	-1.07024
28914657	chr16:28914657:T:C	7.36171e-17	-0.967107	-1.22971
28915051	chr16:28915051:C:T	2.70664e-17	-1.9844	-1.21301
28916406	chr16:28916406:T:C	2.36943e-16	-2.8675e-10	-1.02788
28916497	chr16:28916497:C:A	5.40787e-17	-1.40341	-1.10185
28916634	chr16:28916634:T:C	3.05833e-16	-0.772657	-3.22512e-10
28917187	chr16:28917187:C:T	1.85973e-16	-2.8675e-10	-1.2701
28917421	chr16:28917421:ATC:A	8.9873e-16	-2.8675e-10	0.305286
28917507	chr16:28917507:T:C	1.86393e-16	-2.8675e-10	-1.26784
28918070	chr16:28918070:T:G	7.76951e-17	-1.15728	-0.985628
28918351	chr16:28918351:A:G	1.276e-16	-1.6468	-3.22512e-10
28920121	chr16:28920121:G:A	9.19882e-17	-1.97404	-3.22512e-10
28920627	chr16:28920627:C:T	4.71297e-16	-2.8675e-10	-0.340208
28920632	chr16:28920632:C:T	1.49887e-16	-0.730868	-0.754948
28921927	chr16:28921927:C:T	5.2317e-17	-1.55971	-0.97867
28922147	chr16:28922147:C:T	4.36363e-17	-1.56941	-1.1504
28922619	chr16:28922619:G:T	2.55671e-16	-2.8675e-10	-0.951803
28923135	chr16:28923135:C:T	2.29816e-16	-2.8675e-10	-1.05842
28923374	chr16:28923374:G:A	1.15697e-16	-1.74472	-3.22512e-10
28923601	chr16:28923601:T:C	8.91312e-16	-2.8675e-10	0.296998
28923880	chr16:28923880:A:C	1.79365e-16	-2.8675e-10	-1.30627
28924259	chr16:28924259:C:A	3.03559e-12	8.43022	-3.22512e-10
28925290	chr16:28925290:G:T	1.91836e-16	-2.8675e-10	-1.23905
28925954	chr16:28925954:G:A	1.54024e-16	-0.750082	-0.708504
28927410	chr16:28927410:C:G	4.43392e-16	-2.8675e-10	-0.401243
28928001	chr16:28928001:A:AATTC	9.45756e-16	1.53059	-1.1743
28928460	chr16:28928460:C:T	1.88725e-16	-2.8675e-10	-1.25541
28929428	chr16:28929428:G:A	4.18608e-16	-2.8675e-10	-0.458762
28929595	chr16:28929595:T:G	6.08385e-17	-1.14347	-1.244
28930159	chr16:28930159:C:T	2.02685e-15	2.18751	-1.06897
28930782	chr16:28930782:C:T	1.9714e-16	-2.8675e-10	-1.21178
28931502	chr16:28931502:G:T	1.00464e-15	-2.8675e-10	0.416683
28931912	chr16:28931912:G:A	5.13719e-16	-2.8675e-10	-0.25402
28932263	chr16:28932263:G:T	4.00101e-16	-2.8675e-10	-0.503979
28932287	chr16:28932287:C:T	1.20567e-16	-1.70349	-3.22512e-10
28932858	chr16:28932858:A:C	2.69832e-16	-2.8675e-10	-0.897898
28932883	chr16:28932883:C:G	1.81888e-16	-2.8675e-10	-1.29231
28933075	chr16:28933075:C:G	6.66962e-17	-1.12122	-1.17433
28934188	chr16:28934188:C:A	1.82732e-16	-2.8675e-10	-1.28767
28934248	chr16:28934248:C:T	5.97855e-16	-2.8675e-10	-0.102348
28937843	chr16:28937843:T:A	1.23973e-16	-1.67563	-3.22512e-10
28938152	chr16:28938152:C:T	2.06984e-15	-2.8675e-10	1.13953
28938352	chr16:28938352:C:T	2.77983e-16	-2.8675e-10	-0.868136
28938730	chr16:28938730:G:A	2.27404e-15	1.23362	-3.22512e-10
28939102	chr16:28939102:A:G	1.80829e-16	-2.8675e-10	-1.29814
28939111	chr16:28939111:C:T	4.26855e-17	-1.50126	-1.24058
28939381	chr16:28939381:G:A	1.79643e-16	-2.8675e-10	-1.30472
28939668	chr16:28939668:T:C	1.80865e-16	-2.8675e-10	-1.29795
28939757	chr16:28939757:C:T	1.82799e-16	-2.8675e-10	-1.28731
28940136	chr16:28940136:C:T	3.89863e-17	-1.51871	-1.31377
28941317	chr16:28941317:T:C	8.90843e-17	-0.77603	-1.23008
28941380	chr16:28941380:C:T	2.24444e-16	-2.8675e-10	-1.08207
28942670	chr16:28942670:C:T	1.76291e-16	-1.32356	-3.22512e-10
28943139	chr16:28943139:G:A	1.27003e-16	-1.65148	-3.22512e-10
28943325	chr16:28943325:T:C	4.60094e-17	-1.95878	-0.708068
28944381	chr16:28944381:AGCCCAGCT:A	7.78846e-17	-0.932095	-1.20837
28945058	chr16:28945058:C:T	4.40815e-17	-1.95677	-0.752882
28945143	chr16:28945143:T:C	5.87828e-17	-1.1197	-1.30215
28945180	chr16:28945180:A:T	3.88838e-16	-2.8675e-10	-0.532534
28945217	chr16:28945217:A:G	1.90301e-16	-2.8675e-10	-1.24709
28945283	chr16:28945283:C:T	1.55066e-16	-1.45185	-3.22512e-10
28945341	chr16:28945341:AG:A	2.14271e-16	-2.8675e-10	-1.12845
28945421	chr16:28945421:C:T	3.19031e-16	-2.8675e-10	-0.730409
28945496	chr16:28945496:A:G	1.86973e-16	-2.8675e-10	-1.26473
28945630	chr16:28945630:A:G	1.79679e-16	-2.8675e-10	-1.30453
28945637	chr16:28945637:TG:T	1.82625e-16	-2.8675e-10	-1.28826
28945976	chr16:28945976:A:C	1.79714e-16	-2.8675e-10	-1.30433
28946840	chr16:28946840:C:G	1.80128e-16	-2.8675e-10	-1.30203
28946858	chr16:28946858:T:C	2.15315e-16	-2.8675e-10	-1.12359
28947564	chr16:28947564:T:C	1.79587e-16	-2.8675e-10	-1.30504
28948245	chr16:28948245:C:G	1.70542e-15	-2.8675e-10	0.945869
28948257	chr16:28948257:C:G	2.48153e-16	-2.8675e-10	-0.981649
28948499	chr16:28948499:G:A	2.41823e-16	-2.8675e-10	-1.00749
28948927	chr16:28948927:C:T	2.01071e-16	-2.8675e-10	-1.19204
28949654	chr16:28949654:T:C	1.79803e-16	-2.8675e-10	-1.30384
28949692	chr16:28949692:T:C	3.81384e-17	-1.93807	-0.916402
28950625	chr16:28950625:T:C	3.31865e-16	-0.690968	-3.22512e-10
28950633	chr16:28950633:C:T	3.25429e-16	-0.710553	-3.22512e-10
28951108	chr16:28951108:C:T	1.55215e-16	-1.97481	0.523927
28951434	chr16:28951434:G:A	4.10886e-17	-1.58968	-1.19028
28951592	chr16:28951592:A:C	4.7225e-16	-2.8675e-10	-0.338188
28951691	chr16:28951691:T:C	4.15665e-17	-1.6158	-1.1526
28952746	chr16:28952746:T:C	1.90287e-16	-2.8675e-10	-1.24716
28953078	chr16:28953078:C:CT	2.1173e-16	-2.8675e-10	-1.14039
28953352	chr16:28953352:C:T	6.84052e-16	-2.8675e-10	0.0323381
28953395	chr16:28953395:A:G	4.3449e-17	-1.65181	-1.0723
28953928	chr16:28953928:AAAG:A	2.26489e-16	0.239578	-1.31258
28954261	chr16:28954261:G:A	1.79809e-16	-2.8675e-10	-1.3038
28955514	chr16:28955514:G:A	1.12938e-16	-1.76886	-3.22512e-10
28955547	chr16:28955547:C:T	1.79222e-16	-2.8675e-10	-1.30707
28955710	chr16:28955710:C:T	2.8444e-16	-2.8675e-10	-0.845176
28955848	chr16:28955848:A:G	1.79964e-16	-2.8675e-10	-1.30294
28956102	chr16:28956102:C:T	5.00709e-16	-2.8675e-10	-0.279671
28956367	chr16:28956367:C:T	6.92009e-16	-2.8675e-10	0.043903
28956708	chr16:28956708:C:T	1.79653e-16	-2.8675e-10	-1.30467
28956990	chr16:28956990:G:A	2.56999e-16	-2.8675e-10	-0.946623
28957234	chr16:28957234:A:G	2.09665e-16	-2.8675e-10	-1.15019
28957601	chr16:28957601:C:T	2.63724e-16	-2.8675e-10	-0.920794
28957869	chr16:28957869:C:T	1.8027e-16	-2.8675e-10	-1.30124
28958286	chr16:28958286:G:A	7.98948e-16	0.187599	-3.22512e-10
28958324	chr16:28958324:C:A	2.75701e-16	-2.8675e-10	-0.876378
28959409	chr16:28959409:C:T	2.50864e-16	-2.8675e-10	-0.970785
28959531	chr16:28959531:T:C	2.85947e-15	0.387644	1.07505
28959816	chr16:28959816:C:T	2.07881e-16	-2.8675e-10	-1.15873
28960105	chr16:28960105:C:G	2.80832e-16	-2.8675e-10	-0.857939
28960109	chr16:28960109:C:T	2.78564e-16	-2.8675e-10	-0.866049
28960287	chr16:28960287:C:G	2.67278e-16	-2.8675e-10	-0.907407
28960546	chr16:28960546:C:G	6.00898e-16	-2.8675e-10	-0.0972721
28961675	chr16:28961675:C:T	1.85281e-16	-2.8675e-10	-1.27382
28961777	chr16:28961777:A:G	2.48272e-16	-2.8675e-10	-0.981173
28961912	chr16:28961912:A:T	1.90713e-16	-2.8675e-10	-1.24493
28961946	chr16:28961946:C:T	6.96166e-17	-1.26869	-0.984006
28961947	chr16:28961947:A:G	1.90549e-16	-2.8675e-10	-1.24579
28963337	chr16:28963337:A:G	2.67557e-16	-2.8675e-10	-0.906364
28963377	chr16:28963377:G:A	1.05798e-16	-1.83416	-3.22512e-10
28963444	chr16:28963444:C:T	3.70771e-16	-2.8675e-10	-0.580113
28963637	chr16:28963637:C:T	1.00796e-15	0.41999	-3.22512e-10
28964055	chr16:28964055:G:C	2.76225e-16	-2.8675e-10	-0.87448
28964122	chr16:28964122:G:A	1.95914e-16	-2.8675e-10	-1.21802
28964239	chr16:28964239:G:C	1.77916e-16	-2.8675e-10	-1.31438
28964341	chr16:28964341:G:A	8.99012e-17	-1.99699	-3.22512e-10
28966154	chr16:28966154:T:C	1.89361e-16	-2.8675e-10	-1.25204
28966392	chr16:28966392:T:C	5.61665e-17	-1.54645	-0.920925
28966667	chr16:28966667:G:A	6.47769e-16	-0.0221622	-3.22512e-10
28966715	chr16:28966715:C:T	2.52064e-16	-2.8675e-10	-0.966013
28966897	chr16:28966897:T:C	1.7925e-16	-2.8675e-10	-1.30692
28967512	chr16:28967512:G:T	1.24939e-16	-1.66787	-3.22512e-10
28967870	chr16:28967870:G:T	1.81496e-16	-2.8675e-10	-1.29446
28967889	chr16:28967889:ATCACTGG:A	4.68814e-16	-2.8675e-10	-0.345491
28967942	chr16:28967942:A:G	1.77457e-15	2.16569	-1.18007
28967956	chr16:28967956:C:T	9.00105e-17	-1.99577	-3.22512e-10
28968130	chr16:28968130:T:C	2.0686e-16	-2.8675e-10	-1.16365
28968533	chr16:28968533:C:T	2.50619e-16	-0.971761	-3.22512e-10
28969046	chr16:28969046:G:A	2.47283e-16	-2.8675e-10	-0.985161
28969210	chr16:28969210:G:A	4.74873e-17	-1.62324	-1.012
28969372	chr16:28969372:T:G	4.46133e-17	-1.64545	-1.05221
28970850	chr16:28970850:C:T	3.66555e-16	-0.591547	-3.22512e-10
28970855	chr16:28970855:G:T	3.17762e-16	-2.8675e-10	-0.734394
28971181	chr16:28971181:A:G	1.78669e-16	-2.8675e-10	-1.31016
28971196	chr16:28971196:T:C	6.18335e-16	1.1741	-1.24277
28971252	chr16:28971252:C:G	1.78926e-16	-2.8675e-10	-1.30873
28971309	chr16:28971309:G:A	2.36236e-17	-2.01958	-1.31387
28971984	chr16:28971984:CT:C	5.3515e-16	-2.8675e-10	-0.21315
28972127	chr16:28972127:C:T	1.78998e-16	-2.8675e-10	-1.30832
28973283	chr16:28973283:G:C	3.62937e-16	-2.8675e-10	-0.601468
28973296	chr16:28973296:A:C	2.27221e-16	-2.8675e-10	-1.06977
28973351	chr16:28973351:T:C	1.79169e-16	-2.8675e-10	-1.30737
28973448	chr16:28973448:G:A	1.78555e-16	-2.8675e-10	-1.3108
28974049	chr16:28974049:T:C	4.5491e-16	-2.8675e-10	-0.375597
28974390	chr16:28974390:A:G	2.21641e-16	-2.8675e-10	-1.09464
28974410	chr16:28974410:T:A	1.77556e-15	-2.8675e-10	0.986177
28975043	chr16:28975043:G:C	1.43595e-16	-1.5287	-3.22512e-10
28975443	chr16:28975443:T:A	1.97904e-16	-2.8675e-10	-1.20792
28975752	chr16:28975752:A:G	1.79457e-16	-2.8675e-10	-1.30576
28976332	chr16:28976332:A:C	1.51531e-15	-2.8675e-10	0.827677
28976536	chr16:28976536:T:G	8.76424e-17	-2.02243	-3.22512e-10
28976948	chr16:28976948:C:T	5.3093e-17	-1.20978	-1.31388
28977189	chr16:28977189:G:A	2.048e-16	-2.8675e-10	-1.17366
28977491	chr16:28977491:G:A	3.75014e-16	-2.8675e-10	-0.568734
28977495	chr16:28977495:T:C	1.79099e-16	-2.8675e-10	-1.30776
28978312	chr16:28978312:T:C	9.14694e-17	-1.97969	-3.22512e-10
28978763	chr16:28978763:G:A	2.07065e-16	-2.8675e-10	-1.16266
28978780	chr16:28978780:C:T	5.4817e-17	-1.17717	-1.31453
28979639	chr16:28979639:C:T	4.26689e-16	-2.8675e-10	-0.439641
28979686	chr16:28979686:G:A	1.77832e-16	-2.8675e-10	-1.31486
28980078	chr16:28980078:C:A	1.9851e-16	-2.8675e-10	-1.20486
28980294	chr16:28980294:A:G	4.75807e-16	-2.8675e-10	-0.330685
28980679	chr16:28980679:G:A	4.42049e-17	-1.59008	-1.11678
28982048	chr16:28982048:C:T	1.76771e-15	-2.8675e-10	0.981744
28982328	chr16:28982328:AC:A	8.0061e-17	-1.09125	-1.02166
28983370	chr16:28983370:G:C	2.11579e-16	-2.8675e-10	-1.1411
28983535	chr16:28983535:T:C	1.78146e-16	-2.8675e-10	-1.3131
28983723	chr16:28983723:G:A	1.81225e-16	-2.8675e-10	-1.29596
28983736	chr16:28983736:T:C	3.69648e-16	-2.8675e-10	-0.583144
28983824	chr16:28983824:C:T	1.29149e-16	-0.418289	-1.21644
28983978	chr16:28983978:G:A	1.65407e-16	-1.38729	-3.22512e-10
28984436	chr16:28984436:C:A	6.88158e-17	-1.05123	-1.21303
28984904	chr16:28984904:T:C	9.17812e-17	-1.97629	-3.22512e-10
28985404	chr16:28985404:G:A	3.00913e-16	-2.8675e-10	-0.788876
28985823	chr16:28985823:C:T	2.28653e-16	-2.8675e-10	-1.06349
28985949	chr16:28985949:T:C	3.62916e-16	-2.8675e-10	-0.601524
28986676	chr16:28986676:G:A	5.17927e-16	1.01543	-1.26129
28986776	chr16:28986776:C:T	1.35737e-16	-1.58497	-3.22512e-10
28986790	chr16:28986790:T:A	3.64155e-17	-1.60255	-1.29815
28986896	chr16:28986896:G:A	1.79836e-16	-2.8675e-10	-1.30365
28987247	chr16:28987247:T:G	1.79171e-16	-2.8675e-10	-1.30736
28987287	chr16:28987287:C:T	2.10328e-15	-2.8675e-10	1.15555
28987511	chr16:28987511:C:T	3.15243e-16	-2.8675e-10	-0.742352
28987628	chr16:28987628:C:T	6.99667e-16	-2.8675e-10	0.0549073
28988939	chr16:28988939:G:A	1.21904e-16	-0.425606	-1.26685
28990688	chr16:28990688:A:G	3.21027e-16	-2.8675e-10	-0.72417
28991370	chr16:28991370:G:A	2.84887e-16	-2.8675e-10	-0.843602
28991375	chr16:28991375:C:T	2.00079e-16	-2.8675e-10	-1.19698
28991385	chr16:28991385:G:A	3.7709e-17	-1.68459	-1.18121
28991788	chr16:28991788:AC:A	3.75634e-16	-2.8675e-10	-0.56708
28992050	chr16:28992050:C:T	3.02812e-17	-1.77177	-1.3134
28992349	chr16:28992349:CTG:C	3.23589e-16	-2.8675e-10	-0.716221
28992393	chr16:28992393:G:A	1.9348e-16	-2.8675e-10	-1.23052
28992522	chr16:28992522:T:C	3.22925e-17	-1.70662	-1.31424
28992721	chr16:28992721:C:G	1.88705e-16	-2.8675e-10	-1.25551
28993042	chr16:28993042:A:G	4.14193e-16	-2.8675e-10	-0.469365
28993045	chr16:28993045:C:G	1.82617e-16	-2.8675e-10	-1.28831
28993400	chr16:28993400:C:G	1.98358e-16	-2.8675e-10	-1.20562
28993522	chr16:28993522:C:T	9.92007e-17	-1.89855	-3.22512e-10
28993878	chr16:28993878:C:T	1.91101e-16	-2.8675e-10	-1.24289
28993970	chr16:28993970:C:T	1.782e-16	-2.8675e-10	-1.31279
28994423	chr16:28994423:C:T	1.8076e-16	-1.29853	-3.22512e-10
28994424	chr16:28994424:A:G	1.58759e-16	-1.42831	-3.22512e-10
28994432	chr16:28994432:A:G	1.2822e-16	-1.64195	-3.22512e-10
28994434	chr16:28994434:A:G	1.30332e-16	-1.62561	-3.22512e-10
28994574	chr16:28994574:T:C	4.08295e-16	-2.8675e-10	-0.483707
28995754	chr16:28995754:A:C	1.77942e-16	-2.8675e-10	-1.31424
28995861	chr16:28995861:G:A	8.88277e-17	-2.009	-3.22512e-10
28996168	chr16:28996168:C:T	5.74486e-17	-1.48562	-0.959182
28996510	chr16:28996510:C:A	2.32393e-16	-2.8675e-10	-1.04727
28996589	chr16:28996589:G:A	2.35955e-16	-2.8675e-10	-1.03206
28996618	chr16:28996618:T:G	5.38387e-16	-2.8675e-10	-0.207119
28996724	chr16:28996724:T:C	1.898e-16	-2.8675e-10	-1.24973
28996758	chr16:28996758:C:T	2.64642e-17	-1.91139	-1.30851
28996909	chr16:28996909:G:A	5.7848e-17	-1.96381	-0.474068
28996932	chr16:28996932:C:A	2.0806e-16	-2.8675e-10	-1.15787
28996971	chr16:28996971:G:A	9.73375e-17	-1.91751	-3.22512e-10
28997186	chr16:28997186:T:C	1.89195e-16	-2.8675e-10	-1.25292
28997188	chr16:28997188:C:T	1.36149e-16	-1.58195	-3.22512e-10
28997629	chr16:28997629:G:T	1.89962e-16	-2.8675e-10	-1.24887
28997775	chr16:28997775:G:A	1.97079e-16	-2.8675e-10	-1.21209
28999450	chr16:28999450:A:C	2.39568e-17	-2.00687	-1.31257
28999696	chr16:28999696:G:A	3.86794e-16	-2.8675e-10	-0.537804
28999746	chr16:28999746:G:GT	1.80067e-16	-2.8675e-10	-1.30237
28999976	chr16:28999976:G:A	3.32305e-17	-1.98256	-1.00967
29000117	chr16:29000117:A:C	2.29192e-16	-0.103695	-0.957442
29000121	chr16:29000121:A:C	1.99428e-16	-2.8675e-10	-1.20025
29000143	chr16:29000143:T:C	3.09435e-16	0.535135	-1.29608
29000549	chr16:29000549:C:T	9.0834e-17	-1.98666	-3.22512e-10
29000842	chr16:29000842:A:G	1.84854e-16	-2.8675e-10	-1.27613
29001072	chr16:29001072:T:C	2.07392e-16	-0.154107	-1.00698
29001496	chr16:29001496:G:A	1.94957e-16	-2.8675e-10	-1.22292
29001584	chr16:29001584:A:G	3.96091e-16	-2.8675e-10	-0.514052
29001678	chr16:29001678:C:T	5.60126e-17	-1.18467	-1.28545
29002078	chr16:29002078:G:A	1.6416e-16	-1.39485	-3.22512e-10
29002988	chr16:29002988:T:A	1.84077e-16	-0.01824	-1.2621
29003184	chr16:29003184:G:A	1.79355e-16	-2.8675e-10	-1.30633
29003828	chr16:29003828:C:A	9.22978e-17	-0.953922	-1.01675
29004308	chr16:29004308:C:T	1.41825e-16	-1.5411	-3.22512e-10
29004811	chr16:29004811:A:G	1.71019e-16	-0.757839	-0.596082
29005044	chr16:29005044:A:C	9.39682e-15	2.65243	-3.22512e-10
29005309	chr16:29005309:T:C	1.8647e-16	-2.8675e-10	-1.26743
29005417	chr16:29005417:C:T	2.94659e-16	-2.8675e-10	-0.809876
29006285	chr16:29006285:G:T	1.42048e-16	-0.275928	-1.2636
29006895	chr16:29006895:A:G	1.78354e-16	-2.8675e-10	-1.31192
29007086	chr16:29007086:C:T	1.62938e-16	-0.871185	-0.531139
29007289	chr16:29007289:A:G	1.18397e-16	-0.995974	-0.725675
29007763	chr16:29007763:C:T	2.19489e-16	-2.8675e-10	-1.10439
29008678	chr16:29008678:A:T	1.90833e-16	-2.8675e-10	-1.2443
29008687	chr16:29008687:G:T	1.9491e-16	-2.8675e-10	-1.22316
29008920	chr16:29008920:C:T	5.41249e-16	-2.8675e-10	-0.201817
29008973	chr16:29008973:C:T	7.18259e-17	-1.84922	-0.372232
29009858	chr16:29009858:G:A	2.2788e-16	-2.8675e-10	-1.06688
29010092	chr16:29010092:A:G	3.26984e-16	-2.8675e-10	-0.705784
29010263	chr16:29010263:GA:G	1.92655e-16	-2.8675e-10	-1.2348
29010531	chr16:29010531:C:T	1.42493e-16	-1.84111	0.304708
29010799	chr16:29010799:G:A	2.74877e-16	-2.8675e-10	-0.879373
29010949	chr16:29010949:G:A	1.80961e-16	-2.8675e-10	-1.29741
29011059	chr16:29011059:C:T	3.7293e-16	-1.10259	0.528284
29011236	chr16:29011236:A:G	5.60798e-16	-0.99987	0.833534
29011380	chr16:29011380:G:A	3.93616e-16	-2.8675e-10	-0.520321
29011784	chr16:29011784:G:C	4.37145e-16	-1.05396	0.63853
29012202	chr16:29012202:T:C	2.76982e-16	-2.8675e-10	-0.871746
29012645	chr16:29012645:C:T	6.55445e-15	2.20614	0.0860588
29012754	chr16:29012754:A:G	1.78327e-16	-2.8675e-10	-1.31208
29012838	chr16:29012838:C:T	1.77606e-16	-0.069125	-1.247
29014067	chr16:29014067:C:T	2.50508e-16	-2.8675e-10	-0.972206
29014103	chr16:29014103:C:G	1.78248e-16	-2.8675e-10	-1.31252
29014249	chr16:29014249:T:C	1.7836e-16	-2.8675e-10	-1.31189
29014345	chr16:29014345:G:A	1.92538e-16	-2.8675e-10	-1.2354
29014441	chr16:29014441:T:C	1.87458e-16	0.000714344	-1.26286
29014657	chr16:29014657:T:C	1.09761e-16	-1.49977	-0.297623
29015552	chr16:29015552:G:A	1.7988e-16	-2.8675e-10	-1.3034
29015726	chr16:29015726:A:G	2.38451e-16	-2.8675e-10	-1.02153
29016104	chr16:29016104:C:T	4.41163e-16	-1.05273	0.646448
29016467	chr16:29016467:G:A	4.12378e-16	-2.8675e-10	-0.473757
29017080	chr16:29017080:A:G	3.08293e-15	1.53794	-3.22512e-10
29017218	chr16:29017218:G:C	2.19465e-16	-1.1429	0.0383969
29017567	chr16:29017567:T:A	1.45373e-15	1.04981	-0.26362
29017584	chr16:29017584:T:C	4.1993e-17	-2.01498	-0.743215
29017722	chr16:29017722:C:T	2.45828e-16	-2.8675e-10	-0.991066
29017898	chr16:29017898:A:G	1.82898e-16	-2.8675e-10	-1.28677
29017933	chr16:29017933:G:T	3.54637e-17	-1.64739	-1.2798
29018956	chr16:29018956:C:T	2.3799e-16	-2.8675e-10	-1.02347
29019091	chr16:29019091:C:G	1.89654e-16	-2.8675e-10	-1.25049
29019893	chr16:29019893:G:T	3.91741e-16	-2.8675e-10	-0.525096
29020763	chr16:29020763:AC:A	2.75551e-16	0.43489	-1.31181
29020929	chr16:29020929:A:G	3.15437e-16	-2.8675e-10	-0.741738
29021142	chr16:29021142:G:A	1.96448e-16	-2.8675e-10	-1.2153
29021481	chr16:29021481:A:T	2.68628e-16	-2.8675e-10	-0.902368
29021696	chr16:29021696:A:G	1.79921e-16	-2.8675e-10	-1.30318
29021727	chr16:29021727:A:T	2.53805e-16	-2.8675e-10	-0.959129
29021834	chr16:29021834:C:T	2.42452e-16	-2.8675e-10	-1.00489
29022542	chr16:29022542:G:A	3.08396e-16	-2.8675e-10	-0.764312
29022980	chr16:29022980:G:C	1.83505e-16	-2.8675e-10	-1.28345
29024085	chr16:29024085:A:G	2.42004e-16	-2.8675e-10	-1.00674
29024658	chr16:29024658:G:A	2.28261e-16	-2.8675e-10	-1.06521
29024704	chr16:29024704:G:A	2.71451e-16	-2.8675e-10	-0.891916
29025292	chr16:29025292:A:G	3.75176e-17	-1.56951	-1.30138
29025594	chr16:29025594:G:A	1.08086e-15	-0.0903163	0.580132
29026019	chr16:29026019:A:G	8.86386e-17	-1.25365	-0.757476
29027048	chr16:29027048:C:T	3.99418e-16	-2.8675e-10	-0.505688
29027108	chr16:29027108:G:A	2.37084e-16	-2.8675e-10	-1.02728
29027110	chr16:29027110:G:A	2.39571e-16	-2.8675e-10	-1.01684
29027131	chr16:29027131:C:T	2.84737e-17	-1.83239	-1.31433
29027634	chr16:29027634:A:G	2.74978e-17	-1.95097	-1.23062
29027902	chr16:29027902:T:A	1.99036e-16	-2.8675e-10	-1.20221
29029114	chr16:29029114:C:A	3.49686e-16	-2.8675e-10	-0.638661
29030215	chr16:29030215:A:G	2.26309e-16	-2.8675e-10	-1.07379
29030693	chr16:29030693:G:A	2.80768e-16	-0.00641307	-0.851755
29031585	chr16:29031585:G:A	5.14371e-16	-2.8675e-10	-0.252751
29032586	chr16:29032586:G:C	5.44404e-16	-2.8675e-10	-0.196004
29033108	chr16:29033108:C:G	1.99631e-16	-2.8675e-10	-1.19923
29033317	chr16:29033317:GC:G	1.94445e-16	-2.8675e-10	-1.22555
29033424	chr16:29033424:T:C	8.90813e-17	-1.14589	-0.860259
29035448	chr16:29035448:C:A	8.21981e-15	-2.8675e-10	2.51861
29035703	chr16:29035703:G:T	4.06221e-16	-2.8675e-10	-0.4888
29036574	chr16:29036574:C:T	2.32575e-16	0.0940171	-1.1405
29036792	chr16:29036792:G:A	6.38807e-16	-2.8675e-10	-0.0360943
29036948	chr16:29036948:C:T	1.96506e-16	-2.8675e-10	-1.21501
29048690	chr16:29048690:T:A	2.25801e-16	0.22583	-1.30187
29049387	chr16:29049387:A:G	2.82486e-16	-2.8675e-10	-0.852067
29049557	chr16:29049557:T:A	1.85739e-16	-1.06265	-0.208707
29049847	chr16:29049847:C:T	1.13651e-16	-1.76257	-3.22512e-10
29054641	chr16:29054641:G:C	1.51364e-16	-0.161671	-1.31434
29055050	chr16:29055050:T:C	1.4855e-15	-2.8675e-10	0.80781
29056192	chr16:29056192:T:C	1.77829e-16	-2.8675e-10	-1.31487
29056320	chr16:29056320:A:C	2.02513e-16	-2.8675e-10	-1.18489
29056526	chr16:29056526:T:C	4.87031e-16	-2.8675e-10	-0.307369
29065066	chr16:29065066:G:A	2.24235e-16	0.211117	-1.29412
29065113	chr16:29065113:T:C	9.96425e-17	-1.89411	-3.22512e-10
29067419	chr16:29067419:C:T	2.40935e-16	-2.8675e-10	-1.01117
29071091	chr16:29071091:C:T	7.52782e-16	-2.8675e-10	0.128079
29071496	chr16:29071496:AG:A	3.66685e-16	-2.8675e-10	-0.591195
29071815	chr16:29071815:T:C	3.75281e-16	-2.8675e-10	-0.568023
29072101	chr16:29072101:C:T	4.4297e-16	-2.8675e-10	-0.402194
29072839	chr16:29072839:G:A	4.82371e-16	0.786715	-1.1037
29073772	chr16:29073772:G:A	1.91485e-16	-2.8675e-10	-1.24089
29073843	chr16:29073843:C:T	9.23297e-16	1.61949	-1.28723
29074346	chr16:29074346:G:A	8.80364e-17	-2.01795	-3.22512e-10
29074372	chr16:29074372:C:G	1.12774e-16	-0.63566	-1.13465
29075023	chr16:29075023:G:T	2.77251e-16	-2.8675e-10	-0.870774
29075666	chr16:29075666:C:G	1.12777e-16	-0.733098	-1.03719
29076100	chr16:29076100:C:T	1.81295e-16	-2.8675e-10	-1.29557
29076900	chr16:29076900:A:G	5.1356e-17	-1.48833	-1.06858
29078063	chr16:29078063:G:T	1.42312e-16	-1.53767	-3.22512e-10
29079270	chr16:29079270:G:A	3.2753e-16	-2.8675e-10	-0.704118
29079378	chr16:29079378:G:A	9.29153e-17	-0.932348	-1.03166
29079483	chr16:29079483:G:A	1.31469e-16	-1.61692	-3.22512e-10
29079770	chr16:29079770:C:T	9.30087e-17	-1.23649	-0.726512
29080310	chr16:29080310:T:G	2.49685e-16	-2.8675e-10	-0.975497
29080895	chr16:29080895:G:A	1.78976e-16	-2.8675e-10	-1.30844
29081902	chr16:29081902:A:G	2.41633e-16	-2.8675e-10	-1.00827
29082618	chr16:29082618:C:T	5.60728e-17	-1.33759	-1.13146
29082642	chr16:29082642:A:C	2.67476e-16	0.399867	-1.30653
29082681	chr16:29082681:T:G	3.08299e-17	-1.79599	-1.27122
29083604	chr16:29083604:C:T	1.36565e-16	-0.298346	-1.28055
29083704	chr16:29083704:T:C	1.77942e-16	-2.8675e-10	-1.31424
29083829	chr16:29083829:C:T	3.15213e-16	-0.742447	-3.22512e-10
29083896	chr16:29083896:C:T	2.40872e-16	-2.8675e-10	-1.01143
29083913	chr16:29083913:G:A	3.5269e-16	-0.630107	-3.22512e-10
29084117	chr16:29084117:A:G	6.53525e-17	-1.38224	-0.933657
29084732	chr16:29084732:C:A	1.88968e-16	-2.8675e-10	-1.25412
29085866	chr16:29085866:C:T	2.69499e-16	-2.8675e-10	-0.899133
29086048	chr16:29086048:C:T	1.62307e-16	-0.832741	-0.573466
29086609	chr16:29086609:C:T	3.34861e-16	-2.8675e-10	-0.68198
29086776	chr16:29086776:G:A	2.27528e-16	-0.629809	-0.438613
29086911	chr16:29086911:G:A	1.98993e-16	-2.8675e-10	-1.20243
29087025	chr16:29087025:A:G	2.07932e-16	-2.8675e-10	-1.15849
29087097	chr16:29087097:G:A	5.66158e-17	-1.2482	-1.21121
29087222	chr16:29087222:C:T	1.80416e-16	-2.8675e-10	-1.30043
29087561	chr16:29087561:G:A	2.00964e-16	-2.8675e-10	-1.19257
29087750	chr16:29087750:G:A	3.87088e-17	-1.7471	-1.09253
29088065	chr16:29088065:TAGA:T	1.87741e-16	-2.8675e-10	-1.26063
29089119	chr16:29089119:CTG:C	7.63492e-16	0.142206	-3.22512e-10
29090081	chr16:29090081:C:A	1.88197e-16	-0.78459	-0.473619
29090483	chr16:29090483:AT:A	3.33992e-16	-2.8675e-10	-0.68458
29090486	chr16:29090486:T:A	3.3401e-16	-2.8675e-10	-0.684527
29090527	chr16:29090527:C:T	9.16557e-17	-1.97766	-3.22512e-10
29090898	chr16:29090898:A:G	1.99215e-16	-0.750063	-0.451251
29091097	chr16:29091097:A:T	8.82315e-17	-2.01573	-3.22512e-10
29091822	chr16:29091822:C:T	1.88377e-16	-2.8675e-10	-1.25725
29091987	chr16:29091987:G:A	1.80582e-16	-2.8675e-10	-1.29951
29092125	chr16:29092125:G:A	3.98117e-16	0.607732	-1.11668
29092444	chr16:29092444:T:C	1.78127e-16	-0.817042	-0.496156
29092553	chr16:29092553:C:T	1.86031e-16	-2.8675e-10	-1.26978
29093122	chr16:29093122:G:GCAGTT	2.05729e-16	-2.8675e-10	-1.16914
29093181	chr16:29093181:C:T	2.22878e-16	-2.8675e-10	-1.08907
29093354	chr16:29093354:A:G	1.80003e-16	-1.30273	-3.22512e-10
29093571	chr16:29093571:C:T	1.95906e-16	-2.8675e-10	-1.21806
29093802	chr16:29093802:T:C	5.74965e-17	-1.2868	-1.15717
29093830	chr16:29093830:G:A	2.56063e-16	-2.8675e-10	-0.950271
29094549	chr16:29094549:A:G	1.78075e-16	-2.8675e-10	-1.31349
29094818	chr16:29094818:G:A	1.81402e-16	-2.8675e-10	-1.29498
29094854	chr16:29094854:C:G	1.77928e-16	-2.8675e-10	-1.31432
29094886	chr16:29094886:G:A	4.36127e-17	-1.41035	-1.31
29094970	chr16:29094970:C:T	2.69095e-16	-2.8675e-10	-0.900631
29095003	chr16:29095003:G:A	1.63574e-16	-1.36912	-0.0293074
29095121	chr16:29095121:TTC:T	8.55077e-17	-1.11001	-0.937084
29096114	chr16:29096114:G:A	2.7535e-16	-2.8675e-10	-0.877653
29096716	chr16:29096716:G:A	2.17276e-16	-0.149096	-0.965433
29098431	chr16:29098431:A:G	4.6914e-17	-1.33865	-1.30873
29098514	chr16:29098514:C:T	8.76419e-17	-2.02244	-3.22512e-10
29098690	chr16:29098690:T:A	1.13613e-16	-1.7629	-3.22512e-10
29098714	chr16:29098714:A:G	2.04469e-16	-0.189272	-0.986008
29098814	chr16:29098814:A:G	9.35864e-17	-1.27591	-0.680903
29099574	chr16:29099574:C:A	2.70617e-16	0.0172109	-0.912202
29100402	chr16:29100402:G:A	1.94233e-16	-2.8675e-10	-1.22664
29100414	chr16:29100414:T:A	1.8044e-16	-2.8675e-10	-1.3003
29101305	chr16:29101305:C:G	1.69122e-16	-1.37444	0.00937092
29101630	chr16:29101630:C:A	2.72928e-16	-2.8675e-10	-0.886487
29101903	chr16:29101903:G:A	2.79098e-16	-2.8675e-10	-0.864135
29102320	chr16:29102320:A:G	4.51498e-17	-1.37821	-1.3075
29102426	chr16:29102426:C:T	2.53758e-16	0.0704133	-1.02973
29102445	chr16:29102445:A:G	2.2435e-16	-0.0667733	-1.01572
29102454	chr16:29102454:C:T	5.71297e-17	-1.37637	-1.074
29102932	chr16:29102932:G:A	3.74504e-16	-2.8675e-10	-0.570093
29103031	chr16:29103031:A:G	2.21424e-16	-0.0737768	-1.02184
29103174	chr16:29103174:A:C	2.58876e-16	-2.8675e-10	-0.939346
29103309	chr16:29103309:A:G	1.93236e-16	-2.8675e-10	-1.23179
29103344	chr16:29103344:G:T	1.06047e-16	-1.83181	-3.22512e-10
29103362	chr16:29103362:T:G	6.52194e-16	-2.8675e-10	-0.015354
29103693	chr16:29103693:G:A	5.38327e-17	-1.41756	-1.09225
29105437	chr16:29105437:TCA:T	2.52865e-16	-2.8675e-10	-0.962843
29105630	chr16:29105630:C:T	3.32005e-16	-2.8675e-10	-0.690546
29105993	chr16:29105993:A:G	4.05233e-16	-2.8675e-10	-0.491233
29106205	chr16:29106205:A:G	3.08678e-16	-2.8675e-10	-0.763397
29106275	chr16:29106275:C:T	8.66399e-17	-1.29104	-0.7429
29106340	chr16:29106340:G:A	2.4404e-16	-1.24912	0.250755
29106400	chr16:29106400:C:T	3.3694e-16	-0.675792	-3.22512e-10
29107306	chr16:29107306:G:A	1.80221e-16	-2.8675e-10	-1.30151
29107358	chr16:29107358:C:T	8.37462e-17	-0.879358	-1.18855
29107443	chr16:29107443:C:T	2.56798e-15	2.25083	-0.89565
29107544	chr16:29107544:G:A	5.36768e-17	-1.39787	-1.11485
29107654	chr16:29107654:C:T	5.34467e-17	-1.42496	-1.09205
29108521	chr16:29108521:T:C	2.83188e-16	-2.8675e-10	-0.849584
29108539	chr16:29108539:T:A	1.85603e-16	-0.0264633	-1.24562
29109199	chr16:29109199:C:T	1.04157e-16	-1.30299	-0.546809
29109256	chr16:29109256:A:G	2.41744e-17	-1.99847	-1.31193
29109528	chr16:29109528:A:G	2.112e-16	-2.8675e-10	-1.14289
29109744	chr16:29109744:G:A	2.0497e-16	-2.8675e-10	-1.17283
29109761	chr16:29109761:G:A	1.78405e-16	-2.8675e-10	-1.31164
29110105	chr16:29110105:G:A	1.39536e-15	1.86668	-1.12147
29110132	chr16:29110132:C:T	1.85855e-16	-2.8675e-10	-1.27073
29110154	chr16:29110154:G:C	2.88104e-16	-2.8675e-10	-0.832374
29110369	chr16:29110369:A:T	1.90859e-16	-2.8675e-10	-1.24416
29110480	chr16:29110480:C:T	1.90543e-16	-2.8675e-10	-1.24582
29110726	chr16:29110726:C:G	6.50115e-17	-1.33687	-0.984264
29111420	chr16:29111420:G:T	6.81943e-17	-1.2632	-1.01014
29111926	chr16:29111926:G:T	2.89018e-15	1.47338	-3.22512e-10
29112009	chr16:29112009:G:A	1.42309e-16	-0.475041	-1.06265
29112208	chr16:29112208:CA:C	2.29407e-16	-2.8675e-10	-1.0602
29112284	chr16:29112284:G:T	1.90768e-16	-2.8675e-10	-1.24464
29112293	chr16:29112293:A:G	1.93305e-16	-2.8675e-10	-1.23143
29112356	chr16:29112356:G:A	2.95952e-16	-2.8675e-10	-0.805501
29113100	chr16:29113100:T:C	5.20635e-17	-1.34965	-1.19358
29113101	chr16:29113101:G:A	1.88313e-16	-2.8675e-10	-1.25759
29113340	chr16:29113340:G:T	1.44886e-16	-0.459736	-1.06002
29115073	chr16:29115073:T:C	3.73815e-16	-2.8675e-10	-0.571935
29115129	chr16:29115129:C:T	1.79343e-16	-2.8675e-10	-1.3064
29115571	chr16:29115571:C:T	3.48876e-16	-2.8675e-10	-0.640981
29115681	chr16:29115681:G:A	6.12056e-17	-1.30538	-1.07608
29115712	chr16:29115712:G:C	7.53686e-17	-1.15998	-1.01332
29115888	chr16:29115888:T:C	2.96937e-16	-2.8675e-10	-0.802177
29116029	chr16:29116029:T:C	1.7334e-16	-1.13818	-0.202265
29116493	chr16:29116493:C:T	1.86481e-16	-2.8675e-10	-1.26737
29116796	chr16:29116796:T:C	1.78049e-16	-1.38497	0.0713352
29116864	chr16:29116864:A:G	7.54166e-17	-1.3261	-0.846574
29117141	chr16:29117141:C:T	7.50767e-17	-1.64667	-0.530514
29117191	chr16:29117191:A:G	7.33338e-17	-1.43267	-0.768009
29117411	chr16:29117411:T:G	5.55667e-17	-1.32966	-1.14845
29117457	chr16:29117457:A:G	7.39338e-17	-1.12565	-1.06688
29117490	chr16:29117490:A:G	6.29596e-17	-1.29808	-1.05512
29117669	chr16:29117669:A:G	6.32764e-17	-1.266	-1.08219
29118233	chr16:29118233:G:A	3.07159e-16	-2.8675e-10	-0.768331
29118303	chr16:29118303:C:T	2.83402e-16	-2.8675e-10	-0.848831
29119002	chr16:29119002:T:C	1.9736e-16	-2.8675e-10	-1.21067
29119228	chr16:29119228:C:T	8.26639e-17	-1.0024	-1.07852
29119298	chr16:29119298:G:T	2.15162e-16	-2.8675e-10	-1.12431
29119328	chr16:29119328:C:A	8.13723e-17	-1.0015	-1.09516
29119632	chr16:29119632:G:A	8.46036e-17	-0.886204	-1.17152
29119678	chr16:29119678:C:T	1.16547e-16	-0.762396	-0.975005
29119699	chr16:29119699:C:T	8.05112e-17	-1.04364	-1.06367
29119780	chr16:29119780:C:T	3.02841e-16	-2.8675e-10	-0.782488
29119912	chr16:29119912:G:A	2.45078e-16	-1.11965	0.125528
29120612	chr16:29120612:A:G	1.21303e-15	0.605183	-3.22512e-10
29120643	chr16:29120643:C:T	1.26041e-16	-1.65909	-3.22512e-10
29120689	chr16:29120689:A:T	3.62876e-16	-1.00758	0.405941
29120900	chr16:29120900:C:A	2.20465e-16	-1.09996	-3.22512e-10
29120999	chr16:29120999:C:T	2.25333e-16	-1.07812	-3.22512e-10
29121038	chr16:29121038:T:G	2.5112e-16	-0.969766	-3.22512e-10
29121103	chr16:29121103:G:A	2.28995e-15	-2.8675e-10	1.24059
29121141	chr16:29121141:A:G	2.31056e-16	-1.05304	-3.22512e-10
29121544	chr16:29121544:A:G	1.98801e-16	-1.0559	-0.147493
29122397	chr16:29122397:T:G	5.94626e-16	-2.8675e-10	-0.107764
29122414	chr16:29122414:C:T	2.51266e-16	-0.969184	-3.22512e-10
29122575	chr16:29122575:G:A	3.91832e-16	-0.965135	0.440272
29122648	chr16:29122648:G:A	5.81377e-17	-1.15429	-1.2786
29122734	chr16:29122734:G:A	5.80148e-16	-2.8675e-10	-0.132414
29122743	chr16:29122743:C:T	4.77594e-17	-1.31892	-1.3106
29122880	chr16:29122880:C:T	1.79023e-16	-2.8675e-10	-1.30818
29123192	chr16:29123192:C:T	1.53826e-16	-1.45987	-3.22512e-10
29123241	chr16:29123241:C:T	1.2361e-16	-1.67856	-3.22512e-10
29123272	chr16:29123272:T:C	8.53163e-17	-0.99964	-1.04969
29123553	chr16:29123553:T:C	7.91784e-17	-1.04457	-1.07943
29123965	chr16:29123965:G:A	2.40196e-16	-2.8675e-10	-1.01424
29124211	chr16:29124211:T:C	2.35243e-16	-2.8675e-10	-1.03508
29124368	chr16:29124368:T:C	2.64958e-16	-2.8675e-10	-0.916126
29124640	chr16:29124640:T:C	4.38293e-17	-1.75192	-0.963477
29124993	chr16:29124993:T:G	2.39649e-16	-2.8675e-10	-1.01652
29124999	chr16:29124999:G:C	2.96165e-16	-0.80478	-3.22512e-10
29125209	chr16:29125209:GAT:G	2.65497e-16	-2.8675e-10	-0.914095
29125387	chr16:29125387:C:T	8.03096e-17	-1.02624	-1.08356
29125543	chr16:29125543:G:A	1.79251e-16	-2.8675e-10	-1.30691
29125552	chr16:29125552:C:T	8.17193e-17	-1.02458	-1.06783
29125572	chr16:29125572:T:C	8.08603e-17	-1.01897	-1.08401
29125898	chr16:29125898:T:G	1.8059e-16	-2.8675e-10	-1.29946
29125909	chr16:29125909:A:G	1.79975e-16	-2.8675e-10	-1.30288
29126267	chr16:29126267:T:C	8.06718e-17	-1.01702	-1.08829
29126465	chr16:29126465:A:G	8.14523e-17	-1.01519	-1.08049
29126681	chr16:29126681:T:C	2.00197e-16	-1.1567	-0.0396972
29126705	chr16:29126705:A:G	7.67222e-17	-1.06681	-1.08869
29126722	chr16:29126722:C:T	8.00721e-17	-1.02873	-1.08404
29126826	chr16:29126826:T:C	7.66608e-17	-1.07131	-1.08499
29127071	chr16:29127071:C:T	1.86589e-16	-1.14713	-0.119658
29127430	chr16:29127430:C:A	1.78349e-16	-2.8675e-10	-1.31195
29127477	chr16:29127477:C:G	3.79031e-16	-2.8675e-10	-0.558078
29127569	chr16:29127569:G:A	2.40359e-16	-2.8675e-10	-1.01356
29127700	chr16:29127700:T:C	7.53732e-17	-1.10008	-1.07316
29127765	chr16:29127765:C:T	1.805e-16	-2.8675e-10	-1.29997
29128077	chr16:29128077:G:A	7.1981e-17	-1.04296	-1.17633
29128080	chr16:29128080:T:C	7.45211e-17	-1.12457	-1.06005
29128095	chr16:29128095:C:T	7.41469e-17	-1.12444	-1.06521
29128334	chr16:29128334:A:G	9.02303e-17	-1.19093	-0.802405
29128450	chr16:29128450:T:C	7.20477e-17	-1.11739	-1.10097
29128665	chr16:29128665:C:T	9.52771e-17	-1.93891	-3.22512e-10
29128736	chr16:29128736:A:G	7.44129e-17	-1.10649	-1.07958
29128903	chr16:29128903:T:C	7.61769e-17	-1.10471	-1.05793
29129021	chr16:29129021:G:A	1.87328e-16	-2.8675e-10	-1.26283
29129089	chr16:29129089:C:T	3.69679e-16	-0.583062	-3.22512e-10
29129127	chr16:29129127:T:C	7.60199e-17	-1.1171	-1.0476
29129203	chr16:29129203:C:T	5.12374e-17	-1.25071	-1.30852
29129278	chr16:29129278:T:C	2.34704e-16	-2.8675e-10	-1.03737
29129433	chr16:29129433:C:T	7.36143e-17	-1.11457	-1.08229
29129868	chr16:29129868:C:T	1.82458e-16	-2.8675e-10	-1.28918
29130115	chr16:29130115:G:A	5.66029e-17	-2.01051	-0.449126
29130260	chr16:29130260:C:T	1.80583e-16	-2.8675e-10	-1.2995
29130532	chr16:29130532:C:T	6.43474e-17	-1.04075	-1.29065
29130738	chr16:29130738:G:C	6.11993e-17	-1.3051	-1.07646
29130842	chr16:29130842:G:A	1.70668e-16	-1.24455	-0.111428
29130883	chr16:29130883:A:G	6.42875e-17	-1.28461	-1.04772
29131245	chr16:29131245:G:A	5.03101e-17	-1.26489	-1.3126
29131322	chr16:29131322:G:A	8.79543e-17	-2.01888	-3.22512e-10
29131352	chr16:29131352:G:A	2.78327e-16	-2.8675e-10	-0.866899
29131574	chr16:29131574:G:A	6.89383e-17	-1.21828	-1.0442
29131612	chr16:29131612:G:A	5.45509e-17	-2.00473	-0.491834
29131877	chr16:29131877:G:A	1.79084e-16	-2.8675e-10	-1.30784
29132318	chr16:29132318:A:G	7.29665e-17	-1.14558	-1.06012
29132422	chr16:29132422:A:G	2.51228e-16	-2.8675e-10	-0.969336
29132438	chr16:29132438:A:G	6.69488e-17	-1.1582	-1.13357
29132647	chr16:29132647:G:T	4.38018e-16	-2.8675e-10	-0.413438
29132900	chr16:29132900:C:T	3.72736e-16	-0.574827	-3.22512e-10
29132901	chr16:29132901:A:G	6.85174e-17	-1.28405	-0.984558
29133711	chr16:29133711:G:A	1.78185e-16	-2.8675e-10	-1.31287
29133814	chr16:29133814:G:A	1.82478e-16	-2.8675e-10	-1.28907
29134222	chr16:29134222:A:G	6.61315e-17	-1.1478	-1.15625
29134458	chr16:29134458:C:T	1.81347e-16	-2.8675e-10	-1.29528
29134541	chr16:29134541:A:C	1.25954e-16	-1.65978	-3.22512e-10
29134719	chr16:29134719:A:G	1.02645e-14	2.74075	-3.22512e-10
29134982	chr16:29134982:C:T	2.42743e-16	-2.8675e-10	-1.00369
29135106	chr16:29135106:C:T	5.65302e-16	-2.8675e-10	-0.158336
29135441	chr16:29135441:G:C	2.18778e-16	-2.8675e-10	-1.10764
29135798	chr16:29135798:ATAT:A	1.95869e-16	-2.8675e-10	-1.21825
29135964	chr16:29135964:T:G	3.02151e-16	-2.8675e-10	-0.78477
29136224	chr16:29136224:G:A	2.39429e-16	-2.8675e-10	-1.01744
29136433	chr16:29136433:G:A	1.78485e-16	-2.8675e-10	-1.31119
29136622	chr16:29136622:C:T	1.78341e-16	-2.8675e-10	-1.312
29136986	chr16:29136986:G:T	1.82475e-16	-1.29393	0.00484984
29136987	chr16:29136987:G:C	1.84657e-16	-1.28205	0.00484984
29137209	chr16:29137209:G:A	2.67751e-16	-2.8675e-10	-0.905641
29137244	chr16:29137244:T:C	3.47806e-17	-2.02469	-0.921945
29138065	chr16:29138065:T:C	7.11092e-17	-1.17248	-1.059
29138066	chr16:29138066:C:T	1.78169e-16	-2.8675e-10	-1.31296
29138183	chr16:29138183:G:A	2.22065e-15	2.25678	-1.04692
29138324	chr16:29138324:A:G	9.35555e-17	-0.952107	-1.00503
29138339	chr16:29138339:C:T	9.5277e-17	-0.938926	-0.999982
29138514	chr16:29138514:C:A	6.54339e-17	-1.27134	-1.04332
29138516	chr16:29138516:G:A	4.65333e-17	-1.38916	-1.26637
29138541	chr16:29138541:G:A	2.69434e-17	-1.99189	-1.21007
29138546	chr16:29138546:C:G	3.49505e-16	-2.8675e-10	-0.639177
29138853	chr16:29138853:C:T	5.20678e-16	0.891945	-1.13251
29139023	chr16:29139023:C:T	1.2211e-16	-1.30182	-0.388959
29139218	chr16:29139218:G:A	2.78693e-16	-2.8675e-10	-0.865584
29139439	chr16:29139439:G:C	3.73913e-16	-2.8675e-10	-0.571673
29139464	chr16:29139464:G:A	6.76215e-16	1.18534	-1.16452
29139541	chr16:29139541:C:T	3.91087e-16	-2.8675e-10	-0.526767
29139624	chr16:29139624:C:T	7.01167e-16	1.23544	-1.17839
29139625	chr16:29139625:T:G	4.39148e-16	0.554021	-0.964881
29139792	chr16:29139792:G:A	2.90934e-16	-2.8675e-10	-0.8226
29139818	chr16:29139818:G:A	1.90737e-16	-2.8675e-10	-1.2448
29139916	chr16:29139916:A:G	9.46041e-17	-0.810683	-1.13531
29139945	chr16:29139945:A:G	6.10524e-16	1.10364	-1.18502
29139978	chr16:29139978:C:T	6.15402e-16	1.11119	-1.18461
29140201	chr16:29140201:A:G	5.62901e-16	1.07857	-1.24116
29140223	chr16:29140223:G:A	3.42212e-16	-2.8675e-10	-0.660266
29140258	chr16:29140258:C:T	3.91869e-16	-2.8675e-10	-0.524768
29140272	chr16:29140272:C:T	2.98625e-16	-2.8675e-10	-0.796509
29140558	chr16:29140558:C:G	3.00234e-16	-2.8675e-10	-0.791133
29141019	chr16:29141019:C:T	1.33367e-16	-0.329845	-1.27275
29141230	chr16:29141230:G:A	1.86989e-16	-2.8675e-10	-1.26465
29141444	chr16:29141444:C:T	8.127e-17	-1.4588	-0.639124
29141585	chr16:29141585:G:A	8.94792e-17	-0.735081	-1.26661
29141883	chr16:29141883:C:T	1.27625e-16	-1.6466	-3.22512e-10
29142183	chr16:29142183:A:G	4.34192e-16	0.485513	-0.907722
29142184	chr16:29142184:G:T	6.14023e-16	-2.8675e-10	-0.0756638
29142185	chr16:29142185:T:C	8.73326e-17	-2.02597	-3.22512e-10
29142482	chr16:29142482:A:G	1.59607e-16	-1.61922	0.196234
29142487	chr16:29142487:A:G	1.50371e-16	-1.63591	0.153324
29142624	chr16:29142624:T:C	1.58566e-16	-1.6383	0.208768
29142973	chr16:29142973:T:C	7.63601e-17	-0.916992	-1.24324
29143029	chr16:29143029:G:C	2.53042e-16	-1.42096	0.458821
29143246	chr16:29143246:G:A	8.00694e-17	-0.883231	-1.22957
29143275	chr16:29143275:T:C	1.65686e-16	-1.3856	-3.22512e-10
29143361	chr16:29143361:G:T	4.12217e-16	-2.8675e-10	-0.474146
29143528	chr16:29143528:C:T	1.76701e-16	-1.32298	0.00174043
29143531	chr16:29143531:C:T	6.61936e-17	-1.39924	-0.903876
29143975	chr16:29143975:C:T	2.92927e-17	-1.80576	-1.3126
29144095	chr16:29144095:G:C	3.26445e-16	-2.8675e-10	-0.707435
29144159	chr16:29144159:G:A	5.29728e-17	-1.21121	-1.31471
29144351	chr16:29144351:G:A	7.47004e-17	-0.928448	-1.25376
29144684	chr16:29144684:A:G	6.31176e-17	-1.45861	-0.892085
29144818	chr16:29144818:C:T	7.11804e-17	-0.980941	-1.24954
29144961	chr16:29144961:G:A	6.87418e-17	-0.990488	-1.27485
29145655	chr16:29145655:A:G	5.1571e-17	-1.28586	-1.26688
29145673	chr16:29145673:T:C	5.25271e-17	-1.26979	-1.26457
29145679	chr16:29145679:CT:C	5.2283e-17	-1.27331	-1.26571
29145822	chr16:29145822:C:A	4.8551e-17	-1.33984	-1.27324
29145839	chr16:29145839:A:C	3.06358e-17	-1.77951	-1.29401
29146005	chr16:29146005:C:T	5.41742e-17	-1.21915	-1.28434
29146305	chr16:29146305:G:A	9.60623e-17	-1.9307	-3.22512e-10
29146754	chr16:29146754:G:T	4.91524e-17	-1.3029	-1.29787
29146991	chr16:29146991:T:C	2.38432e-16	-2.8675e-10	-1.02161
29147060	chr16:29147060:G:C	2.34151e-16	-2.8675e-10	-1.03973
29147276	chr16:29147276:A:G	4.71273e-16	0.0500191	-0.390278
29147574	chr16:29147574:C:T	2.11476e-16	-2.8675e-10	-1.14158
29147786	chr16:29147786:C:T	2.84496e-16	-2.8675e-10	-0.844977
29147818	chr16:29147818:C:T	3.30312e-17	-1.71227	-1.28597
29147860	chr16:29147860:A:AAAGGG	1.07089e-15	-2.8675e-10	0.480546
29147861	chr16:29147861:C:G	1.06816e-15	-2.8675e-10	0.477996
29148060	chr16:29148060:C:T	1.19385e-15	-2.8675e-10	0.589238
29148114	chr16:29148114:C:T	2.05988e-16	-0.0993486	-1.06853
29148243	chr16:29148243:T:C	2.1903e-16	-0.038982	-1.0675
29148484	chr16:29148484:TAATA:T	1.58364e-16	-0.115852	-1.31495
29148929	chr16:29148929:C:T	3.40903e-17	-2.02674	-0.939939
29149055	chr16:29149055:C:A	2.28198e-16	0.00870896	-1.07419
29149095	chr16:29149095:T:C	2.04383e-16	-0.101364	-1.07434
29149637	chr16:29149637:G:C	2.15405e-16	-0.0665916	-1.05659
29149675	chr16:29149675:C:T	1.69572e-16	-1.7134	0.350979
29149990	chr16:29149990:C:T	2.16884e-16	-2.8675e-10	-1.11633
29150324	chr16:29150324:G:T	1.79889e-16	-0.214144	-1.08921
29150422	chr16:29150422:C:T	1.88801e-16	-2.8675e-10	-1.255
29150469	chr16:29150469:TTGTC:T	3.68003e-17	-1.57672	-1.31348
29150567	chr16:29150567:C:T	3.42987e-16	-2.8675e-10	-0.658004
29151760	chr16:29151760:A:G	2.40359e-16	-0.373636	-0.639928
29152323	chr16:29152323:C:T	1.93616e-15	-2.8675e-10	1.07277
29152387	chr16:29152387:A:G	2.60777e-17	-2.02275	-1.21187
29152469	chr16:29152469:C:T	4.18234e-17	-1.96484	-0.797395
29152569	chr16:29152569:A:G	1.66166e-16	-0.0767769	-1.30593
29152705	chr16:29152705:C:A	8.55559e-17	-1.71817	-0.328358
29153047	chr16:29153047:G:A	3.15193e-16	-2.8675e-10	-0.74251
29153055	chr16:29153055:A:T	2.07749e-15	-2.8675e-10	1.14322
29153698	chr16:29153698:T:C	1.93532e-16	-2.8675e-10	-1.23025
29153772	chr16:29153772:C:T	4.34756e-17	-1.66875	-1.05474
29154056	chr16:29154056:AAG:A	2.86494e-15	-2.8675e-10	1.46461
29154177	chr16:29154177:T:G	2.09607e-15	-2.8675e-10	1.15212
29154186	chr16:29154186:C:T	2.842e-15	-2.8675e-10	1.45657
29154311	chr16:29154311:C:T	1.97879e-16	-2.8675e-10	-1.20804
29154335	chr16:29154335:C:T	2.842e-15	-2.8675e-10	1.45657
29154455	chr16:29154455:C:T	2.38094e-16	-2.8675e-10	-1.02303
29154458	chr16:29154458:C:T	1.05501e-16	-1.83698	-3.22512e-10
29154602	chr16:29154602:T:C	9.01915e-17	-1.35451	-0.639249
29154798	chr16:29154798:C:T	3.95003e-15	-2.8675e-10	1.78578
29154995	chr16:29154995:G:A	2.07749e-15	-2.8675e-10	1.14322
29155095	chr16:29155095:G:A	2.75715e-15	-2.8675e-10	1.42626
29155142	chr16:29155142:G:A	8.68748e-17	-1.37844	-0.652788
29155337	chr16:29155337:C:T	2.48849e-15	-2.8675e-10	1.32373
29155361	chr16:29155361:A:G	2.16338e-15	-2.8675e-10	1.18373
29155386	chr16:29155386:G:A	2.07749e-15	-2.8675e-10	1.14322
29155460	chr16:29155460:A:G	2.71474e-16	-2.8675e-10	-0.891831
29155872	chr16:29155872:C:T	3.61179e-16	-2.8675e-10	-0.606323
29156047	chr16:29156047:C:G	3.28716e-17	-1.68812	-1.31496
29156078	chr16:29156078:C:T	3.45324e-16	-2.8675e-10	-0.651214
29156115	chr16:29156115:G:A	1.89262e-16	-2.8675e-10	-1.25257
29156465	chr16:29156465:C:T	1.78444e-16	-2.8675e-10	-1.31142
29156566	chr16:29156566:C:T	2.842e-15	-2.8675e-10	1.45657
29156685	chr16:29156685:T:C	6.15255e-17	-1.99655	-0.379695
29156731	chr16:29156731:A:G	2.38871e-16	-1.46851	0.448737
29156854	chr16:29156854:T:C	3.16763e-15	-2.8675e-10	1.56504
29158018	chr16:29158018:G:T	1.78447e-16	-2.8675e-10	-1.31141
29158169	chr16:29158169:C:T	6.42271e-17	-1.28465	-1.04862
29158266	chr16:29158266:C:T	2.23086e-16	-2.8675e-10	-1.08814
29158653	chr16:29158653:G:C	2.16072e-15	-2.8675e-10	1.1825
29158683	chr16:29158683:C:T	6.47511e-16	-2.8675e-10	-0.0225605
29158794	chr16:29158794:C:T	2.25305e-16	-2.8675e-10	-1.07824
29159133	chr16:29159133:C:T	1.1275e-16	-0.458061	-1.31246
29159702	chr16:29159702:A:G	1.77935e-16	-2.8675e-10	-1.31428
29159755	chr16:29159755:C:A	6.58101e-16	-2.8675e-10	-0.00633762
29159758	chr16:29159758:G:A	2.10592e-16	-2.8675e-10	-1.14577
29160405	chr16:29160405:T:C	2.7396e-16	-2.8675e-10	-0.882715
29161374	chr16:29161374:G:A	1.73061e-15	0.653431	0.307101
29161452	chr16:29161452:C:T	2.79789e-16	-0.861659	-3.22512e-10
29161516	chr16:29161516:C:T	2.25921e-15	0.816994	0.410081
29161518	chr16:29161518:G:A	3.47653e-16	-2.8675e-10	-0.644492
29161628	chr16:29161628:CTGT:C	2.1636e-16	-2.8675e-10	-1.11875
29161706	chr16:29161706:G:A	3.93727e-15	-2.8675e-10	1.78255
29161845	chr16:29161845:T:C	3.97633e-15	-2.8675e-10	1.79242
29161933	chr16:29161933:TATTATA:T	1.90844e-16	-2.8675e-10	-1.24424
29162010	chr16:29162010:T:C	3.80859e-15	-2.8675e-10	1.74932
29162025	chr16:29162025:G:A	3.62054e-16	-2.8675e-10	-0.603902
29162169	chr16:29162169:C:A	1.3128e-16	-1.61837	-3.22512e-10
29162336	chr16:29162336:G:A	1.88833e-16	-2.8675e-10	-1.25484
29162420	chr16:29162420:C:T	2.1017e-16	-2.8675e-10	-1.14778
29162939	chr16:29162939:C:T	3.44421e-16	-2.8675e-10	-0.653832
29162962	chr16:29162962:A:G	9.02543e-16	0.575183	-0.265663
29163395	chr16:29163395:C:T	2.20859e-16	-1.09817	-3.22512e-10
29163631	chr16:29163631:A:G	3.32244e-16	-2.8675e-10	-0.689827
29163831	chr16:29163831:T:C	4.44262e-15	-2.8675e-10	1.9033
29163847	chr16:29163847:C:A	2.25616e-16	-2.8675e-10	-1.07686
29163926	chr16:29163926:G:A	3.24081e-15	-2.8675e-10	1.58788
29164217	chr16:29164217:T:C	4.74618e-15	-2.8675e-10	1.9694
29164609	chr16:29164609:T:TG	3.51467e-15	-2.8675e-10	1.669
29165015	chr16:29165015:TCTC:T	2.47505e-15	-2.8675e-10	1.31832
29165166	chr16:29165166:C:CA	5.38561e-15	-2.8675e-10	2.09579
29165194	chr16:29165194:C:T	3.16108e-16	-2.8675e-10	-0.739613
29165539	chr16:29165539:C:T	1.90086e-16	-2.8675e-10	-1.24822
29165572	chr16:29165572:C:T	1.45904e-16	-1.51274	-3.22512e-10
29165676	chr16:29165676:G:A	3.52017e-16	-2.8675e-10	-0.632018
29165680	chr16:29165680:TTC:T	4.43733e-15	-2.8675e-10	1.90211
29165713	chr16:29165713:T:C	2.53686e-16	-2.8675e-10	-0.959598
29165838	chr16:29165838:G:A	2.26019e-16	-2.8675e-10	-1.07508
29166131	chr16:29166131:G:C	9.798e-17	-0.59637	-1.31456
29166214	chr16:29166214:C:T	1.87591e-16	-2.8675e-10	-1.26143
29166266	chr16:29166266:C:G	1.97799e-16	-2.8675e-10	-1.20845
29166340	chr16:29166340:A:G	3.84924e-15	-2.8675e-10	1.75993
29166463	chr16:29166463:C:T	3.2015e-15	-2.8675e-10	1.57568
29166492	chr16:29166492:G:A	2.09297e-16	-2.8675e-10	-1.15194
29166514	chr16:29166514:G:A	2.72171e-16	-1.82468	0.935412
29166842	chr16:29166842:T:C	5.27649e-16	-0.0698231	-0.157441
29167057	chr16:29167057:T:C	3.85124e-15	-2.8675e-10	1.76045
29167706	chr16:29167706:T:A	2.07398e-16	-2.8675e-10	-1.16106
29168033	chr16:29168033:T:C	1.90727e-16	-2.8675e-10	-1.24485
29168495	chr16:29168495:C:T	1.86427e-16	-2.8675e-10	-1.26765
29168995	chr16:29168995:A:G	1.84658e-16	-2.8675e-10	-1.27719
29169070	chr16:29169070:C:T	3.2928e-16	-2.8675e-10	-0.698787
29169086	chr16:29169086:T:G	3.11516e-17	-1.94592	-1.11092
29169205	chr16:29169205:T:C	1.97667e-16	-2.8675e-10	-1.20911
29169407	chr16:29169407:T:C	1.99611e-16	-2.8675e-10	-1.19933
29169656	chr16:29169656:A:G	1.93401e-16	-2.8675e-10	-1.23093
29170156	chr16:29170156:G:A	1.81729e-16	-2.8675e-10	-1.29318
29170261	chr16:29170261:C:T	1.80708e-16	-2.8675e-10	-1.29881
29170262	chr16:29170262:A:G	1.80253e-16	-2.8675e-10	-1.30133
29170268	chr16:29170268:A:G	2.13868e-16	-2.8675e-10	-1.13034
29170761	chr16:29170761:T:C	1.52642e-16	-0.354987	-1.11261
29170858	chr16:29170858:G:A	1.14446e-16	-0.440663	-1.31493
29170869	chr16:29170869:T:C	1.31769e-15	-1.86213	2.55007
29171049	chr16:29171049:A:G	1.70863e-16	-0.115415	-1.23942
29171444	chr16:29171444:A:G	1.77252e-16	-0.116351	-1.20177
29171812	chr16:29171812:A:G	1.15468e-16	-0.432581	-1.31412
29171868	chr16:29171868:A:G	1.37428e-16	-0.400281	-1.17231
29171909	chr16:29171909:A:G	1.94281e-16	-0.143489	-1.0829
29172343	chr16:29172343:A:G	1.77877e-16	-2.8675e-10	-1.3146
29172632	chr16:29172632:G:T	2.73681e-16	-2.8675e-10	-0.883733
29172709	chr16:29172709:C:T	1.84907e-16	-2.8675e-10	-1.27584
29173377	chr16:29173377:T:C	1.23244e-16	-0.371689	-1.30984
29174744	chr16:29174744:C:G	4.00922e-16	-2.8675e-10	-0.50193
29174870	chr16:29174870:T:C	5.82255e-16	-0.0715372	-0.0572514
29175205	chr16:29175205:C:T	2.05952e-16	-2.8675e-10	-1.16805
29175223	chr16:29175223:T:A	2.11524e-16	-2.8675e-10	-1.14136
29175257	chr16:29175257:C:T	6.47219e-16	-0.0657413	0.0427293
29175326	chr16:29175326:A:G	2.17854e-16	-2.8675e-10	-1.11187
29175615	chr16:29175615:C:T	1.16588e-16	-1.73705	-3.22512e-10
29175844	chr16:29175844:G:A	4.67604e-16	-2.8675e-10	-0.348075
29175947	chr16:29175947:A:T	3.18338e-16	-0.732584	-3.22512e-10
29175952	chr16:29175952:CAT:C	1.11577e-16	-1.82876	0.0477795
29176159	chr16:29176159:G:T	2.66752e-16	-2.8675e-10	-0.909376
29176293	chr16:29176293:T:C	1.15156e-16	-0.445932	-1.30348
29176333	chr16:29176333:G:A	3.59664e-17	-1.83212	-1.08099
29176548	chr16:29176548:G:A	1.07785e-16	-0.508601	-1.30696
29176700	chr16:29176700:A:G	7.05984e-16	-0.0648167	0.128713
29176814	chr16:29176814:G:A	9.06418e-17	-0.690443	-1.29834
29176824	chr16:29176824:G:A	2.80099e-16	-2.8675e-10	-0.860554
29176900	chr16:29176900:G:A	6.10503e-17	-1.73246	-0.651538
29177153	chr16:29177153:A:G	1.15674e-16	-1.82906	0.0841303
29177270	chr16:29177270:TAAG:T	1.14746e-16	-1.8365	0.0835242
29177282	chr16:29177282:G:A	2.25893e-16	-2.8675e-10	-1.07564
29177348	chr16:29177348:G:A	9.41839e-17	-0.652021	-1.29843
29177442	chr16:29177442:G:A	8.89125e-17	-2.00804	-3.22512e-10
29177485	chr16:29177485:C:A	2.22048e-16	-2.8675e-10	-1.0928
29177837	chr16:29177837:G:A	1.34043e-16	-1.8271	0.229567
29178073	chr16:29178073:G:C	1.39331e-16	-1.82805	0.269212
29178097	chr16:29178097:C:T	9.71193e-16	0.382828	-3.22512e-10
29178183	chr16:29178183:T:C	8.16161e-16	0.222624	-0.013709
29178293	chr16:29178293:C:CTCTG	1.35498e-16	-1.83757	0.250827
29178300	chr16:29178300:G:A	1.20377e-15	-1.85546	2.45299
29178407	chr16:29178407:G:A	4.33294e-16	-2.8675e-10	-0.424279
29178641	chr16:29178641:T:G	7.48921e-16	0.198661	-0.0757244
29178729	chr16:29178729:G:A	1.32868e-16	-1.8479	0.241561
29178916	chr16:29178916:T:G	9.25427e-17	-1.91539	-0.0526411
29179112	chr16:29179112:C:A	1.78511e-16	-2.8675e-10	-1.31105
29179308	chr16:29179308:T:TC	1.39707e-15	0.746438	-3.22512e-10
29179432	chr16:29179432:A:G	1.37793e-16	-1.84791	0.277965
29179437	chr16:29179437:A:G	9.28087e-17	-1.92332	-0.0418377
29179759	chr16:29179759:A:G	8.05336e-16	0.210633	-0.0150701
29179823	chr16:29179823:G:A	4.27003e-16	-2.8675e-10	-0.438905
29180007	chr16:29180007:A:G	1.45411e-16	-1.83299	0.316856
29180023	chr16:29180023:G:T	1.43972e-16	-1.839	0.312922
29180082	chr16:29180082:GGGCACAGTCCA:G	1.36011e-16	-1.84689	0.263933
29180506	chr16:29180506:G:T	4.23041e-16	-2.8675e-10	-0.448228
29180508	chr16:29180508:C:T	2.041e-16	-2.8675e-10	-1.17709
29180562	chr16:29180562:C:T	2.04046e-16	-2.8675e-10	-1.17735
29180616	chr16:29180616:G:A	2.11042e-16	0.0530026	-1.19664
29181106	chr16:29181106:G:T	2.99344e-16	-2.8675e-10	-0.794104
29181205	chr16:29181205:T:C	4.73068e-17	-1.84095	-0.798095
29181340	chr16:29181340:A:G	7.3963e-17	-1.90098	-0.291148
29181549	chr16:29181549:C:T	1.41046e-16	-0.237212	-1.3094
29181590	chr16:29181590:T:C	2.63419e-16	0.144036	-1.06599
29181735	chr16:29181735:T:C	1.24213e-16	-1.88003	0.206335
29182017	chr16:29182017:G:A	1.39742e-16	-1.80958	0.253676
29182057	chr16:29182057:C:T	1.17397e-15	0.572453	-3.22512e-10
29182065	chr16:29182065:T:G	2.47315e-16	-2.8675e-10	-0.985035
29182201	chr16:29182201:T:C	1.35999e-16	-1.82122	0.238172
29182384	chr16:29182384:T:C	8.95477e-17	-1.90347	-0.0974518
29182854	chr16:29182854:C:G	1.46703e-16	-1.79241	0.285122
29182920	chr16:29182920:G:A	2.05878e-16	-1.23558	0.0671662
29183064	chr16:29183064:T:C	2.99739e-16	0.277142	-1.06993
29183235	chr16:29183235:A:G	2.26197e-16	0.177862	-1.25215
29183320	chr16:29183320:C:T	1.92259e-16	-2.8675e-10	-1.23685
29183349	chr16:29183349:G:A	2.80059e-16	-2.8675e-10	-0.860698
29183656	chr16:29183656:G:A	6.35403e-15	-2.8675e-10	2.26115
29183669	chr16:29183669:A:G	1.77896e-16	-2.8675e-10	-1.3145
29184374	chr16:29184374:G:A	4.71806e-17	-1.88429	-0.757424
29184612	chr16:29184612:G:A	2.57377e-16	-2.8675e-10	-0.945156
29184926	chr16:29184926:G:T	1.98955e-16	-2.8675e-10	-1.20262
29185188	chr16:29185188:T:C	1.77934e-16	-2.8675e-10	-1.31428
29185302	chr16:29185302:C:T	2.30468e-16	-2.8675e-10	-1.05559
29185707	chr16:29185707:G:A	9.21049e-17	-1.97277	-3.22512e-10
29186639	chr16:29186639:A:T	1.6683e-16	-0.0646185	-1.3141
29186730	chr16:29186730:G:C	2.89492e-16	-2.8675e-10	-0.827568
29186939	chr16:29186939:A:G	1.08257e-16	-1.81119	-3.22512e-10
29186960	chr16:29186960:G:A	2.95432e-16	-2.8675e-10	-0.807258
29187020	chr16:29187020:C:T	1.97261e-16	-2.8675e-10	-1.21117
29187088	chr16:29187088:G:A	6.08518e-15	-2.8675e-10	2.21791
29187562	chr16:29187562:G:A	2.25538e-16	-2.8675e-10	-1.07721
29187948	chr16:29187948:G:T	1.28071e-15	0.659475	-3.22512e-10
29188227	chr16:29188227:T:C	3.19222e-16	0.0434014	-0.773212
29188265	chr16:29188265:G:A	1.87794e-16	-2.8675e-10	-1.26035
29188475	chr16:29188475:G:A	2.65021e-16	-0.915888	-3.22512e-10
29188781	chr16:29188781:C:T	3.96188e-15	-2.8675e-10	1.78878
29189260	chr16:29189260:T:C	5.70939e-16	0.280115	-0.428529
29189592	chr16:29189592:C:G	3.19696e-16	0.344177	-1.0725
29189748	chr16:29189748:G:A	1.71147e-16	-1.35317	-3.22512e-10
29189900	chr16:29189900:G:A	4.91592e-16	-2.8675e-10	-0.298048
29190713	chr16:29190713:C:T	5.13245e-17	-1.8296	-0.727928
29191284	chr16:29191284:CTT:C	2.95428e-16	0.476057	-1.28333
29191489	chr16:29191489:G:C	3.20326e-16	0.192507	-0.918864
29191876	chr16:29191876:T:C	2.44558e-16	-2.8675e-10	-0.996243
29192134	chr16:29192134:G:T	2.51387e-16	-2.8675e-10	-0.968701
29192147	chr16:29192147:TG:T	2.69493e-16	0.211208	-1.11036
29192389	chr16:29192389:G:T	1.99125e-16	-2.8675e-10	-1.20176
29192411	chr16:29192411:T:G	1.67058e-16	-0.485468	-0.891888
29192909	chr16:29192909:G:A	3.09797e-16	-0.759778	-3.22512e-10
29193105	chr16:29193105:C:T	2.70397e-16	-2.8675e-10	-0.895805
29193154	chr16:29193154:C:T	2.68608e-16	-2.8675e-10	-0.902445
29193315	chr16:29193315:C:T	7.20133e-17	-0.904121	-1.31473
29193401	chr16:29193401:A:G	8.87396e-16	1.13379	-0.841193
29193435	chr16:29193435:G:A	2.59969e-16	-2.8675e-10	-0.935135
29193493	chr16:29193493:C:T	9.07627e-17	-1.98745	-3.22512e-10
29193496	chr16:29193496:G:A	1.20098e-16	-1.70739	-3.22512e-10
29193728	chr16:29193728:C:T	3.83411e-16	0.579765	-1.12635
29193816	chr16:29193816:A:G	2.60801e-16	-2.8675e-10	-0.931939
29194075	chr16:29194075:C:A	4.51199e-17	-2.01065	-0.67572
29194364	chr16:29194364:A:G	9.5825e-16	0.318558	0.050854
29194652	chr16:29194652:C:T	7.33415e-16	-2.8675e-10	0.102015
29194824	chr16:29194824:A:G	1.04759e-15	0.424223	0.0343232
29195067	chr16:29195067:G:A	2.45137e-16	-2.8675e-10	-0.993878
29195427	chr16:29195427:G:A	6.32986e-16	-2.8675e-10	-0.0452478
29195714	chr16:29195714:T:A	1.11451e-15	0.52047	-3.22512e-10
29195838	chr16:29195838:A:G	1.84394e-16	-2.8675e-10	-1.27862
29196469	chr16:29196469:T:G	2.04298e-16	-0.18292	-0.993199
29196513	chr16:29196513:A:G	2.90626e-16	-2.8675e-10	-0.82366
29196618	chr16:29196618:G:T	1.51081e-16	-0.945074	-0.532806
29197645	chr16:29197645:T:G	7.00798e-16	-2.8675e-10	0.0565225
29198259	chr16:29198259:G:A	1.79233e-16	-2.8675e-10	-1.30701
29198713	chr16:29198713:T:C	1.7783e-16	-2.8675e-10	-1.31487
29198833	chr16:29198833:C:T	1.27307e-16	-0.386659	-1.26243
29198834	chr16:29198834:G:A	1.79713e-16	-2.8675e-10	-1.30433
29198886	chr16:29198886:G:A	2.5406e-16	-2.8675e-10	-0.958124
29198936	chr16:29198936:C:T	2.37301e-17	-2.01981	-1.30914
29199033	chr16:29199033:G:A	2.65973e-16	-2.8675e-10	-0.912302
29199037	chr16:29199037:G:A	2.07073e-16	-1.16262	-3.22512e-10
29199262	chr16:29199262:G:A	5.75888e-16	-2.8675e-10	-0.139784
29199698	chr16:29199698:G:A	1.79972e-16	-2.8675e-10	-1.30289
29199829	chr16:29199829:T:G	1.86412e-16	-2.8675e-10	-1.26774
29199853	chr16:29199853:C:G	5.30574e-17	-1.87519	-0.649137
29200077	chr16:29200077:C:T	5.46422e-17	-1.81061	-0.684281
29200119	chr16:29200119:A:AAG	2.12594e-15	-2.8675e-10	1.16627
29200169	chr16:29200169:CA:C	9.12969e-17	-1.98158	-3.22512e-10
29200244	chr16:29200244:C:T	1.78064e-16	-2.8675e-10	-1.31355
29200296	chr16:29200296:G:A	1.83555e-16	-2.8675e-10	-1.28318
29200429	chr16:29200429:A:T	1.78567e-16	-2.8675e-10	-1.31073
29200440	chr16:29200440:C:T	2.23123e-16	-2.8675e-10	-1.08797
29200538	chr16:29200538:A:G	1.78317e-16	-2.8675e-10	-1.31213
29200612	chr16:29200612:C:T	1.88122e-16	-2.8675e-10	-1.25861
29200638	chr16:29200638:A:G	4.48095e-17	-2.02258	-0.670694
29200808	chr16:29200808:G:A	1.7786e-16	-2.8675e-10	-1.3147
29200860	chr16:29200860:C:T	1.77949e-16	-2.8675e-10	-1.3142
29201045	chr16:29201045:G:A	2.46469e-15	-2.8675e-10	1.31412
29201195	chr16:29201195:T:G	1.7831e-16	-2.8675e-10	-1.31218
29201410	chr16:29201410:C:T	2.21758e-16	-2.8675e-10	-1.09411
29201448	chr16:29201448:C:T	4.39571e-17	-2.02699	-0.685489
29201543	chr16:29201543:A:G	1.62598e-16	-0.69141	-0.713003
29201575	chr16:29201575:T:C	1.78148e-16	-2.8675e-10	-1.31308
29201814	chr16:29201814:T:C	5.85547e-16	-0.123151	-3.22512e-10
29202314	chr16:29202314:G:A	1.00121e-16	-0.590667	-1.29865
29202725	chr16:29202725:C:T	2.85661e-16	-2.8675e-10	-0.840892
29202759	chr16:29202759:G:A	3.24344e-17	-2.0043	-1.01217
29202805	chr16:29202805:T:C	6.84663e-17	-1.15933	-1.11003
29203117	chr16:29203117:T:A	1.78783e-16	-2.8675e-10	-1.30952
29203150	chr16:29203150:G:A	1.78498e-16	-2.8675e-10	-1.31112
29203632	chr16:29203632:G:A	1.8836e-16	-2.8675e-10	-1.25734
29203685	chr16:29203685:C:T	1.91938e-16	-2.8675e-10	-1.23852
29203944	chr16:29203944:G:C	1.09356e-16	-2.02635	0.225263
29203953	chr16:29203953:A:G	1.32767e-16	-0.754211	-0.852891
29204149	chr16:29204149:G:A	2.50297e-16	-2.8675e-10	-0.973049
29204289	chr16:29204289:G:A	1.19623e-16	-0.519677	-1.19168
29204702	chr16:29204702:T:C	4.5721e-17	-1.9369	-0.736235
29204795	chr16:29204795:A:G	2.89928e-17	-1.99396	-1.13469
29204909	chr16:29204909:C:T	1.9681e-16	-2.8675e-10	-1.21346
29204952	chr16:29204952:T:C	4.72102e-17	-2.00341	-0.637678
29205000	chr16:29205000:A:G	4.83769e-17	-2.0003	-0.616374
29205136	chr16:29205136:G:A	7.49548e-16	-2.01966	2.14344
29205370	chr16:29205370:G:C	1.89902e-16	-2.8675e-10	-1.24919
29205516	chr16:29205516:G:A	5.23575e-17	-1.99962	-0.537981
29205536	chr16:29205536:G:A	1.89932e-16	-2.8675e-10	-1.24903
29205876	chr16:29205876:G:T	2.18115e-16	-2.8675e-10	-1.11068
29205949	chr16:29205949:C:T	5.34463e-17	-1.98682	-0.530201
29206075	chr16:29206075:C:T	5.17124e-17	-2.00376	-0.546243
29206153	chr16:29206153:C:T	5.1493e-17	-1.97038	-0.583876
29206266	chr16:29206266:G:A	8.40969e-16	-2.8675e-10	0.238858
29206268	chr16:29206268:G:A	2.15635e-15	-2.8675e-10	1.18048
29206322	chr16:29206322:T:C	7.57615e-17	-1.80897	-0.359139
29206323	chr16:29206323:G:A	4.16418e-16	-2.8675e-10	-0.464008
29206383	chr16:29206383:A:G	8.03858e-17	-1.69275	-0.416109
29206405	chr16:29206405:A:G	5.22694e-17	-2.00147	-0.537812
29206623	chr16:29206623:C:T	5.26603e-17	-1.97922	-0.552618
29206750	chr16:29206750:T:A	7.88493e-17	-1.6957	-0.432456
29206789	chr16:29206789:GAAGAA:G	1.78451e-16	-2.8675e-10	-1.31138
29206912	chr16:29206912:G:A	2.03522e-16	-2.8675e-10	-1.17992
29206970	chr16:29206970:G:A	3.49494e-16	-2.8675e-10	-0.63921
29207046	chr16:29207046:G:A	1.94837e-16	-2.8675e-10	-1.22353
29207399	chr16:29207399:A:T	8.86034e-17	-2.01153	-3.22512e-10
29207555	chr16:29207555:T:C	2.82655e-16	-0.851469	-3.22512e-10
29207645	chr16:29207645:G:A	2.00721e-15	-2.02399	3.1328
29207661	chr16:29207661:T:C	5.93229e-17	-1.46509	-0.947612
29207662	chr16:29207662:G:A	1.93295e-16	-2.8675e-10	-1.23148
29208010	chr16:29208010:A:C	5.08172e-17	-1.99941	-0.568049
29208333	chr16:29208333:T:G	5.03084e-17	-1.99449	-0.583035
29208953	chr16:29208953:A:G	1.83418e-16	-2.8675e-10	-1.28393
29209263	chr16:29209263:C:A	2.78049e-16	-2.8675e-10	-0.867899
29209283	chr16:29209283:A:T	1.95535e-16	-2.8675e-10	-1.21996
29209577	chr16:29209577:C:T	2.1989e-16	-2.8675e-10	-1.10257
29209772	chr16:29209772:C:T	1.91985e-16	-2.8675e-10	-1.23828
29209773	chr16:29209773:G:A	1.38332e-16	-1.56604	-3.22512e-10
29210211	chr16:29210211:G:A	2.49292e-16	-2.8675e-10	-0.97707
29210291	chr16:29210291:G:A	2.44067e-16	-2.8675e-10	-0.998253
29210399	chr16:29210399:G:A	4.98317e-17	-1.9986	-0.588448
29210650	chr16:29210650:C:T	8.24033e-16	0.218514	-3.22512e-10
29210783	chr16:29210783:C:T	6.97726e-17	-1.9669	-0.283553
29210915	chr16:29210915:G:A	2.31303e-16	-2.8675e-10	-1.05197
29210951	chr16:29210951:C:T	9.49706e-17	-2.02574	0.083615
29211020	chr16:29211020:C:T	6.14396e-17	-2.00208	-0.375557
29211198	chr16:29211198:AT:A	1.02789e-16	-1.86302	-3.22512e-10
29211554	chr16:29211554:C:T	1.86777e-16	-2.8675e-10	-1.26578
29211641	chr16:29211641:C:T	1.60805e-15	-1.92943	2.81651
29211651	chr16:29211651:C:T	5.49569e-16	-0.186562	-3.22512e-10
29211716	chr16:29211716:C:T	2.00425e-16	-2.8675e-10	-1.19525
29212164	chr16:29212164:C:T	1.13802e-16	-0.717717	-1.04352
29212332	chr16:29212332:A:G	2.24091e-16	-2.8675e-10	-1.08364
29212907	chr16:29212907:G:A	1.33345e-16	-1.60275	-3.22512e-10
29213121	chr16:29213121:G:A	5.16861e-16	1.02617	-1.27409
29213167	chr16:29213167:C:T	2.08123e-16	-2.8675e-10	-1.15757
29213364	chr16:29213364:A:G	6.04324e-17	-2.02197	-0.3722
29213390	chr16:29213390:G:A	1.8768e-16	-2.8675e-10	-1.26096
29213414	chr16:29213414:G:A	6.48991e-17	-2.02691	-0.295949
29213549	chr16:29213549:C:A	3.62512e-17	-1.67662	-1.2286
29213572	chr16:29213572:G:A	1.9407e-16	-2.8675e-10	-1.22748
29213714	chr16:29213714:T:G	7.85964e-16	-1.74299	1.9142
29213951	chr16:29213951:C:G	2.24286e-16	-2.8675e-10	-1.08277
29214110	chr16:29214110:G:A	5.62495e-17	-1.18353	-1.28237
29214168	chr16:29214168:T:C	5.57579e-17	-1.16006	-1.31462
29214294	chr16:29214294:T:C	3.09557e-16	-2.8675e-10	-0.760555
29214490	chr16:29214490:A:G	2.53974e-16	-2.8675e-10	-0.958463
29214985	chr16:29214985:G:A	2.04508e-16	-2.8675e-10	-1.17509
29215420	chr16:29215420:G:A	1.00724e-15	-1.68606	2.10533
29216616	chr16:29216616:C:T	6.52387e-16	-1.64948	1.63442
29216778	chr16:29216778:G:T	3.66386e-16	-1.40072	0.808714
29216928	chr16:29216928:A:G	7.0658e-17	-2.01983	-0.218018
29217345	chr16:29217345:G:T	1.16298e-15	1.87792	-1.31487
29217378	chr16:29217378:G:C	6.46484e-16	-2.8675e-10	-0.0241478
29218010	chr16:29218010:G:T	4.6685e-16	-1.76446	1.41477
29218856	chr16:29218856:A:G	1.38537e-16	-0.258576	-1.30599
29218874	chr16:29218874:A:G	1.02499e-16	-1.12684	-0.739002
29218923	chr16:29218923:G:T	1.35605e-16	-1.58595	-3.22512e-10
29219233	chr16:29219233:ACACT:A	2.07801e-16	-2.8675e-10	-1.15912
29219433	chr16:29219433:CACAA:C	6.73185e-17	-1.00062	-1.28564
29219477	chr16:29219477:TCA:T	5.37678e-17	-1.65659	-0.854435
29219565	chr16:29219565:C:T	1.60275e-16	-1.41881	-3.22512e-10
29219679	chr16:29219679:CAT:C	1.97901e-16	-1.06178	-0.146152
29219729	chr16:29219729:T:C	1.86122e-16	-2.8675e-10	-1.2693
29220052	chr16:29220052:G:A	1.96913e-16	-1.19075	-0.0221831
29220535	chr16:29220535:A:G	1.90491e-16	-2.8675e-10	-1.24609
29220650	chr16:29220650:T:G	1.31135e-16	-1.04176	-0.577708
29220998	chr16:29220998:G:C	2.09865e-16	-0.625994	-0.523236
29221552	chr16:29221552:G:A	3.67902e-16	-0.78515	0.197268
29221646	chr16:29221646:G:A	1.142e-16	-1.5662	-0.191549
29222008	chr16:29222008:C:T	1.7844e-16	-2.8675e-10	-1.31144
29222050	chr16:29222050:T:G	3.8729e-17	-1.9507	-0.888406
29222259	chr16:29222259:TC:T	1.62841e-16	-0.107315	-1.29561
29222365	chr16:29222365:G:A	1.92672e-16	-2.8675e-10	-1.23471
29222430	chr16:29222430:A:G	9.76505e-17	-1.15713	-0.757175
29222562	chr16:29222562:C:T	1.7797e-16	-2.8675e-10	-1.31408
29222880	chr16:29222880:C:T	1.64852e-16	-0.107113	-1.28354
29223223	chr16:29223223:C:T	8.77159e-17	-2.02159	-3.22512e-10
29223265	chr16:29223265:G:A	6.30792e-17	-1.06212	-1.28918
29223377	chr16:29223377:C:T	5.03289e-17	-1.91733	-0.659787
29223434	chr16:29223434:G:A	1.14852e-15	-2.8675e-10	0.55053
29223623	chr16:29223623:T:C	5.03125e-17	-1.91995	-0.65749
29223807	chr16:29223807:A:G	9.42798e-17	-1.59459	-0.354839
29224043	chr16:29224043:G:A	1.67255e-16	-1.01089	-0.365287
29224266	chr16:29224266:C:T	2.12968e-16	-2.8675e-10	-1.13455
29225121	chr16:29225121:G:A	1.9769e-16	-2.8675e-10	-1.209
29225183	chr16:29225183:G:A	1.37524e-16	-0.985857	-0.586044
29225187	chr16:29225187:G:C	1.86631e-16	-2.8675e-10	-1.26656
29225620	chr16:29225620:T:C	1.24848e-16	-1.00103	-0.66757
29225634	chr16:29225634:A:G	1.79334e-16	-2.8675e-10	-1.30645
29225643	chr16:29225643:A:G	8.47641e-17	-1.85063	-0.205197
29225687	chr16:29225687:T:C	4.17864e-17	-1.70516	-1.05796
29225704	chr16:29225704:G:A	3.63391e-17	-1.66807	-1.23474
29225742	chr16:29225742:A:G	2.87078e-16	-2.8675e-10	-0.835941
29225749	chr16:29225749:T:C	5.35443e-17	-1.75043	-0.764757
29225807	chr16:29225807:C:T	5.27537e-17	-1.35116	-1.17891
29226126	chr16:29226126:T:C	2.16703e-16	-2.8675e-10	-1.11717
29226189	chr16:29226189:G:A	2.27525e-16	-2.8675e-10	-1.06843
29227505	chr16:29227505:C:T	1.30544e-16	-0.556835	-1.06715
29227845	chr16:29227845:T:A	3.86014e-17	-1.93328	-0.909131
29227903	chr16:29227903:C:T	3.5161e-17	-1.66081	-1.27495
29228060	chr16:29228060:T:C	1.83188e-16	-2.8675e-10	-1.28518
29228313	chr16:29228313:G:A	1.92735e-16	-2.8675e-10	-1.23438
29228508	chr16:29228508:G:A	5.28235e-17	-1.92803	-0.600713
29228529	chr16:29228529:C:T	3.1253e-16	-0.750997	-3.22512e-10
29228696	chr16:29228696:C:T	1.15368e-16	-0.5166	-1.23097
29228697	chr16:29228697:A:G	9.16449e-17	-0.690395	-1.28738
29228726	chr16:29228726:A:G	1.87642e-16	-2.8675e-10	-1.26116
29228965	chr16:29228965:G:A	2.08184e-16	-2.8675e-10	-1.15728
29229108	chr16:29229108:C:T	2.33891e-16	-2.8675e-10	-1.04084
29229129	chr16:29229129:T:A	1.89107e-16	-2.8675e-10	-1.25338
29229322	chr16:29229322:C:T	2.19168e-16	-2.8675e-10	-1.10586
29229377	chr16:29229377:A:G	1.02297e-15	-2.8675e-10	0.434769
29229487	chr16:29229487:T:C	1.81862e-16	-2.8675e-10	-1.29245
29230068	chr16:29230068:A:G	1.10888e-16	-0.557773	-1.2294
29230607	chr16:29230607:T:C	7.556e-17	-1.26017	-0.910602
29230746	chr16:29230746:C:T	2.92123e-16	-2.8675e-10	-0.818523
29230783	chr16:29230783:T:A	2.0778e-16	-2.8675e-10	-1.15922
29230794	chr16:29230794:T:C	7.73347e-17	-1.22935	-0.918208
29231167	chr16:29231167:G:C	9.79161e-17	-0.609255	-1.30233
29231298	chr16:29231298:G:A	1.94546e-16	-2.8675e-10	-1.22503
29231726	chr16:29231726:C:G	1.68011e-16	-1.90987	0.538202
29231788	chr16:29231788:T:C	1.49448e-16	-0.648652	-0.840093
29231994	chr16:29231994:C:T	5.80844e-16	-2.8675e-10	-0.131215
29232003	chr16:29232003:G:A	5.81455e-17	-1.20594	-1.22681
29232164	chr16:29232164:T:C	1.77872e-16	-2.8675e-10	-1.31463
29232563	chr16:29232563:C:T	6.47192e-17	-1.11199	-1.21365
29233084	chr16:29233084:A:G	1.28224e-16	-0.746531	-0.89539
29233111	chr16:29233111:G:A	5.46803e-17	-1.20935	-1.28484
29233426	chr16:29233426:G:A	1.54219e-16	-1.9234	0.466078
29233429	chr16:29233429:G:A	2.07342e-16	-2.8675e-10	-1.16133
29233546	chr16:29233546:G:A	2.43138e-16	-2.8675e-10	-1.00207
29233593	chr16:29233593:G:T	6.90073e-17	-1.01472	-1.24676
29233674	chr16:29233674:G:A	1.28352e-16	-0.761339	-0.879578
29233698	chr16:29233698:C:T	1.39715e-16	-0.696799	-0.859292
29233850	chr16:29233850:G:A	1.05994e-16	-0.536539	-1.29577
29233895	chr16:29233895:C:T	2.31727e-16	-2.8675e-10	-1.05014
29234012	chr16:29234012:T:C	2.81372e-16	-0.0826969	-0.773322
29234180	chr16:29234180:G:A	2.46409e-16	-2.8675e-10	-0.988704
29234496	chr16:29234496:G:A	3.39979e-16	-2.8675e-10	-0.666813
29234536	chr16:29234536:G:A	1.79504e-16	-0.638064	-0.667436
29234600	chr16:29234600:C:T	1.16449e-16	-0.428806	-1.30944
29234777	chr16:29234777:C:T	1.15954e-16	-1.74251	-3.22512e-10
29234781	chr16:29234781:C:T	8.75015e-17	-0.741544	-1.2825
29234782	chr16:29234782:G:A	3.819e-16	-2.8675e-10	-0.550537
29234814	chr16:29234814:C:T	8.60861e-16	-2.8675e-10	0.262236
29235011	chr16:29235011:G:A	1.98261e-16	-2.8675e-10	-1.20611
29235954	chr16:29235954:T:C	1.83673e-16	-2.8675e-10	-1.28254
29235976	chr16:29235976:G:A	5.68719e-16	-0.15231	-3.22512e-10
29236233	chr16:29236233:A:G	1.98725e-16	-2.8675e-10	-1.20378
29236545	chr16:29236545:C:T	2.21115e-16	-2.8675e-10	-1.09701
29236598	chr16:29236598:C:T	6.75414e-17	-1.06371	-1.21925
29236693	chr16:29236693:C:T	1.14971e-16	-0.808777	-0.94224
29236763	chr16:29236763:G:T	3.04538e-17	-2.02647	-1.05302
29237097	chr16:29237097:T:G	2.8689e-16	-2.8675e-10	-0.836599
29237748	chr16:29237748:C:G	2.00019e-16	-2.8675e-10	-1.19728
29238065	chr16:29238065:C:T	1.06624e-16	-0.966213	-0.860172
29238116	chr16:29238116:T:G	6.68706e-17	-1.05265	-1.24028
29238131	chr16:29238131:TGCGCTTTCCCTGTCACGTGCTGCAATTTG:T	1.90461e-16	-2.8675e-10	-1.24625
29238228	chr16:29238228:T:C	7.04768e-17	-0.992998	-1.24742
29238244	chr16:29238244:C:T	2.13466e-16	-2.8675e-10	-1.13222
29238991	chr16:29238991:A:G	2.63086e-17	-2.01463	-1.21117
29239785	chr16:29239785:CT:C	4.21913e-16	-2.8675e-10	-0.450897
29239957	chr16:29239957:A:T	2.76364e-17	-1.92446	-1.25211
29240147	chr16:29240147:T:A	2.30538e-16	-2.8675e-10	-1.05528
29240259	chr16:29240259:G:C	8.90008e-17	-2.00705	-3.22512e-10
29240540	chr16:29240540:T:C	2.61221e-17	-1.93089	-1.30202
29240602	chr16:29240602:G:A	1.2994e-16	-1.62863	-3.22512e-10
29241149	chr16:29241149:G:A	1.16307e-16	-1.91291	0.173449
29241157	chr16:29241157:T:C	2.57674e-17	-1.93666	-1.30993
29241304	chr16:29241304:T:C	1.87378e-16	-2.8675e-10	-1.26257
29241425	chr16:29241425:A:G	7.29971e-16	-2.8675e-10	0.0973086
29241444	chr16:29241444:T:A	3.52808e-16	-2.8675e-10	-0.629773
29241803	chr16:29241803:T:C	6.17071e-17	-1.5946	-0.778695
29241973	chr16:29241973:C:T	1.8305e-16	-2.8675e-10	-1.28594
29242331	chr16:29242331:G:A	5.57122e-17	-1.44737	-1.02813
29242423	chr16:29242423:T:C	3.30196e-17	-1.99803	-1.00057
29242545	chr16:29242545:A:G	9.10545e-17	-1.03823	-0.946007
29242632	chr16:29242632:C:T	2.08977e-16	-2.8675e-10	-1.15347
29242749	chr16:29242749:A:G	2.57828e-17	-1.9312	-1.31478
29242896	chr16:29242896:C:T	5.32655e-17	-1.60253	-0.917877
29243081	chr16:29243081:G:T	7.83031e-17	-0.968156	-1.16695
29243432	chr16:29243432:C:T	1.95547e-16	-2.8675e-10	-1.2199
29243669	chr16:29243669:G:C	2.1056e-16	-2.8675e-10	-1.14593
29244045	chr16:29244045:G:A	3.43472e-16	-2.8675e-10	-0.65659
29244074	chr16:29244074:G:T	8.77248e-17	-2.02149	-3.22512e-10
29244243	chr16:29244243:T:C	5.98069e-17	-1.69804	-0.706536
29244416	chr16:29244416:A:G	1.25248e-16	-1.6654	-3.22512e-10
29244655	chr16:29244655:T:G	3.49257e-17	-1.65813	-1.28434
29245551	chr16:29245551:T:C	1.79337e-16	-2.8675e-10	-1.30643
29245688	chr16:29245688:C:T	3.70719e-17	-1.59796	-1.28488
29245824	chr16:29245824:T:C	7.983e-17	-0.831008	-1.28479
29245967	chr16:29245967:A:G	4.76855e-17	-1.42197	-1.2091
29246054	chr16:29246054:G:A	3.27105e-16	-2.8675e-10	-0.705417
29246114	chr16:29246114:A:G	5.01356e-17	-1.38226	-1.1987
29246122	chr16:29246122:G:A	1.94358e-16	-2.8675e-10	-1.226
29246715	chr16:29246715:A:T	4.30676e-17	-1.53365	-1.19928
29246771	chr16:29246771:G:T	4.73708e-17	-1.43604	-1.20165
29247382	chr16:29247382:C:G	1.88809e-16	-2.8675e-10	-1.25496
29247521	chr16:29247521:A:G	7.69419e-17	-0.868293	-1.28435
29247679	chr16:29247679:TCA:T	1.77953e-16	-2.8675e-10	-1.31418
29247683	chr16:29247683:G:A	1.78337e-16	-2.8675e-10	-1.31202
29247775	chr16:29247775:C:T	7.72459e-17	-0.862619	-1.28608
29247788	chr16:29247788:G:A	7.66692e-17	-0.922478	-1.23372
29248158	chr16:29248158:C:T	9.6802e-17	-1.92303	-3.22512e-10
29248366	chr16:29248366:T:C	3.70463e-17	-1.59457	-1.28896
29248454	chr16:29248454:C:T	6.94953e-17	-0.974966	-1.27947
29248679	chr16:29248679:T:C	4.63519e-17	-1.52303	-1.1364
29249327	chr16:29249327:T:C	1.78586e-16	-2.8675e-10	-1.31062
29249375	chr16:29249375:G:A	7.21768e-17	-0.915965	-1.30061
29249833	chr16:29249833:A:G	6.32753e-17	-1.26406	-1.08414
29249853	chr16:29249853:C:T	1.05484e-16	-0.558023	-1.27911
29249863	chr16:29249863:C:T	1.90838e-16	-2.8675e-10	-1.24427
29250114	chr16:29250114:C:T	1.82032e-16	-2.8675e-10	-1.29151
29250216	chr16:29250216:C:T	1.39285e-16	-1.89801	0.33884
29250563	chr16:29250563:G:C	5.07321e-16	-2.8675e-10	-0.266552
29250798	chr16:29250798:C:G	5.43369e-17	-1.52087	-0.979619
29251027	chr16:29251027:C:T	1.81017e-16	-2.8675e-10	-1.29711
29251083	chr16:29251083:G:T	5.20554e-17	-1.4069	-1.13649
29251280	chr16:29251280:T:C	4.92492e-17	-1.31435	-1.28445
29251319	chr16:29251319:G:A	1.82451e-16	-2.8675e-10	-1.28921
29251574	chr16:29251574:C:CA	1.27456e-16	-0.377301	-1.27062
29251700	chr16:29251700:A:G	4.65836e-17	-1.59353	-1.06092
29251824	chr16:29251824:C:G	3.38618e-16	-2.8675e-10	-0.670825
29251855	chr16:29251855:A:G	1.79205e-16	-2.8675e-10	-1.30717
29251909	chr16:29251909:G:A	3.16142e-16	-2.8675e-10	-0.739506
29251955	chr16:29251955:T:C	4.58435e-17	-1.539	-1.13146
29251978	chr16:29251978:C:T	3.44142e-16	-2.8675e-10	-0.654642
29252029	chr16:29252029:G:A	1.89137e-16	-2.8675e-10	-1.25322
29252485	chr16:29252485:C:T	2.93509e-16	-2.8675e-10	-0.813788
29252581	chr16:29252581:A:G	4.64732e-17	-1.53409	-1.12273
29252904	chr16:29252904:A:G	4.22741e-17	-1.45286	-1.29866
29253187	chr16:29253187:T:C	4.00153e-17	-1.49969	-1.30675
29253290	chr16:29253290:A:G	2.00459e-16	-2.8675e-10	-1.19509
29253492	chr16:29253492:C:T	1.30392e-16	-0.456994	-1.16816
29253499	chr16:29253499:A:G	4.08025e-17	-1.47621	-1.31074
29253527	chr16:29253527:C:T	4.91794e-17	-1.29131	-1.30891
29253607	chr16:29253607:A:G	2.94315e-16	-2.8675e-10	-0.811046
29253845	chr16:29253845:G:A	1.92507e-16	-2.8675e-10	-1.23557
29253958	chr16:29253958:T:C	5.25997e-17	-1.2772	-1.25578
29254005	chr16:29254005:C:G	2.46188e-16	-2.8675e-10	-0.989602
29254297	chr16:29254297:G:A	1.79156e-16	-2.8675e-10	-1.30744
29254326	chr16:29254326:G:A	8.96483e-17	-1.9998	-3.22512e-10
29254701	chr16:29254701:TCTCCTGG:T	1.7962e-16	-2.8675e-10	-1.30486
29254732	chr16:29254732:C:T	2.23769e-16	-2.8675e-10	-1.08508
29254927	chr16:29254927:C:T	1.9941e-16	-2.8675e-10	-1.20033
29254951	chr16:29254951:T:C	2.38103e-17	-2.02235	-1.30323
29255064	chr16:29255064:G:A	4.07918e-16	-2.8675e-10	-0.48463
29255129	chr16:29255129:C:T	1.81224e-16	-2.8675e-10	-1.29596
29255235	chr16:29255235:AG:A	3.94283e-17	-1.62519	-1.19602
29255329	chr16:29255329:G:A	2.58053e-17	-2.02569	-1.21943
29255651	chr16:29255651:C:T	1.7972e-16	-2.8675e-10	-1.3043
29255771	chr16:29255771:A:G	5.87977e-17	-1.50899	-0.912604
29255796	chr16:29255796:G:T	2.34423e-17	-2.02652	-1.31464
29256031	chr16:29256031:A:G	4.68226e-17	-1.48127	-1.16806
29256513	chr16:29256513:C:G	4.90913e-17	-1.45261	-1.1494
29256630	chr16:29256630:G:A	4.92514e-17	-1.4424	-1.15636
29256682	chr16:29256682:G:A	1.85923e-16	-2.8675e-10	-1.27037
29256804	chr16:29256804:CAT:C	3.74875e-16	-0.569104	-3.22512e-10
29256822	chr16:29256822:G:A	1.96147e-16	-2.8675e-10	-1.21683
29256901	chr16:29256901:A:G	1.95798e-16	-2.8675e-10	-1.21861
29256949	chr16:29256949:C:T	1.86835e-16	-2.8675e-10	-1.26547
29256951	chr16:29256951:C:T	1.8655e-16	-2.8675e-10	-1.267
29257022	chr16:29257022:A:G	2.76344e-17	-1.86238	-1.31425
29257075	chr16:29257075:C:T	3.7209e-17	-1.56903	-1.31011
29257246	chr16:29257246:C:G	5.04644e-16	-0.271844	-3.22512e-10
29257300	chr16:29257300:G:A	2.01661e-16	-2.8675e-10	-1.18911
29257350	chr16:29257350:G:C	1.82422e-16	-2.8675e-10	-1.28937
29257499	chr16:29257499:A:G	4.92993e-17	-1.5456	-1.05219
29257685	chr16:29257685:G:C	5.79104e-16	-2.8675e-10	-0.134215
29257931	chr16:29257931:G:A	4.21804e-17	-1.49591	-1.25783
29257950	chr16:29257950:G:A	4.09871e-17	-1.52689	-1.25555
29258061	chr16:29258061:G:A	7.82604e-16	-2.8675e-10	0.16693
29258377	chr16:29258377:C:A	5.84747e-16	-2.8675e-10	-0.124517
29258541	chr16:29258541:G:A	3.40221e-17	-1.70322	-1.26547
29258562	chr16:29258562:C:T	2.30351e-16	-2.8675e-10	-1.05609
29258571	chr16:29258571:C:T	1.943e-16	-2.8675e-10	-1.22629
29258703	chr16:29258703:G:A	2.99563e-16	-2.8675e-10	-0.793373
29258983	chr16:29258983:T:C	3.28441e-17	-1.71702	-1.28691
29258989	chr16:29258989:C:A	1.78283e-16	-2.8675e-10	-1.31232
29259295	chr16:29259295:C:T	3.07978e-16	-2.8675e-10	-0.76567
29259328	chr16:29259328:T:C	3.47122e-17	-1.64086	-1.30775
29259335	chr16:29259335:G:A	2.2916e-16	-2.8675e-10	-1.06127
29259854	chr16:29259854:A:G	1.8853e-16	-2.8675e-10	-1.25644
29260188	chr16:29260188:C:T	2.36038e-17	-2.0208	-1.31349
29260233	chr16:29260233:T:C	2.45117e-17	-2.0213	-1.27525
29260334	chr16:29260334:A:G	2.52884e-17	-2.0209	-1.24445
29260563	chr16:29260563:G:A	1.08887e-16	-1.80539	-3.22512e-10
29260625	chr16:29260625:G:A	2.44582e-17	-2.02337	-1.27536
29260778	chr16:29260778:C:T	1.18148e-16	-0.985663	-0.738096
29260789	chr16:29260789:G:A	4.35088e-17	-1.41718	-1.30555
29260792	chr16:29260792:C:T	3.4805e-16	-2.8675e-10	-0.64335
29260934	chr16:29260934:G:A	2.443e-17	-2.01815	-1.28174
29261017	chr16:29261017:G:C	2.43093e-17	-2.02069	-1.28415
29261426	chr16:29261426:C:T	2.45318e-17	-2.02169	-1.27404
29261499	chr16:29261499:C:T	2.45661e-17	-2.01903	-1.2753
29261550	chr16:29261550:G:A	2.45955e-17	-2.01695	-1.27618
29261552	chr16:29261552:C:T	2.56842e-16	-2.8675e-10	-0.947234
29261649	chr16:29261649:A:G	2.37911e-17	-2.02209	-1.3043
29261749	chr16:29261749:G:A	2.41268e-17	-2.01844	-1.29393
29262074	chr16:29262074:C:T	2.64752e-16	-2.8675e-10	-0.916904
29262180	chr16:29262180:T:C	2.37479e-17	-2.02671	-1.30149
29262227	chr16:29262227:G:A	1.8897e-16	-2.8675e-10	-1.25411
29262414	chr16:29262414:T:C	2.41216e-17	-2.02512	-1.28747
29262679	chr16:29262679:A:G	1.87224e-16	-2.8675e-10	-1.26339
29262969	chr16:29262969:G:T	7.53246e-17	-0.948477	-1.22541
29263150	chr16:29263150:AG:A	2.46766e-17	-2.02615	-1.26369
29263407	chr16:29263407:T:C	1.82347e-16	-2.8675e-10	-1.28978
29263423	chr16:29263423:G:A	1.96173e-16	-2.8675e-10	-1.2167
29263800	chr16:29263800:T:C	1.78057e-16	-2.8675e-10	-1.3136
29263980	chr16:29263980:GA:G	1.78918e-16	-2.8675e-10	-1.30877
29264613	chr16:29264613:GT:G	7.74582e-17	-1.35862	-0.787337
29265355	chr16:29265355:G:A	3.90228e-16	-2.8675e-10	-0.528966
29265467	chr16:29265467:G:A	3.99803e-17	-1.52254	-1.28477
29266192	chr16:29266192:A:G	2.47598e-17	-2.02183	-1.26465
29266301	chr16:29266301:G:A	8.15059e-16	-2.8675e-10	0.207564
29266410	chr16:29266410:AT:A	3.47298e-17	-2.02662	-0.921476
29266531	chr16:29266531:GCCCAGAGAAGAGCCAAACA:G	2.40697e-16	-2.8675e-10	-1.01216
29266550	chr16:29266550:A:G	8.86545e-17	-2.01095	-3.22512e-10
29266650	chr16:29266650:A:G	7.01619e-16	0.0576944	-3.22512e-10
29266694	chr16:29266694:G:A	5.76046e-16	-2.8675e-10	-0.139509
29266750	chr16:29266750:G:A	2.37273e-17	-2.01952	-1.30954
29266814	chr16:29266814:AAG:A	2.36867e-17	-2.0214	-1.30939
29266960	chr16:29266960:G:A	2.36739e-17	-2.02236	-1.30896
29267151	chr16:29267151:CA:C	3.51143e-16	-2.8675e-10	-0.634502
29267177	chr16:29267177:G:A	2.37675e-17	-2.02241	-1.30497
29267261	chr16:29267261:G:A	2.37214e-17	-2.02269	-1.30663
29267308	chr16:29267308:C:A	2.37042e-17	-2.01845	-1.3116
29267699	chr16:29267699:G:A	2.37141e-17	-2.0244	-1.30523
29267708	chr16:29267708:C:T	2.56616e-16	-1.03771	0.0895981
29267709	chr16:29267709:G:A	2.37464e-17	-2.02128	-1.30698
29267793	chr16:29267793:A:G	2.37763e-17	-2.02164	-1.30537
29267859	chr16:29267859:T:C	2.3862e-17	-2.02221	-1.3012
29267874	chr16:29267874:T:A	9.37605e-17	-1.95495	-3.22512e-10
29267888	chr16:29267888:C:T	2.37388e-17	-2.02311	-1.30547
29268031	chr16:29268031:G:A	3.58954e-16	-2.8675e-10	-0.612504
29268081	chr16:29268081:A:G	2.36701e-17	-2.02252	-1.30897
29268422	chr16:29268422:A:G	2.37398e-17	-2.02153	-1.30702
29268497	chr16:29268497:G:A	2.43271e-16	-2.8675e-10	-1.00152
29268716	chr16:29268716:C:T	2.43889e-17	-2.02487	-1.2767
29268921	chr16:29268921:A:G	3.96006e-16	-2.8675e-10	-0.514268
29269113	chr16:29269113:C:A	2.58181e-16	-2.8675e-10	-0.942037
29269206	chr16:29269206:A:G	2.36681e-17	-2.02666	-1.3049
29269480	chr16:29269480:G:A	2.75456e-17	-2.02699	-1.15286
29269483	chr16:29269483:G:A	2.83404e-16	-2.8675e-10	-0.848823
29269489	chr16:29269489:A:G	2.36689e-17	-2.02218	-1.30936
29269509	chr16:29269509:C:T	2.92473e-16	-2.8675e-10	-0.817324
29269733	chr16:29269733:G:C	2.44312e-17	-2.02549	-1.27435
29269745	chr16:29269745:C:T	2.72145e-17	-2.02634	-1.1656
29269988	chr16:29269988:C:A	2.52727e-16	-2.8675e-10	-0.963388
29270031	chr16:29270031:G:A	2.46902e-16	-2.8675e-10	-0.986705
29270175	chr16:29270175:A:G	2.73371e-17	-2.02501	-1.16244
29270520	chr16:29270520:G:A	2.83025e-17	-2.01906	-1.13368
29271432	chr16:29271432:A:G	2.55792e-17	-1.94247	-1.31145
29271979	chr16:29271979:C:T	5.18873e-16	-2.8675e-10	-0.244037
29272085	chr16:29272085:G:A	4.82708e-16	-2.8675e-10	-0.316285
29272101	chr16:29272101:C:T	2.01601e-16	-2.8675e-10	-1.1894
29272698	chr16:29272698:G:C	3.02709e-16	-2.8675e-10	-0.782925
29272791	chr16:29272791:A:T	2.36819e-17	-2.01991	-1.31108
29272867	chr16:29272867:C:T	3.57609e-16	-2.8675e-10	-0.616256
29273060	chr16:29273060:A:T	2.84504e-16	-2.8675e-10	-0.844949
29273318	chr16:29273318:A:G	1.94259e-16	-2.8675e-10	-1.2265
29273368	chr16:29273368:G:C	3.63846e-16	-2.8675e-10	-0.598966
29273410	chr16:29273410:GTGAA:G	2.96244e-17	-2.00283	-1.10427
29273730	chr16:29273730:A:G	1.92151e-16	-2.8675e-10	-1.23741
29273735	chr16:29273735:GTGAA:G	4.05302e-16	-2.8675e-10	-0.491063
29273827	chr16:29273827:T:C	2.99819e-16	-2.8675e-10	-0.792518
29273911	chr16:29273911:T:A	2.99662e-16	-2.8675e-10	-0.793042
29274002	chr16:29274002:T:A	1.89484e-16	-2.8675e-10	-1.25139
29274354	chr16:29274354:G:A	2.44102e-17	-2.0252	-1.27549
29274431	chr16:29274431:G:A	3.05143e-16	-2.8675e-10	-0.774916
29274616	chr16:29274616:A:G	2.78552e-16	-2.8675e-10	-0.866091
29274719	chr16:29274719:T:C	1.94271e-16	-2.8675e-10	-1.22644
29274826	chr16:29274826:A:G	2.44281e-17	-2.02211	-1.27786
29275122	chr16:29275122:C:G	2.71434e-16	-2.8675e-10	-0.891979
29275219	chr16:29275219:T:C	1.89282e-16	-2.8675e-10	-1.25246
29275289	chr16:29275289:A:C	2.44469e-17	-2.02693	-1.27226
29275532	chr16:29275532:G:A	2.8696e-16	-2.8675e-10	-0.836353
29275599	chr16:29275599:C:T	2.97409e-17	-2.02298	-1.08019
29275709	chr16:29275709:A:G	2.53852e-16	-2.8675e-10	-0.958947
29275741	chr16:29275741:T:C	2.43943e-17	-2.027	-1.27434
29275802	chr16:29275802:A:T	2.42569e-17	-2.02698	-1.28002
29275901	chr16:29275901:T:C	2.43034e-17	-2.02665	-1.27843
29276175	chr16:29276175:G:A	2.91492e-17	-2.02611	-1.09716
29276184	chr16:29276184:C:T	2.44078e-17	-2.02638	-1.27441
29276532	chr16:29276532:A:C	2.44905e-17	-2.02614	-1.27127
29276657	chr16:29276657:A:G	2.88084e-17	-2.02326	-1.11177
29276987	chr16:29276987:A:G	2.45852e-17	-2.02683	-1.26673
29277180	chr16:29277180:T:C	2.42134e-17	-2.02693	-1.28186
29277296	chr16:29277296:C:G	2.42293e-17	-2.02668	-1.28146
29277313	chr16:29277313:T:C	2.91287e-17	-2.02596	-1.09802
29277383	chr16:29277383:T:C	2.34985e-17	-2.027	-1.31176
29277489	chr16:29277489:GTTC:G	2.93598e-17	-2.0261	-1.08997
29277875	chr16:29277875:ATG:A	3.1442e-16	-2.8675e-10	-0.744967
29277895	chr16:29277895:G:A	3.14782e-16	-2.8675e-10	-0.743815
29278088	chr16:29278088:TTG:T	2.38339e-17	-2.01364	-1.31094
29278326	chr16:29278326:G:C	1.85887e-16	-2.8675e-10	-1.27056
29278600	chr16:29278600:T:C	1.13431e-16	-1.76451	-3.22512e-10
29278656	chr16:29278656:G:A	6.09108e-16	-2.8675e-10	-0.0837006
29279478	chr16:29279478:T:C	3.14485e-17	-2.02322	-1.02412
29279659	chr16:29279659:T:A	2.34498e-17	-2.027	-1.31383
29279791	chr16:29279791:T:C	2.38464e-17	-2.027	-1.29707
29279803	chr16:29279803:C:T	2.34751e-17	-2.02577	-1.31398
29279874	chr16:29279874:G:A	3.36841e-16	-2.8675e-10	-0.676086
29279963	chr16:29279963:C:T	3.60374e-16	-2.8675e-10	-0.608554
29279979	chr16:29279979:C:T	2.46593e-17	-2.02512	-1.26542
29280445	chr16:29280445:T:C	3.62767e-16	-2.8675e-10	-0.601935
29280633	chr16:29280633:G:A	2.15727e-16	-1.12168	-3.22512e-10
29280734	chr16:29280734:G:A	2.201e-16	-1.10161	-3.22512e-10
29280792	chr16:29280792:A:G	2.45748e-17	-2.02426	-1.26972
29280963	chr16:29280963:A:G	6.70201e-16	-2.8675e-10	0.0118804
29280993	chr16:29280993:T:C	2.97234e-17	-2.02631	-1.07745
29281121	chr16:29281121:T:C	3.22786e-17	-2.02653	-0.99476
29281597	chr16:29281597:A:T	3.38225e-16	-2.8675e-10	-0.671985
29281734	chr16:29281734:T:C	2.4713e-17	-2.02459	-1.26378
29281765	chr16:29281765:A:C	3.2025e-16	-2.8675e-10	-0.726596
29282283	chr16:29282283:A:AC	2.45355e-17	-2.02474	-1.27083
29282516	chr16:29282516:G:A	1.79949e-16	-2.8675e-10	-1.30302
29282548	chr16:29282548:C:A	3.07479e-17	-2.02523	-1.04465
29282809	chr16:29282809:C:T	2.76027e-17	-1.86422	-1.31356
29282891	chr16:29282891:TCC:T	4.2433e-16	-2.8675e-10	-0.445186
29283029	chr16:29283029:G:A	3.10041e-17	-1.75392	-1.30765
29283136	chr16:29283136:G:A	3.65126e-16	-2.8675e-10	-0.595454
29283219	chr16:29283219:C:T	2.16965e-16	-2.8675e-10	-1.11596
29283692	chr16:29283692:G:T	1.79857e-16	-2.8675e-10	-1.30353
29284119	chr16:29284119:A:G	1.21594e-16	-1.69501	-3.22512e-10
29284233	chr16:29284233:C:T	1.80062e-16	-2.8675e-10	-1.30239
29284324	chr16:29284324:C:G	3.36744e-16	-2.8675e-10	-0.676375
29284768	chr16:29284768:C:T	3.0038e-16	-2.8675e-10	-0.790648
29285093	chr16:29285093:A:G	2.98805e-17	-2.02054	-1.07794
29285294	chr16:29285294:G:A	2.71671e-16	-2.8675e-10	-0.891103
29285555	chr16:29285555:C:T	3.14788e-16	-2.8675e-10	-0.743797
29285577	chr16:29285577:G:C	2.72583e-17	-1.87699	-1.31334
29285773	chr16:29285773:C:T	2.19293e-16	0.204571	-1.30986
29286027	chr16:29286027:A:G	1.78484e-16	-2.8675e-10	-1.3112
29286107	chr16:29286107:G:T	2.3948e-16	-2.8675e-10	-1.01723
29286133	chr16:29286133:T:C	2.37508e-17	-2.02694	-1.30114
29286262	chr16:29286262:C:T	8.73376e-17	-1.6555	-0.370411
29286278	chr16:29286278:C:T	5.12156e-16	-2.8675e-10	-0.257068
29286322	chr16:29286322:C:T	3.00629e-17	-1.78256	-1.30985
29286385	chr16:29286385:T:C	2.48581e-17	-2.02634	-1.25618
29286496	chr16:29286496:C:T	2.76694e-16	-2.8675e-10	-0.872786
29286529	chr16:29286529:C:G	1.8055e-16	-2.8675e-10	-1.29969
29286814	chr16:29286814:TTG:T	8.51756e-16	-2.8675e-10	0.251603
29286839	chr16:29286839:G:A	8.39396e-17	-1.73785	-0.327749
29286951	chr16:29286951:G:A	6.83802e-17	-1.00903	-1.26158
29286959	chr16:29286959:T:C	2.50757e-17	-2.02699	-1.24681
29287043	chr16:29287043:A:T	2.49445e-17	-2.02622	-1.25283
29287145	chr16:29287145:C:G	1.80956e-16	-1.29744	-3.22512e-10
29287212	chr16:29287212:C:A	2.47305e-17	-2.02611	-1.26155
29287882	chr16:29287882:G:A	3.10078e-17	-1.75155	-1.30991
29288056	chr16:29288056:T:C	2.42603e-17	-2.0229	-1.28395
29288079	chr16:29288079:A:G	8.66708e-16	-2.8675e-10	0.269005
29288467	chr16:29288467:G:A	4.8617e-16	-2.8675e-10	-0.309139
29288533	chr16:29288533:C:T	3.09209e-17	-1.97343	-1.09084
29288607	chr16:29288607:C:T	8.9529e-17	-1.6486	-0.352537
29288995	chr16:29288995:G:A	5.65252e-16	-2.8675e-10	-0.158426
29289036	chr16:29289036:A:G	6.67758e-16	-2.8675e-10	0.00822861
29289120	chr16:29289120:T:C	3.33786e-16	-2.8675e-10	-0.685198
29289124	chr16:29289124:C:T	1.79563e-16	-2.8675e-10	-1.30517
29289196	chr16:29289196:G:A	6.32548e-16	-2.8675e-10	-0.04594
29289356	chr16:29289356:G:A	5.92509e-16	-2.8675e-10	-0.11133
29289434	chr16:29289434:G:A	2.16299e-16	-2.8675e-10	-1.11903
29289845	chr16:29289845:A:G	2.60401e-17	-2.01931	-1.21675
29289906	chr16:29289906:T:C	2.609e-17	-2.01618	-1.21797
29289981	chr16:29289981:G:A	7.28297e-17	-2.02657	-0.181001
29289985	chr16:29289985:G:T	6.59033e-16	-2.8675e-10	-0.00492265
29290262	chr16:29290262:G:A	2.56911e-17	-2.00957	-1.23998
29290488	chr16:29290488:A:G	2.65716e-17	-2.02317	-1.19269
29290498	chr16:29290498:A:G	2.62552e-17	-2.02538	-1.20245
29290550	chr16:29290550:C:G	9.68469e-16	-2.8675e-10	0.38002
29290646	chr16:29290646:A:G	2.62684e-17	-2.02175	-1.20558
29290673	chr16:29290673:G:C	1.5556e-16	-1.44867	-3.22512e-10
29290716	chr16:29290716:T:C	2.60532e-17	-2.0257	-1.20985
29290795	chr16:29290795:A:G	2.63736e-17	-2.02179	-1.20154
29290815	chr16:29290815:T:C	2.60269e-17	-2.0227	-1.21387
29291032	chr16:29291032:A:G	2.62155e-17	-2.02036	-1.20898
29291067	chr16:29291067:A:G	3.93775e-16	-2.8675e-10	-0.519918
29291477	chr16:29291477:T:G	2.51621e-17	-2.02537	-1.24499
29291518	chr16:29291518:G:A	2.5286e-16	-2.8675e-10	-0.962862
29291540	chr16:29291540:A:G	2.41212e-17	-2.02577	-1.28683
29291559	chr16:29291559:G:T	3.42374e-16	-2.8675e-10	-0.659792
29291631	chr16:29291631:G:A	3.64624e-16	-2.8675e-10	-0.596831
29291716	chr16:29291716:T:C	2.37003e-17	-2.01637	-1.31384
29291720	chr16:29291720:A:G	2.93368e-17	-1.80189	-1.31496
29291731	chr16:29291731:G:A	1.82293e-16	-2.8675e-10	-1.29008
29291763	chr16:29291763:G:A	2.36578e-17	-2.0178	-1.3142
29291832	chr16:29291832:G:A	1.84156e-16	-2.8675e-10	-1.27992
29292138	chr16:29292138:G:A	3.36183e-16	-2.8675e-10	-0.678042
29292280	chr16:29292280:A:AG	3.18078e-16	-2.8675e-10	-0.7334
29292308	chr16:29292308:T:C	2.36445e-17	-2.01761	-1.31496
29293053	chr16:29293053:C:T	1.78201e-16	-2.8675e-10	-1.31279
29293063	chr16:29293063:C:T	1.77991e-16	-2.8675e-10	-1.31397
29293080	chr16:29293080:T:A	2.10331e-16	-2.8675e-10	-1.14701
29293093	chr16:29293093:T:C	2.32116e-15	1.25413	-3.22512e-10
29293097	chr16:29293097:G:A	3.58185e-16	-2.8675e-10	-0.614647
29293111	chr16:29293111:C:T	2.19452e-16	-2.8675e-10	-1.10456
29293138	chr16:29293138:GC:G	1.8412e-16	-2.8675e-10	-1.28011
29293226	chr16:29293226:CA:C	4.73345e-16	-2.8675e-10	-0.335872
29293240	chr16:29293240:C:T	1.83799e-16	-2.8675e-10	-1.28185
29293302	chr16:29293302:C:T	1.77832e-16	-2.8675e-10	-1.31485
29293390	chr16:29293390:C:T	2.33654e-16	-2.8675e-10	-1.04186
29293454	chr16:29293454:T:C	2.4717e-17	-2.01669	-1.27151
29293465	chr16:29293465:C:T	2.40565e-17	-2.00173	-1.31356
29293469	chr16:29293469:G:A	7.62979e-17	-1.6734	-0.487648
29293736	chr16:29293736:C:A	2.27287e-16	-2.8675e-10	-1.06948
29293796	chr16:29293796:C:G	1.77816e-16	-2.8675e-10	-1.31495
29293799	chr16:29293799:T:C	4.03882e-16	-2.8675e-10	-0.494574
29293852	chr16:29293852:A:G	9.31439e-17	-1.96155	-3.22512e-10
29293870	chr16:29293870:C:A	2.50326e-17	-2.02694	-1.24858
29294166	chr16:29294166:C:A	1.8708e-16	-2.8675e-10	-1.26416
29294405	chr16:29294405:A:G	2.72748e-17	-1.87543	-1.3143
29294456	chr16:29294456:C:T	3.32455e-16	-2.8675e-10	-0.689193
29294521	chr16:29294521:C:T	2.88092e-16	-2.8675e-10	-0.832418
29294708	chr16:29294708:A:G	3.49309e-16	-2.8675e-10	-0.63974
29294718	chr16:29294718:TA:T	3.30951e-16	-2.8675e-10	-0.693726
29294743	chr16:29294743:C:T	1.9282e-16	-2.8675e-10	-1.23394
29294798	chr16:29294798:C:T	3.29673e-16	-2.8675e-10	-0.697595
29294951	chr16:29294951:C:T	3.31286e-17	-1.71346	-1.28184
29295634	chr16:29295634:C:T	2.93219e-17	-1.85481	-1.26255
29295664	chr16:29295664:A:T	1.9572e-16	-2.8675e-10	-1.21901
29295732	chr16:29295732:T:C	1.9597e-16	-2.8675e-10	-1.21774
29295789	chr16:29295789:T:C	3.14856e-16	-2.8675e-10	-0.743581
29296242	chr16:29296242:G:A	1.77818e-16	-2.8675e-10	-1.31494
29296263	chr16:29296263:G:GCCACCCATCCTTC	1.03326e-16	-1.85781	-3.22512e-10
29296362	chr16:29296362:G:C	2.88882e-17	-1.88572	-1.24654
29296395	chr16:29296395:G:A	1.88441e-16	-2.8675e-10	-1.25691
29296428	chr16:29296428:A:G	2.73036e-17	-2.01722	-1.17145
29296444	chr16:29296444:G:A	8.92481e-17	-1.32117	-0.683104
29296450	chr16:29296450:A:G	3.3622e-16	-2.8675e-10	-0.677932
29296568	chr16:29296568:G:A	2.99041e-16	-2.8675e-10	-0.795117
29296705	chr16:29296705:C:T	1.04375e-16	-1.84771	-3.22512e-10
29296757	chr16:29296757:T:C	1.9259e-16	-2.8675e-10	-1.23514
29296807	chr16:29296807:G:A	2.88838e-16	-2.8675e-10	-0.829832
29296838	chr16:29296838:C:T	2.97333e-16	-2.8675e-10	-0.800843
29296870	chr16:29296870:C:A	3.30538e-16	-2.8675e-10	-0.694975
29297146	chr16:29297146:T:G	2.01006e-16	-2.8675e-10	-1.19236
29297289	chr16:29297289:C:T	1.81217e-16	-2.8675e-10	-1.296
29297526	chr16:29297526:C:T	2.66081e-16	-2.8675e-10	-0.911894
29297607	chr16:29297607:C:T	3.22111e-16	-2.8675e-10	-0.720801
29299162	chr16:29299162:G:A	5.07299e-16	-2.8675e-10	-0.266595
29299239	chr16:29299239:A:G	1.92107e-16	-2.8675e-10	-1.23765
29299673	chr16:29299673:A:G	3.39893e-17	-1.8445	-1.12515
29299869	chr16:29299869:T:C	3.41068e-17	-1.81004	-1.15616
29299890	chr16:29299890:A:G	1.79889e-16	-2.8675e-10	-1.30335
29300337	chr16:29300337:T:C	1.86034e-16	-2.8675e-10	-1.26977
29300398	chr16:29300398:C:T	2.52633e-16	-2.8675e-10	-0.963759
29300896	chr16:29300896:A:G	1.58844e-16	-0.18487	-1.2429
29301015	chr16:29301015:T:C	3.87661e-17	-1.60635	-1.2318
29301256	chr16:29301256:A:G	8.72425e-17	-2.02701	-3.22512e-10
29301328	chr16:29301328:A:G	2.72586e-17	-1.87784	-1.31249
29301597	chr16:29301597:G:A	2.74719e-17	-1.90613	-1.2764
29301785	chr16:29301785:T:C	1.89655e-16	-2.8675e-10	-1.25049
29301852	chr16:29301852:C:T	9.06874e-17	-1.98828	-3.22512e-10
29302062	chr16:29302062:G:A	4.22141e-16	-0.450357	-3.22512e-10
29302632	chr16:29302632:C:T	4.2454e-17	-1.62044	-1.12684
29303079	chr16:29303079:C:T	5.3875e-17	-1.30461	-1.20442
29303133	chr16:29303133:G:A	3.60055e-16	-0.635446	0.0260061
29303145	chr16:29303145:C:T	1.55837e-16	-1.44689	-3.22512e-10
29303234	chr16:29303234:A:G	1.99676e-15	1.332	-0.228412
29303340	chr16:29303340:GCTTGGTCAGTCC:G	2.32435e-16	-2.8675e-10	-1.04708
29304054	chr16:29304054:T:C	7.99452e-17	-0.863846	-1.25051
29304459	chr16:29304459:C:T	8.82079e-17	-2.016	-3.22512e-10
29304557	chr16:29304557:C:T	1.85673e-16	-2.8675e-10	-1.27171
29304558	chr16:29304558:G:A	6.88485e-17	-1.26783	-0.995953
29304812	chr16:29304812:A:C	1.48898e-16	-1.49244	-3.22512e-10
29304903	chr16:29304903:G:A	7.24077e-17	-1.10186	-1.11153
29304931	chr16:29304931:G:A	2.92354e-17	-1.9065	-1.21382
29305019	chr16:29305019:G:A	5.89416e-17	-1.83302	-0.586125
29305307	chr16:29305307:C:G	3.85176e-17	-1.54041	-1.30417
29305775	chr16:29305775:C:T	1.70053e-15	0.801986	0.141016
29305997	chr16:29305997:G:A	2.07991e-15	0.91808	0.226304
29306425	chr16:29306425:C:T	4.44612e-16	-2.8675e-10	-0.398495
29306490	chr16:29306490:C:G	3.61146e-15	0.851078	0.845094
29306522	chr16:29306522:C:T	2.9966e-16	-2.8675e-10	-0.793048
29306559	chr16:29306559:C:T	2.2726e-16	-2.8675e-10	-1.0696
29307221	chr16:29307221:A:G	7.06123e-17	-0.960044	-1.27845
29307228	chr16:29307228:C:T	1.974e-16	-2.8675e-10	-1.21046
29307298	chr16:29307298:G:A	1.02003e-16	-1.01503	-0.855669
29307585	chr16:29307585:A:G	5.52543e-16	-0.601881	0.420716
29307634	chr16:29307634:CAT:C	2.84036e-16	-1.73318	0.886582
29308083	chr16:29308083:C:T	4.13454e-16	-2.8675e-10	-0.47115
29308218	chr16:29308218:A:T	5.05879e-17	-1.26189	-1.31009
29308278	chr16:29308278:G:A	1.12237e-16	-1.10244	-0.672645
29308282	chr16:29308282:C:G	4.20099e-17	-1.7363	-1.02149
29308357	chr16:29308357:C:T	1.34407e-16	-0.27991	-1.31491
29308386	chr16:29308386:T:C	4.80512e-16	-2.8675e-10	-0.320845
29308601	chr16:29308601:C:T	6.16896e-16	0.386346	-0.457343
29308633	chr16:29308633:T:C	3.37271e-16	-0.450147	-0.224663
29309290	chr16:29309290:T:C	6.65126e-17	-1.55036	-0.747951
29309481	chr16:29309481:C:T	9.12416e-17	-1.53686	-0.44533
29309728	chr16:29309728:G:C	6.64573e-17	-1.54909	-0.750042
29309774	chr16:29309774:A:G	6.67116e-17	-1.55556	-0.739762
29310154	chr16:29310154:A:T	6.69633e-17	-1.54475	-0.746801
29310166	chr16:29310166:A:G	6.76246e-17	-1.5424	-0.739324
29310326	chr16:29310326:T:A	6.5576e-17	-1.57553	-0.736955
29310328	chr16:29310328:C:T	2.28218e-16	-2.8675e-10	-1.0654
29310581	chr16:29310581:A:G	1.82491e-16	-2.8675e-10	-1.289
29310663	chr16:29310663:G:C	6.29014e-17	-1.58641	-0.767718
29310669	chr16:29310669:T:C	6.5328e-17	-1.56188	-0.754394
29310902	chr16:29310902:A:C	6.53406e-17	-1.56762	-0.748462
29311137	chr16:29311137:A:G	6.5947e-17	-1.60409	-0.702755
29311196	chr16:29311196:G:A	6.07747e-17	-1.64745	-0.741071
29311235	chr16:29311235:A:G	6.68981e-17	-1.56843	-0.724093
29311237	chr16:29311237:G:A	6.90373e-17	-1.53931	-0.72174
29311446	chr16:29311446:T:C	6.06436e-17	-1.64456	-0.746121
29311447	chr16:29311447:G:A	6.17383e-17	-1.62652	-0.746269
29311691	chr16:29311691:G:C	6.21815e-17	-1.6495	-0.716133
29311729	chr16:29311729:A:G	6.16714e-17	-1.66713	-0.706746
29312187	chr16:29312187:G:A	6.64272e-17	-1.42066	-0.878929
29312371	chr16:29312371:G:A	6.40824e-17	-1.42918	-0.90635
29312485	chr16:29312485:T:A	2.32296e-16	-2.8675e-10	-1.04768
29312503	chr16:29312503:G:A	3.86347e-17	-1.62178	-1.21976
29313354	chr16:29313354:G:A	1.1352e-15	-2.8675e-10	0.538872
29313644	chr16:29313644:C:T	1.79341e-16	-2.8675e-10	-1.30641
29313813	chr16:29313813:A:G	9.65378e-17	-0.877478	-1.04828
29313966	chr16:29313966:C:T	6.17896e-16	-2.8675e-10	-0.0693759
29314182	chr16:29314182:A:G	7.68102e-16	0.812318	-0.664093
29314334	chr16:29314334:C:T	1.78605e-16	-2.8675e-10	-1.31052
29314354	chr16:29314354:C:T	1.89695e-16	-2.8675e-10	-1.25028
29314421	chr16:29314421:G:A	1.91325e-16	-2.8675e-10	-1.24172
29314806	chr16:29314806:C:G	1.02147e-16	-1.86928	-3.22512e-10
29314947	chr16:29314947:A:G	1.96183e-16	-2.8675e-10	-1.21665
29315223	chr16:29315223:G:A	1.09462e-16	-1.80012	-3.22512e-10
29315232	chr16:29315232:A:G	4.96621e-16	0.791214	-1.07908
29315239	chr16:29315239:T:C	5.46509e-16	-2.8675e-10	-0.192147
29315636	chr16:29315636:A:G	5.32913e-16	-2.8675e-10	-0.217339
29315676	chr16:29315676:G:A	1.22221e-16	-1.68986	-3.22512e-10
29315689	chr16:29315689:A:G	5.52708e-16	-2.8675e-10	-0.180866
29315734	chr16:29315734:G:C	4.10321e-17	-1.6292	-1.15214
29315961	chr16:29315961:A:G	3.05231e-16	-2.8675e-10	-0.774628
29316863	chr16:29316863:G:A	1.78689e-16	-2.8675e-10	-1.31005
29316877	chr16:29316877:GC:G	4.02763e-17	-1.68101	-1.11892
29317109	chr16:29317109:A:G	3.58439e-16	0.557445	-1.17138
29317273	chr16:29317273:G:T	2.68832e-16	-0.90161	-3.22512e-10
29317276	chr16:29317276:A:C	1.82892e-16	-2.8675e-10	-1.2868
29317545	chr16:29317545:T:C	1.95526e-16	-0.0212684	-1.19874
29317820	chr16:29317820:C:T	9.27484e-17	-1.96581	-3.22512e-10
29317963	chr16:29317963:A:T	1.79768e-16	-2.8675e-10	-1.30403
29318192	chr16:29318192:G:A	2.70935e-16	-2.8675e-10	-0.893816
29318232	chr16:29318232:A:G	1.93646e-16	0.0658179	-1.29548
29318812	chr16:29318812:A:G	1.79106e-16	-2.8675e-10	-1.30772
29319459	chr16:29319459:T:A	1.83287e-16	-2.8675e-10	-1.28465
29319470	chr16:29319470:G:A	1.79722e-16	-2.8675e-10	-1.30428
29319642	chr16:29319642:G:A	7.29757e-17	-1.09448	-1.11109
29320081	chr16:29320081:C:T	1.84327e-16	-2.8675e-10	-1.27898
29320544	chr16:29320544:G:GGCAT	8.93582e-17	-0.74026	-1.26278
29320738	chr16:29320738:C:T	9.69383e-17	-1.92162	-3.22512e-10
29321136	chr16:29321136:G:A	1.86293e-16	-2.8675e-10	-1.26837
29321260	chr16:29321260:T:A	1.77829e-16	-2.8675e-10	-1.31488
29321558	chr16:29321558:G:A	1.79462e-16	-2.8675e-10	-1.30573
29321748	chr16:29321748:C:T	1.88056e-16	-2.8675e-10	-1.25896
29322517	chr16:29322517:G:C	7.45842e-17	-1.31136	-0.872406
29323643	chr16:29323643:G:A	5.78424e-17	-1.84214	-0.595833
29323695	chr16:29323695:A:T	5.71064e-17	-1.14068	-1.3101
29323827	chr16:29323827:A:C	2.93437e-17	-1.85771	-1.25891
29323850	chr16:29323850:C:T	3.76589e-17	-1.62268	-1.24445
29324065	chr16:29324065:G:A	1.01343e-16	-1.87718	-3.22512e-10
29324164	chr16:29324164:A:C	8.00535e-16	-2.8675e-10	0.189584
29324192	chr16:29324192:C:T	6.15614e-17	-1.07195	-1.30371
29324273	chr16:29324273:G:A	1.97397e-16	-2.8675e-10	-1.21048
29324742	chr16:29324742:C:A	1.06175e-16	-1.83061	-3.22512e-10
29325109	chr16:29325109:G:A	1.79086e-16	-2.8675e-10	-1.30783
29325530	chr16:29325530:C:T	1.03517e-16	-1.85596	-3.22512e-10
29325806	chr16:29325806:C:T	4.35792e-17	-1.40739	-1.31373
29326185	chr16:29326185:C:T	2.73354e-17	-1.87735	-1.31016
29326330	chr16:29326330:A:ACAGAG	2.89974e-17	-1.81704	-1.31145
29326337	chr16:29326337:T:G	1.71082e-16	-0.073281	-1.28027
29327201	chr16:29327201:A:C	1.85193e-16	-2.8675e-10	-1.2743
29327213	chr16:29327213:T:C	4.30655e-17	-1.69304	-1.03994
29327478	chr16:29327478:A:G	5.48368e-17	-1.43813	-1.05321
29328088	chr16:29328088:C:T	2.70407e-17	-1.88374	-1.31461
29328333	chr16:29328333:G:A	1.88558e-16	-2.8675e-10	-1.25629
29328803	chr16:29328803:C:T	1.78891e-16	-2.8675e-10	-1.30892
29329056	chr16:29329056:C:T	1.94493e-16	-2.8675e-10	-1.2253
29329178	chr16:29329178:G:A	1.78053e-16	-2.8675e-10	-1.31361
29329184	chr16:29329184:A:C	1.78439e-16	-2.8675e-10	-1.31145
29329264	chr16:29329264:G:A	2.06072e-16	-2.8675e-10	-1.16747
29329608	chr16:29329608:G:A	8.7679e-17	-2.02201	-3.22512e-10
29329805	chr16:29329805:T:C	2.23118e-16	-2.8675e-10	-1.088
29329940	chr16:29329940:C:T	1.14883e-16	-1.75178	-3.22512e-10
29330781	chr16:29330781:G:A	2.47913e-16	-2.8675e-10	-0.982619
29331040	chr16:29331040:ATATTT:A	3.43353e-17	-1.6476	-1.31193
29331196	chr16:29331196:T:G	9.46496e-17	-0.631175	-1.31434
29331514	chr16:29331514:G:A	6.8309e-17	-0.975392	-1.29626
29331904	chr16:29331904:C:T	3.40277e-17	-1.65356	-1.31496
29332276	chr16:29332276:T:C	1.79285e-16	-2.8675e-10	-1.30672
29332422	chr16:29332422:G:A	1.95254e-16	-2.8675e-10	-1.2214
29332558	chr16:29332558:T:C	1.91394e-16	-2.8675e-10	-1.24136
29333038	chr16:29333038:C:T	4.52124e-17	-1.68345	-1.00087
29333369	chr16:29333369:C:T	1.01596e-16	-0.58258	-1.29211
29333442	chr16:29333442:G:A	1.56159e-16	-0.544058	-0.900761
29333460	chr16:29333460:T:G	8.16809e-17	-1.54499	-0.547883
29333514	chr16:29333514:G:A	9.67782e-17	-0.617614	-1.30566
29333579	chr16:29333579:C:T	5.61089e-16	-2.8675e-10	-0.165818
29333744	chr16:29333744:G:A	2.30109e-16	-2.8675e-10	-1.05714
29334079	chr16:29334079:C:T	1.87117e-16	-2.8675e-10	-1.26396
29334083	chr16:29334083:G:C	2.16047e-16	-2.8675e-10	-1.1202
29334713	chr16:29334713:G:C	2.32625e-16	-1.04627	-3.22512e-10
29335301	chr16:29335301:G:A	1.9308e-16	-2.8675e-10	-1.23259
29335454	chr16:29335454:G:C	1.83405e-16	-2.8675e-10	-1.284
29335506	chr16:29335506:T:A	3.96589e-16	-2.8675e-10	-0.512797
29335516	chr16:29335516:C:A	1.89152e-16	-2.8675e-10	-1.25315
29335669	chr16:29335669:C:T	2.43215e-16	-2.8675e-10	-1.00175
29335957	chr16:29335957:T:C	8.40643e-17	-1.22703	-0.837084
29336132	chr16:29336132:G:A	4.14969e-17	-1.47206	-1.29801
29336455	chr16:29336455:T:C	6.27691e-16	1.23486	-1.28851
29336576	chr16:29336576:C:T	1.95884e-16	-2.8675e-10	-1.21817
29336586	chr16:29336586:G:A	1.28386e-16	-0.340981	-1.29967
29336726	chr16:29336726:C:G	1.93271e-16	-2.8675e-10	-1.2316
29337488	chr16:29337488:A:G	4.51742e-16	0.499726	-0.882311
29337756	chr16:29337756:T:C	4.30443e-16	0.45981	-0.890691
29338142	chr16:29338142:C:T	2.17871e-16	-2.8675e-10	-1.11179
29338572	chr16:29338572:G:A	3.8996e-16	-2.8675e-10	-0.529652
29338756	chr16:29338756:G:A	2.01966e-16	-2.8675e-10	-1.1876
29338813	chr16:29338813:T:A	2.43881e-16	-2.8675e-10	-0.999016
29339290	chr16:29339290:T:C	5.59566e-17	-1.16075	-1.31037
29339317	chr16:29339317:C:T	7.80721e-16	-2.8675e-10	0.164522
29340616	chr16:29340616:T:C	2.24561e-16	-2.8675e-10	-1.08155
29341045	chr16:29341045:G:T	1.96896e-16	-2.8675e-10	-1.21302
29341343	chr16:29341343:C:T	1.77865e-16	-2.8675e-10	-1.31467
29341500	chr16:29341500:T:C	1.00127e-15	-2.8675e-10	0.413324
29341893	chr16:29341893:T:C	4.37104e-17	-1.57585	-1.14226
29342019	chr16:29342019:C:T	2.25208e-16	-2.8675e-10	-1.07867
29342085	chr16:29342085:G:A	1.92619e-16	-2.8675e-10	-1.23498
29343370	chr16:29343370:T:C	2.11352e-16	-2.8675e-10	-1.14217
29343388	chr16:29343388:C:T	3.26952e-16	-2.8675e-10	-0.705883
29343449	chr16:29343449:C:T	8.04821e-17	-1.20619	-0.901475
29343461	chr16:29343461:C:T	1.19598e-16	-0.877123	-0.834441
29343649	chr16:29343649:G:A	1.92603e-16	-1.23507	-3.22512e-10
29343655	chr16:29343655:T:C	3.77702e-17	-1.55147	-1.31271
29343724	chr16:29343724:C:T	1.98393e-16	-2.8675e-10	-1.20545
29344668	chr16:29344668:G:A	2.73446e-17	-2.0203	-1.16688
29344801	chr16:29344801:AGT:A	4.91794e-17	-1.33656	-1.26366
29344973	chr16:29344973:A:G	1.06802e-16	-1.82472	-3.22512e-10
29345005	chr16:29345005:A:G	2.66779e-17	-1.9061	-1.30576
29345065	chr16:29345065:C:T	9.56556e-16	-2.8675e-10	0.367642
29346679	chr16:29346679:G:A	3.67257e-17	-1.58594	-1.30628
29346825	chr16:29346825:C:T	1.79124e-16	-2.8675e-10	-1.30762
29347030	chr16:29347030:G:A	5.48435e-17	-1.36725	-1.12396
29347221	chr16:29347221:G:T	2.13216e-16	-2.8675e-10	-1.13339
29348432	chr16:29348432:G:A	1.0584e-16	-1.38794	-0.445828
29348696	chr16:29348696:A:G	1.9575e-16	-2.8675e-10	-1.21886
29348889	chr16:29348889:C:T	1.99122e-16	-2.8675e-10	-1.20178
29349455	chr16:29349455:G:A	4.27899e-16	-2.8675e-10	-0.43681
29351246	chr16:29351246:C:A	1.83182e-16	-2.8675e-10	-1.28522
29351273	chr16:29351273:G:A	1.78381e-16	-2.8675e-10	-1.31178
29351390	chr16:29351390:T:C	3.52514e-16	-2.8675e-10	-0.630605
29353385	chr16:29353385:G:A	4.76451e-16	-2.8675e-10	-0.329331
29354218	chr16:29354218:G:A	2.60596e-16	-2.8675e-10	-0.932726
29355631	chr16:29355631:G:T	2.48165e-16	-2.8675e-10	-0.981602
29356475	chr16:29356475:C:T	1.88112e-16	-2.8675e-10	-1.25866
29356935	chr16:29356935:G:A	1.98594e-16	-2.8675e-10	-1.20443
29358609	chr16:29358609:G:A	6.21821e-17	-1.30764	-1.05799
29358938	chr16:29358938:C:T	8.96476e-17	-1.99981	-3.22512e-10
29360184	chr16:29360184:T:C	8.74639e-17	-2.02447	-3.22512e-10
29364823	chr16:29364823:C:T	1.56918e-16	-1.43998	-3.22512e-10
29367513	chr16:29367513:TCTCA:T	2.23241e-16	-1.08744	-3.22512e-10
29368779	chr16:29368779:A:G	3.54874e-16	-2.8675e-10	-0.623932
29369267	chr16:29369267:C:T	2.17879e-16	-2.8675e-10	-1.11175
29376413	chr16:29376413:T:C	1.1339e-16	-1.76486	-3.22512e-10
29389225	chr16:29389225:TGTG:T	4.45844e-17	-2.01261	-0.685699
29389350	chr16:29389350:T:A	3.95519e-17	-2.00775	-0.810335
29389421	chr16:29389421:C:A	3.27587e-17	-1.69272	-1.31381
29389549	chr16:29389549:C:T	4.34062e-16	-2.8675e-10	-0.422509
29390374	chr16:29390374:C:T	1.24652e-16	-1.67017	-3.22512e-10
29390526	chr16:29390526:G:A	1.8551e-16	-2.8675e-10	-1.27259
29390907	chr16:29390907:G:A	2.47059e-16	-2.8675e-10	-0.98607
29392515	chr16:29392515:G:C	3.97536e-17	-1.62712	-1.18587
29393180	chr16:29393180:C:G	3.77656e-17	-1.71222	-1.15208
29393463	chr16:29393463:A:C	1.8076e-16	-2.8675e-10	-1.29853
29397634	chr16:29397634:C:T	2.38647e-17	-2.00959	-1.31371
29397662	chr16:29397662:G:A	1.85369e-16	-2.8675e-10	-1.27335
29399104	chr16:29399104:G:A	4.94574e-16	-2.8675e-10	-0.291999
29399140	chr16:29399140:T:C	1.80267e-16	-2.8675e-10	-1.30126
29399571	chr16:29399571:C:T	1.82169e-16	-1.29076	-3.22512e-10
29399957	chr16:29399957:A:C	5.27643e-17	-1.32548	-1.20438
29400205	chr16:29400205:G:C	3.80639e-17	-1.58025	-1.27618
29400277	chr16:29400277:C:T	3.29534e-16	-2.8675e-10	-0.698019
29400769	chr16:29400769:G:C	2.39398e-17	-2.00887	-1.31128
29400883	chr16:29400883:G:A	4.65836e-17	-2.02076	-0.633687
29401753	chr16:29401753:C:T	1.49828e-16	-1.48621	-3.22512e-10
29402010	chr16:29402010:G:C	9.92988e-17	-1.89756	-3.22512e-10
29402127	chr16:29402127:G:A	4.71974e-17	-2.02699	-0.614365
29402417	chr16:29402417:AT:A	6.57867e-17	-1.27528	-1.034
29404106	chr16:29404106:ATG:A	2.19951e-16	-2.8675e-10	-1.10229
29405242	chr16:29405242:G:T	2.37994e-17	-2.02267	-1.30337
29405627	chr16:29405627:G:C	1.2117e-16	-1.6985	-3.22512e-10
29405640	chr16:29405640:A:G	1.86934e-16	-2.8675e-10	-1.26494
29407346	chr16:29407346:A:G	3.18508e-17	-1.89648	-1.13816
29407613	chr16:29407613:C:T	1.56461e-15	0.859694	-3.22512e-10
29408354	chr16:29408354:A:G	3.04113e-17	-1.86386	-1.21702
29409805	chr16:29409805:A:G	2.09129e-16	-2.8675e-10	-1.15275
29409907	chr16:29409907:G:A	1.79216e-16	-2.8675e-10	-1.30711
29410741	chr16:29410741:T:C	2.10295e-16	-2.8675e-10	-1.14719
29410853	chr16:29410853:C:T	2.49607e-17	-2.02289	-1.25551
29411728	chr16:29411728:C:A	2.31954e-16	-2.8675e-10	-1.04916
29412397	chr16:29412397:A:G	1.84076e-16	-2.8675e-10	-1.28035
29413245	chr16:29413245:G:C	1.80563e-16	-2.8675e-10	-1.29962
29415596	chr16:29415596:G:A	2.39603e-17	-2.00606	-1.31324
29416407	chr16:29416407:C:T	3.11728e-17	-1.76388	-1.29227
29416855	chr16:29416855:AAAG:A	3.06453e-17	-2.02602	-1.0472
29418101	chr16:29418101:G:C	2.80255e-17	-2.02041	-1.14217
29418126	chr16:29418126:G:T	3.85371e-17	-1.53599	-1.30809
29418665	chr16:29418665:A:G	1.06401e-16	-1.82849	-3.22512e-10
29418778	chr16:29418778:A:C	1.34874e-16	-1.59136	-3.22512e-10
29418979	chr16:29418979:T:G	3.56874e-17	-1.6374	-1.2835
29419226	chr16:29419226:G:C	1.05545e-16	-1.83656	-3.22512e-10
29419873	chr16:29419873:G:C	6.3127e-16	-2.8675e-10	-0.0479631
29421386	chr16:29421386:T:C	1.2738e-16	-1.64852	-3.22512e-10
29421391	chr16:29421391:T:C	3.22773e-16	-2.8675e-10	-0.718748
29421833	chr16:29421833:G:C	1.43663e-16	-1.52823	-3.22512e-10
29421901	chr16:29421901:A:C	6.70781e-16	-2.8675e-10	0.0127457
29422062	chr16:29422062:C:T	1.80222e-16	-2.8675e-10	-1.30151
29422573	chr16:29422573:C:T	1.79575e-16	-2.8675e-10	-1.3051
29423424	chr16:29423424:C:T	1.77829e-16	-2.8675e-10	-1.31487
29423628	chr16:29423628:A:C	2.51226e-17	-1.99729	-1.27464
29425802	chr16:29425802:T:C	1.14262e-16	-1.7572	-3.22512e-10
29425849	chr16:29425849:T:G	2.94214e-17	-1.84123	-1.27274
29426186	chr16:29426186:A:G	1.83205e-16	-2.8675e-10	-1.28509
29426210	chr16:29426210:T:C	1.7891e-16	-2.8675e-10	-1.30881
29426640	chr16:29426640:A:ACTTAC	9.49332e-17	-1.94252	-3.22512e-10
29427040	chr16:29427040:CAT:C	4.57022e-17	-2.02677	-0.646781
29427906	chr16:29427906:C:G	5.49535e-17	-2.02645	-0.462762
29428037	chr16:29428037:A:G	6.84661e-16	-2.8675e-10	0.0332276
29428212	chr16:29428212:T:C	2.87501e-17	-1.839	-1.29805
```
