## Supplementary material for "Characterization of shared and ancestry-specific signals driving complex traits using multi-ancestry fine-mapping": susiex_nc3.cs80.cs

```
CS_ID	SNP	BP	REF_ALLELE	ALT_ALLELE	REF_FRQ	BETA	SE	-LOG10P	CS_PIP	OVRL_PIP
1	chr16:28495107:C:T	28495107	T,T	C,C	1,1	-inf,-inf	inf,inf	13.2687,1.03576	0.999068	0.999068
2	chr16:28041609:A:T	28041609	NA,T	NA,A	NA,1	NA,-inf	NA,inf	NA,3.47733	0.0213345	0.0213345
2	chr16:28042310:C:T	28042310	NA,T	NA,C	NA,1	NA,-inf	NA,inf	NA,3.43121	0.0194189	0.0194189
2	chr16:28041481:G:T	28041481	NA,T	NA,G	NA,1	NA,-inf	NA,inf	NA,3.42766	0.0193352	0.0193352
2	chr16:28040759:C:T	28040759	NA,T	NA,C	NA,1	NA,-inf	NA,inf	NA,3.42659	0.0192954	0.0192954
2	chr16:28039291:CT:C	28039291	NA,C	NA,CT	NA,1	NA,-inf	NA,inf	NA,3.3524	0.0165714	0.0165714
2	chr16:28039456:G:A	28039456	NA,A	NA,G	NA,1	NA,-inf	NA,inf	NA,3.31805	0.0154703	0.0154703
2	chr16:28040966:C:T	28040966	NA,T	NA,C	NA,1	NA,-inf	NA,inf	NA,3.21843	0.0127973	0.0127973
2	chr16:28041443:C:A	28041443	NA,A	NA,C	NA,1	NA,-inf	NA,inf	NA,3.18455	0.0118597	0.0118597
2	chr16:28045432:G:A	28045432	NA,A	NA,G	NA,1	NA,-inf	NA,inf	NA,3.13265	0.0108232	0.0108232
2	chr16:28244035:G:A	28244035	NA,A	NA,G	NA,1	NA,inf	NA,inf	NA,3.06156	0.0107797	0.0107797
2	chr16:28256204:C:T	28256204	NA,T	NA,C	NA,1	NA,inf	NA,inf	NA,3.05119	0.00977544	0.00977544
2	chr16:28226443:G:T	28226443	NA,T	NA,G	NA,1	NA,inf	NA,inf	NA,2.96834	0.00878009	0.00878009
2	chr16:28244845:G:A	28244845	NA,A	NA,G	NA,1	NA,inf	NA,inf	NA,2.96236	0.00845207	0.00845207
2	chr16:28036434:G:A	28036434	NA,A	NA,G	NA,1	NA,-inf	NA,inf	NA,2.98875	0.00788131	0.00788131
2	chr16:28233521:T:A	28233521	NA,A	NA,T	NA,1	NA,inf	NA,inf	NA,2.89112	0.007527	0.007527
2	chr16:28215993:C:T	28215993	NA,T	NA,C	NA,1	NA,inf	NA,inf	NA,2.88585	0.00744446	0.00744446
2	chr16:28232491:T:C	28232491	NA,C	NA,T	NA,1	NA,inf	NA,inf	NA,2.86893	0.00723939	0.00723939
2	chr16:28214777:A:T	28214777	NA,T	NA,A	NA,1	NA,inf	NA,inf	NA,2.79934	0.00637974	0.00637974
2	chr16:28231636:G:A	28231636	NA,A	NA,G	NA,1	NA,inf	NA,inf	NA,2.78947	0.00619961	0.00619961
2	chr16:28037403:T:A	28037403	NA,A	NA,T	NA,1	NA,inf	NA,inf	NA,2.69918	0.00575173	0.00575173
2	chr16:28211369:G:A	28211369	NA,A	NA,G	NA,1	NA,inf	NA,inf	NA,2.74741	0.00571533	0.00571533
2	chr16:28082614:T:G	28082614	NA,G	NA,T	NA,1	NA,inf	NA,inf	NA,2.7365	0.00564794	0.00564794
2	chr16:28206514:C:T	28206514	NA,T	NA,C	NA,1	NA,inf	NA,inf	NA,2.74007	0.00563254	0.00563254
2	chr16:28231756:A:G	28231756	NA,G	NA,A	NA,1	NA,inf	NA,inf	NA,2.73569	0.00557592	0.00557592
2	chr16:28224406:T:C	28224406	NA,C	NA,T	NA,1	NA,inf	NA,inf	NA,2.71957	0.00538871	0.00538871
2	chr16:28111120:T:C	28111120	NA,C	NA,T	NA,1	NA,inf	NA,inf	NA,2.70879	0.00533397	0.00533397
2	chr16:28148403:G:A	28148403	NA,A	NA,G	NA,1	NA,inf	NA,inf	NA,2.67585	0.00496145	0.00496145
2	chr16:28216019:G:A	28216019	NA,A	NA,G	NA,1	NA,inf	NA,inf	NA,2.67986	0.00496085	0.00496085
2	chr16:28110278:C:T	28110278	NA,T	NA,C	NA,1	NA,inf	NA,inf	NA,2.66873	0.0049296	0.0049296
2	chr16:28104930:G:A	28104930	NA,A	NA,G	NA,1	NA,inf	NA,inf	NA,2.66353	0.00487788	0.00487788
2	chr16:28037708:A:G	28037708	NA,G	NA,A	NA,1	NA,-inf	NA,inf	NA,2.71698	0.00480913	0.00480913
2	chr16:28216439:C:T	28216439	NA,T	NA,C	NA,1	NA,inf	NA,inf	NA,2.6543	0.0047356	0.0047356
2	chr16:28042749:G:A	28042749	NA,A	NA,G	NA,1	NA,-inf	NA,inf	NA,2.69133	0.00467382	0.00467382
2	chr16:28100874:G:A	28100874	NA,A	NA,G	NA,1	NA,inf	NA,inf	NA,2.63183	0.00465437	0.00465437
2	chr16:28149072:AAC:A	28149072	NA,A	NA,AAC	NA,1	NA,inf	NA,inf	NA,2.6283	0.00463238	0.00463238
2	chr16:28225352:TCAGA:T	28225352	NA,T	NA,TCAGA	NA,1	NA,inf	NA,inf	NA,2.64104	0.00462063	0.00462063
2	chr16:28171704:T:C	28171704	NA,C	NA,T	NA,1	NA,inf	NA,inf	NA,2.62696	0.00451186	0.00451186
2	chr16:28219025:C:T	28219025	NA,T	NA,C	NA,1	NA,inf	NA,inf	NA,2.62762	0.00450834	0.00450834
2	chr16:28175751:T:C	28175751	NA,C	NA,T	NA,1	NA,inf	NA,inf	NA,2.62651	0.00450718	0.00450718
2	chr16:28177049:G:C	28177049	NA,C	NA,G	NA,1	NA,inf	NA,inf	NA,2.6212	0.00446262	0.00446262
2	chr16:28139658:G:A	28139658	NA,A	NA,G	NA,1	NA,inf	NA,inf	NA,2.61268	0.00438932	0.00438932
2	chr16:28094553:A:T	28094553	NA,T	NA,A	NA,1	NA,inf	NA,inf	NA,2.60362	0.00434753	0.00434753
2	chr16:28224751:A:C	28224751	NA,C	NA,A	NA,1	NA,inf	NA,inf	NA,2.59599	0.0042392	0.0042392
2	chr16:28104430:A:G	28104430	NA,G	NA,A	NA,1	NA,inf	NA,inf	NA,2.58915	0.00421502	0.00421502
2	chr16:28212244:CCATT:C	28212244	NA,C	NA,CCATT	NA,1	NA,inf	NA,inf	NA,2.56359	0.00396745	0.00396745
2	chr16:28210503:T:C	28210503	NA,C	NA,T	NA,1	NA,inf	NA,inf	NA,2.53841	0.00380232	0.00380232
2	chr16:28206338:C:T	28206338	NA,T	NA,C	NA,1	NA,inf	NA,inf	NA,2.53449	0.00377384	0.00377384
2	chr16:28094350:A:C	28094350	NA,C	NA,A	NA,1	NA,inf	NA,inf	NA,2.5259	0.00373292	0.00373292
2	chr16:28095235:G:A	28095235	NA,A	NA,G	NA,1	NA,inf	NA,inf	NA,2.50795	0.00360677	0.00360677
2	chr16:28140026:G:A	28140026	NA,A	NA,G	NA,1	NA,inf	NA,inf	NA,2.51152	0.00360673	0.00360673
2	chr16:28120777:A:G	28120777	NA,G	NA,A	NA,1	NA,inf	NA,inf	NA,2.50626	0.00359404	0.00359404
2	chr16:28112496:T:G	28112496	NA,G	NA,T	NA,1	NA,inf	NA,inf	NA,2.49844	0.00353963	0.00353963
2	chr16:28112494:C:G	28112494	NA,G	NA,C	NA,1	NA,inf	NA,inf	NA,2.49844	0.00353963	0.00353963
2	chr16:28201775:A:C	28201775	NA,C	NA,A	NA,1	NA,inf	NA,inf	NA,2.49805	0.00351361	0.00351361
2	chr16:28188984:A:T	28188984	NA,T	NA,A	NA,1	NA,inf	NA,inf	NA,2.48865	0.00345944	0.00345944
2	chr16:28091432:G:A	28091432	NA,A	NA,G	NA,1	NA,inf	NA,inf	NA,2.4823	0.0034296	0.0034296
2	chr16:28148195:T:C	28148195	NA,C	NA,T	NA,1	NA,inf	NA,inf	NA,2.48045	0.00339508	0.00339508
2	chr16:28193561:C:T	28193561	NA,T	NA,C	NA,1	NA,inf	NA,inf	NA,2.4789	0.00338645	0.00338645
2	chr16:28094259:C:T	28094259	NA,T	NA,C	NA,1	NA,inf	NA,inf	NA,2.4757	0.00338581	0.00338581
2	chr16:28174794:T:G	28174794	NA,G	NA,T	NA,1	NA,inf	NA,inf	NA,2.46777	0.00331313	0.00331313
2	chr16:28147268:A:G	28147268	NA,G	NA,A	NA,1	NA,inf	NA,inf	NA,2.46623	0.00329952	0.00329952
2	chr16:28115391:A:G	28115391	NA,G	NA,A	NA,1	NA,inf	NA,inf	NA,2.45947	0.00328021	0.00328021
2	chr16:28223633:G:A	28223633	NA,A	NA,G	NA,1	NA,inf	NA,inf	NA,2.46576	0.00327405	0.00327405
2	chr16:28174509:C:A	28174509	NA,A	NA,C	NA,1	NA,inf	NA,inf	NA,2.45797	0.00324929	0.00324929
2	chr16:28092333:C:A	28092333	NA,A	NA,C	NA,1	NA,inf	NA,inf	NA,2.45301	0.00323913	0.00323913
2	chr16:28148424:G:A	28148424	NA,A	NA,G	NA,1	NA,inf	NA,inf	NA,2.45321	0.00321736	0.00321736
2	chr16:28173092:G:C	28173092	NA,C	NA,G	NA,1	NA,inf	NA,inf	NA,2.45203	0.00320868	0.00320868
2	chr16:28091513:G:T	28091513	NA,T	NA,G	NA,1	NA,inf	NA,inf	NA,2.44788	0.0032025	0.0032025
2	chr16:28160583:T:C	28160583	NA,C	NA,T	NA,1	NA,inf	NA,inf	NA,2.43519	0.00315117	0.00315117
2	chr16:28186197:C:G	28186197	NA,G	NA,C	NA,1	NA,inf	NA,inf	NA,2.4391	0.00313349	0.00313349
2	chr16:28173782:C:T	28173782	NA,T	NA,C	NA,1	NA,inf	NA,inf	NA,2.42893	0.00307073	0.00307073
2	chr16:28136509:C:T	28136509	NA,T	NA,C	NA,1	NA,inf	NA,inf	NA,2.42376	0.00305408	0.00305408
2	chr16:28171855:C:G	28171855	NA,G	NA,C	NA,1	NA,inf	NA,inf	NA,2.42369	0.00304006	0.00304006
2	chr16:28168780:TG:T	28168780	NA,T	NA,TG	NA,1	NA,inf	NA,inf	NA,2.42643	0.00303901	0.00303901
2	chr16:28174479:C:A	28174479	NA,A	NA,C	NA,1	NA,inf	NA,inf	NA,2.42277	0.00303383	0.00303383
2	chr16:28150686:C:T	28150686	NA,T	NA,C	NA,1	NA,inf	NA,inf	NA,2.4204	0.00301663	0.00301663
2	chr16:28133827:G:A	28133827	NA,A	NA,G	NA,1	NA,inf	NA,inf	NA,2.41481	0.00299643	0.00299643
2	chr16:28152335:T:C	28152335	NA,C	NA,T	NA,1	NA,inf	NA,inf	NA,2.41525	0.00298722	0.00298722
2	chr16:28092735:A:C	28092735	NA,C	NA,A	NA,1	NA,inf	NA,inf	NA,2.41147	0.00298684	0.00298684
2	chr16:28175399:C:T	28175399	NA,T	NA,C	NA,1	NA,inf	NA,inf	NA,2.4117	0.00296941	0.00296941
2	chr16:28170526:G:C	28170526	NA,C	NA,G	NA,1	NA,inf	NA,inf	NA,2.4085	0.00295121	0.00295121
2	chr16:28150218:G:A	28150218	NA,A	NA,G	NA,1	NA,inf	NA,inf	NA,2.40104	0.00290502	0.00290502
2	chr16:28167087:C:T	28167087	NA,T	NA,C	NA,1	NA,inf	NA,inf	NA,2.39995	0.00290233	0.00290233
2	chr16:28186203:T:C	28186203	NA,C	NA,T	NA,1	NA,inf	NA,inf	NA,2.43766	0.00289707	0.00289707
2	chr16:28124590:T:G	28124590	NA,G	NA,T	NA,1	NA,inf	NA,inf	NA,2.39624	0.00288979	0.00288979
2	chr16:29035448:C:A	29035448	NA,A	NA,C	NA,1	NA,-inf	NA,inf	NA,2.39156	0.00287707	0.00287707
2	chr16:28125164:G:A	28125164	NA,A	NA,G	NA,1	NA,inf	NA,inf	NA,2.39176	0.00286198	0.00286198
2	chr16:28137112:C:T	28137112	NA,T	NA,C	NA,1	NA,inf	NA,inf	NA,2.38731	0.00284009	0.00284009
2	chr16:28181249:C:T	28181249	NA,T	NA,C	NA,1	NA,inf	NA,inf	NA,2.38617	0.0028256	0.0028256
2	chr16:28006723:G:A	28006723	NA,A	NA,G	NA,1	NA,inf	NA,inf	NA,2.40034	0.00274435	0.00274435
2	chr16:28151016:G:A	28151016	NA,A	NA,G	NA,1	NA,inf	NA,inf	NA,2.36912	0.00273033	0.00273033
2	chr16:28196887:C:T	28196887	NA,T	NA,C	NA,1	NA,inf	NA,inf	NA,2.36704	0.00272484	0.00272484
2	chr16:28166021:C:T	28166021	NA,T	NA,C	NA,1	NA,inf	NA,inf	NA,2.3665	0.00272038	0.00272038
2	chr16:28157376:AC:A	28157376	NA,A	NA,AC	NA,1	NA,inf	NA,inf	NA,2.36529	0.00270928	0.00270928
2	chr16:28171350:G:A	28171350	NA,A	NA,G	NA,1	NA,inf	NA,inf	NA,2.36189	0.00269611	0.00269611
2	chr16:28196608:G:C	28196608	NA,C	NA,G	NA,1	NA,inf	NA,inf	NA,2.35606	0.00266736	0.00266736
2	chr16:28177968:C:T	28177968	NA,T	NA,C	NA,1	NA,inf	NA,inf	NA,2.35563	0.00265964	0.00265964
2	chr16:28083572:G:A	28083572	NA,A	NA,G	NA,1	NA,-inf	NA,inf	NA,2.31622	0.00256219	0.00256219
2	chr16:28190865:T:C	28190865	NA,C	NA,T	NA,1	NA,inf	NA,inf	NA,2.3259	0.00251527	0.00251527
2	chr16:28234897:T:C	28234897	NA,C	NA,T	NA,1	NA,inf	NA,inf	NA,2.31588	0.00230319	0.00230319
2	chr16:29183656:G:A	29183656	NA,A	NA,G	NA,1	NA,inf	NA,inf	NA,2.21251	0.00229498	0.00229498
2	chr16:28232789:C:A	28232789	NA,A	NA,C	NA,1	NA,inf	NA,inf	NA,2.31435	0.00226441	0.00226441
2	chr16:28635295:A:G	28635295	NA,G	NA,A	NA,1	NA,-inf	NA,inf	NA,2.47475	0.00221603	0.00221603
2	chr16:29187088:G:A	29187088	NA,A	NA,G	NA,1	NA,inf	NA,inf	NA,2.19131	0.00216392	0.00216392
2	chr16:28082363:T:C	28082363	NA,C	NA,T	NA,1	NA,inf	NA,inf	NA,2.35893	0.00215779	0.00215779
2	chr16:28082544:ATGG:A	28082544	NA,A	NA,ATGG	NA,1	NA,inf	NA,inf	NA,2.3495	0.00212001	0.00212001
2	chr16:28143267:C:T	28143267	NA,T	NA,C	NA,1	NA,inf	NA,inf	NA,2.22849	0.00211934	0.00211934
2	chr16:28199087:C:T	28199087	NA,T	NA,C	NA,1	NA,inf	NA,inf	NA,2.23351	0.00211527	0.00211527
2	chr16:29165166:C:CA	29165166	NA,CA	NA,C	NA,1	NA,inf	NA,inf	NA,2.12119	0.00199051	0.00199051
2	chr16:28224943:A:G	28224943	NA,G	NA,A	NA,1	NA,inf	NA,inf	NA,2.23739	0.00195502	0.00195502
2	chr16:29138183:G:A	29138183	A,A	G,G	1,1	-inf,inf	inf,inf	2.24229,0.346296	0.00194141	0.00194141
2	chr16:28175223:G:A	28175223	NA,A	NA,G	NA,1	NA,inf	NA,inf	NA,2.19051	0.00192285	0.00192285
2	chr16:28227155:C:T	28227155	NA,T	NA,C	NA,1	NA,inf	NA,inf	NA,2.21318	0.00187776	0.00187776
2	chr16:28597523:A:G	28597523	NA,G	NA,A	NA,1	NA,inf	NA,inf	NA,2.39278	0.00185368	0.00185368
2	chr16:28232033:T:C	28232033	NA,C	NA,T	NA,1	NA,inf	NA,inf	NA,2.20669	0.00185253	0.00185253
2	chr16:28227948:A:G	28227948	NA,G	NA,A	NA,1	NA,inf	NA,inf	NA,2.20607	0.00185035	0.00185035
2	chr16:28228751:A:G	28228751	NA,G	NA,A	NA,1	NA,inf	NA,inf	NA,2.19568	0.00181342	0.00181342
2	chr16:28221559:C:T	28221559	NA,T	NA,C	NA,1	NA,inf	NA,inf	NA,2.1886	0.00178718	0.00178718
2	chr16:28598454:T:C	28598454	NA,C	NA,T	NA,1	NA,inf	NA,inf	NA,1.97342	0.00176263	0.00176263
2	chr16:29164217:T:C	29164217	NA,C	NA,T	NA,1	NA,inf	NA,inf	NA,2.05603	0.00175127	0.00175127
2	chr16:28227241:A:G	28227241	NA,G	NA,A	NA,1	NA,inf	NA,inf	NA,2.17359	0.00173914	0.00173914
2	chr16:28057683:A:G	28057683	NA,G	NA,A	NA,1	NA,-inf	NA,inf	NA,2.20017	0.00173596	0.00173596
2	chr16:28594958:T:C	28594958	NA,C	NA,T	NA,1	NA,inf	NA,inf	NA,2.35332	0.0016883	0.0016883
2	chr16:28220931:G:T	28220931	NA,T	NA,G	NA,1	NA,inf	NA,inf	NA,2.15408	0.0016734	0.0016734
2	chr16:28225085:A:G	28225085	NA,G	NA,A	NA,1	NA,inf	NA,inf	NA,2.15155	0.00166657	0.00166657
2	chr16:29005044:A:C	29005044	C,NA	A,NA	1,NA	inf,NA	inf,NA	3.53756,NA	0.00165685	0.00165685
2	chr16:29165680:TTC:T	29165680	NA,T	NA,TTC	NA,1	NA,inf	NA,inf	NA,2.02166	0.00163803	0.00163803
2	chr16:29163831:T:C	29163831	NA,C	NA,T	NA,1	NA,inf	NA,inf	NA,2.02219	0.00163771	0.00163771
2	chr16:28225172:T:TTGA	28225172	NA,TTGA	NA,T	NA,1	NA,inf	NA,inf	NA,2.14022	0.00163056	0.00163056
2	chr16:28223390:T:C	28223390	NA,C	NA,T	NA,1	NA,inf	NA,inf	NA,2.13788	0.00162105	0.00162105
2	chr16:28597997:T:A	28597997	NA,A	NA,T	NA,1	NA,inf	NA,inf	NA,2.32009	0.00162095	0.00162095
2	chr16:28221334:C:G	28221334	NA,G	NA,C	NA,1	NA,inf	NA,inf	NA,2.13714	0.00161893	0.00161893
2	chr16:28226531:C:T	28226531	NA,T	NA,C	NA,1	NA,inf	NA,inf	NA,2.12783	0.00159312	0.00159312
2	chr16:28225994:C:T	28225994	NA,T	NA,C	NA,1	NA,inf	NA,inf	NA,2.12645	0.00159267	0.00159267
2	chr16:28224465:C:T	28224465	NA,T	NA,C	NA,1	NA,inf	NA,inf	NA,2.11214	0.00154303	0.00154303
2	chr16:28224404:G:A	28224404	NA,A	NA,G	NA,1	NA,inf	NA,inf	NA,2.10781	0.00153201	0.00153201
2	chr16:28596358:A:G	28596358	NA,G	NA,A	NA,1	NA,-inf	NA,inf	NA,1.92035	0.00151963	0.00151963
2	chr16:28234817:G:A	28234817	NA,A	NA,G	NA,1	NA,inf	NA,inf	NA,2.10294	0.00151318	0.00151318
2	chr16:29161845:T:C	29161845	NA,C	NA,T	NA,1	NA,inf	NA,inf	NA,1.96455	0.0014644	0.0014644
2	chr16:29161706:G:A	29161706	NA,A	NA,G	NA,1	NA,inf	NA,inf	NA,1.95982	0.00145077	0.00145077
2	chr16:29188781:C:T	29188781	NA,T	NA,C	NA,1	NA,inf	NA,inf	NA,1.96975	0.00141756	0.00141756
2	chr16:29167057:T:C	29167057	NA,C	NA,T	NA,1	NA,inf	NA,inf	NA,1.94793	0.00141568	0.00141568
2	chr16:29166340:A:G	29166340	NA,G	NA,A	NA,1	NA,inf	NA,inf	NA,1.9476	0.00141502	0.00141502
2	chr16:29161516:C:T	29161516	T,T	C,C	1,1	-inf,inf	inf,inf	1.64211,1.26512	0.00141107	0.00141107
2	chr16:29162010:T:C	29162010	NA,C	NA,T	NA,1	NA,inf	NA,inf	NA,1.94214	0.00140151	0.00140151
2	chr16:28207162:T:C	28207162	NA,C	NA,T	NA,1	NA,inf	NA,inf	NA,2.05205	0.00138525	0.00138525
2	chr16:28208277:G:A	28208277	NA,A	NA,G	NA,1	NA,inf	NA,inf	NA,2.04938	0.00137872	0.00137872
2	chr16:28077529:G:A	28077529	NA,A	NA,G	NA,1	NA,inf	NA,inf	NA,2.18084	0.00137263	0.00137263
2	chr16:28226616:A:G	28226616	NA,G	NA,A	NA,1	NA,inf	NA,inf	NA,2.04768	0.001365	0.001365
2	chr16:28210362:A:G	28210362	NA,G	NA,A	NA,1	NA,inf	NA,inf	NA,2.04011	0.00135514	0.00135514
2	chr16:28170019:C:T	28170019	NA,T	NA,C	NA,1	NA,inf	NA,inf	NA,2.03311	0.00134484	0.00134484
2	chr16:28224435:T:C	28224435	NA,C	NA,T	NA,1	NA,inf	NA,inf	NA,2.03854	0.00134464	0.00134464
2	chr16:28207424:A:G	28207424	NA,G	NA,A	NA,1	NA,inf	NA,inf	NA,2.03541	0.00134333	0.00134333
2	chr16:28220559:C:T	28220559	NA,T	NA,C	NA,1	NA,inf	NA,inf	NA,2.02824	0.00131876	0.00131876
2	chr16:28146016:A:G	28146016	NA,G	NA,A	NA,1	NA,inf	NA,inf	NA,2.08211	0.00131432	0.00131432
2	chr16:28140397:T:C	28140397	NA,C	NA,T	NA,1	NA,inf	NA,inf	NA,2.01991	0.00130791	0.00130791
2	chr16:28035856:C:T	28035856	NA,T	NA,C	NA,1	NA,-inf	NA,inf	NA,2.01982	0.00128831	0.00128831
2	chr16:29154798:C:T	29154798	NA,T	NA,C	NA,1	NA,inf	NA,inf	NA,1.99245	0.0012868	0.0012868
2	chr16:28549181:G:A	28549181	NA,A	NA,G	NA,1	NA,-inf	NA,inf	NA,2.09153	0.00128103	0.00128103
2	chr16:29164609:T:TG	29164609	NA,TG	NA,T	NA,1	NA,inf	NA,inf	NA,1.89898	0.00127883	0.00127883
2	chr16:28157736:A:G	28157736	NA,G	NA,A	NA,1	NA,inf	NA,inf	NA,2.00746	0.00127818	0.00127818
2	chr16:28141909:A:G	28141909	NA,G	NA,A	NA,1	NA,inf	NA,inf	NA,2.00712	0.00127726	0.00127726
2	chr16:29107443:C:T	29107443	T,T	C,C	1,1	-inf,inf	inf,inf	2.43978,0.444737	0.0012751	0.0012751
2	chr16:28190416:C:T	28190416	NA,T	NA,C	NA,1	NA,inf	NA,inf	NA,2.00105	0.00125893	0.00125893
2	chr16:28226082:T:C	28226082	NA,C	NA,T	NA,1	NA,inf	NA,inf	NA,1.99688	0.00123402	0.00123402
2	chr16:28154838:A:ATT	28154838	NA,ATT	NA,A	NA,1	NA,inf	NA,inf	NA,1.98039	0.00120926	0.00120926
2	chr16:28117190:A:G	28117190	NA,G	NA,A	NA,1	NA,inf	NA,inf	NA,1.97033	0.00119353	0.00119353
2	chr16:29163926:G:A	29163926	NA,A	NA,G	NA,1	NA,inf	NA,inf	NA,1.85822	0.00119008	0.00119008
2	chr16:28109184:A:AT	28109184	NA,AT	NA,A	NA,1	NA,inf	NA,inf	NA,1.9624	0.00117589	0.00117589
2	chr16:29110105:G:A	29110105	A,A	G,G	1,1	-inf,inf	inf,inf	2.06583,0.283185	0.00117496	0.00117496
2	chr16:28097732:T:C	28097732	NA,C	NA,T	NA,1	NA,inf	NA,inf	NA,1.95989	0.00116945	0.00116945
2	chr16:28187124:G:A	28187124	NA,A	NA,G	NA,1	NA,inf	NA,inf	NA,1.96068	0.00116608	0.00116608
2	chr16:28175696:A:G	28175696	NA,G	NA,A	NA,1	NA,inf	NA,inf	NA,1.95957	0.00116422	0.00116422
2	chr16:29166463:C:T	29166463	NA,T	NA,C	NA,1	NA,inf	NA,inf	NA,1.85037	0.00116182	0.00116182
2	chr16:28186104:A:G	28186104	NA,G	NA,A	NA,1	NA,inf	NA,inf	NA,1.95752	0.00115948	0.00115948
2	chr16:28110568:C:A	28110568	NA,A	NA,C	NA,1	NA,inf	NA,inf	NA,1.95518	0.00115885	0.00115885
2	chr16:28101134:A:G	28101134	NA,G	NA,A	NA,1	NA,inf	NA,inf	NA,1.95273	0.00115463	0.00115463
2	chr16:28165669:C:T	28165669	NA,T	NA,C	NA,1	NA,inf	NA,inf	NA,1.95209	0.00114747	0.00114747
2	chr16:28125810:G:T	28125810	NA,T	NA,G	NA,1	NA,inf	NA,inf	NA,1.84084	0.00114035	0.00114035
2	chr16:28588720:G:A	28588720	NA,A	NA,G	NA,1	NA,inf	NA,inf	NA,2.14748	0.00113339	0.00113339
2	chr16:28151355:A:G	28151355	NA,G	NA,A	NA,1	NA,inf	NA,inf	NA,1.93975	0.00112003	0.00112003
2	chr16:28220558:T:C	28220558	NA,C	NA,T	NA,1	NA,inf	NA,inf	NA,1.94343	0.00111854	0.00111854
2	chr16:29161374:G:A	29161374	A,A	G,G	1,1	inf,-inf	inf,inf	2.07321,1.24754	0.00111612	0.00111612
2	chr16:28114773:C:T	28114773	NA,T	NA,C	NA,1	NA,inf	NA,inf	NA,1.93452	0.00111571	0.00111571
2	chr16:28133224:T:C	28133224	NA,C	NA,T	NA,1	NA,inf	NA,inf	NA,1.93505	0.00111409	0.00111409
2	chr16:28151153:A:C	28151153	NA,C	NA,A	NA,1	NA,inf	NA,inf	NA,1.9365	0.00111155	0.00111155
2	chr16:28529617:G:A	28529617	NA,A	NA,G	NA,1	NA,inf	NA,inf	NA,2.24555	0.00110317	0.00110317
2	chr16:28197804:A:G	28197804	NA,G	NA,A	NA,1	NA,inf	NA,inf	NA,1.92369	0.0010942	0.0010942
2	chr16:28129760:C:T	28129760	NA,T	NA,C	NA,1	NA,inf	NA,inf	NA,1.91891	0.00108014	0.00108014
2	chr16:28096051:C:T	28096051	NA,T	NA,C	NA,1	NA,inf	NA,inf	NA,1.91546	0.00107582	0.00107582
2	chr16:28564880:T:C	28564880	NA,C	NA,T	NA,1	NA,inf	NA,inf	NA,2.11016	0.00105362	0.00105362
2	chr16:28184826:G:A	28184826	NA,A	NA,G	NA,1	NA,inf	NA,inf	NA,1.90244	0.00104508	0.00104508
2	chr16:28018173:C:T	28018173	NA,T	NA,C	NA,1	NA,-inf	NA,inf	NA,1.94411	0.00104156	0.00104156
2	chr16:29156854:T:C	29156854	NA,C	NA,T	NA,1	NA,inf	NA,inf	NA,1.87346	0.00104068	0.00104068
2	chr16:28018427:G:A	28018427	NA,A	NA,G	NA,1	NA,-inf	NA,inf	NA,1.93434	0.00102335	0.00102335
2	chr16:28198451:C:T	28198451	NA,T	NA,C	NA,1	NA,inf	NA,inf	NA,1.88961	0.0010211	0.0010211
2	chr16:28137209:A:G	28137209	NA,G	NA,A	NA,1	NA,inf	NA,inf	NA,1.88264	0.00101114	0.00101114
2	chr16:28128499:T:C	28128499	NA,C	NA,T	NA,1	NA,inf	NA,inf	NA,1.88309	0.00101025	0.00101025
2	chr16:28128005:C:A	28128005	NA,A	NA,C	NA,1	NA,inf	NA,inf	NA,1.87305	0.000991605	0.000991605
2	chr16:28125916:G:C	28125916	NA,C	NA,G	NA,1	NA,inf	NA,inf	NA,1.86698	0.000980399	0.000980399
2	chr16:28126645:T:C	28126645	NA,C	NA,T	NA,1	NA,inf	NA,inf	NA,1.86523	0.000977185	0.000977185
2	chr16:28568597:G:C	28568597	NA,C	NA,G	NA,1	NA,inf	NA,inf	NA,2.06667	0.000972312	0.000972312
2	chr16:29154056:AAG:A	29154056	NA,A	NA,AAG	NA,1	NA,inf	NA,inf	NA,1.8204	0.000941458	0.000941458
2	chr16:29156566:C:T	29156566	NA,T	NA,C	NA,1	NA,inf	NA,inf	NA,1.81616	0.00093392	0.00093392
2	chr16:29154335:C:T	29154335	NA,T	NA,C	NA,1	NA,inf	NA,inf	NA,1.81616	0.00093392	0.00093392
2	chr16:29154186:C:T	29154186	NA,T	NA,C	NA,1	NA,inf	NA,inf	NA,1.81616	0.00093392	0.00093392
2	chr16:29121103:G:A	29121103	NA,A	NA,G	NA,1	NA,-inf	NA,inf	NA,1.66503	0.000920454	0.000920454
2	chr16:29165015:TCTC:T	29165015	NA,T	NA,TCTC	NA,1	NA,inf	NA,inf	NA,1.71623	0.00090801	0.00090801
2	chr16:29155095:G:A	29155095	NA,A	NA,G	NA,1	NA,inf	NA,inf	NA,1.80016	0.000906205	0.000906205
2	chr16:29194824:A:G	29194824	G,G	A,A	1,1	inf,-inf	inf,inf	2.21615,1.01643	0.00090616	0.00090616
2	chr16:28058763:G:A	28058763	NA,A	NA,G	NA,1	NA,inf	NA,inf	NA,1.79298	0.00088298	0.00088298
2	chr16:28066767:G:A	28066767	NA,A	NA,G	NA,1	NA,inf	NA,inf	NA,1.77886	0.000882061	0.000882061
2	chr16:28578688:A:G	28578688	NA,G	NA,A	NA,1	NA,inf	NA,inf	NA,2.00158	0.000874099	0.000874099
2	chr16:29201045:G:A	29201045	NA,A	NA,G	NA,1	NA,inf	NA,inf	NA,1.74609	0.000846632	0.000846632
2	chr16:29158653:G:C	29158653	NA,C	NA,G	NA,1	NA,inf	NA,inf	NA,1.68694	0.000834997	0.000834997
2	chr16:29134719:A:G	29134719	G,NA	A,NA	1,NA	inf,NA	inf,NA	2.69581,NA	0.000834844	0.000834844
2	chr16:28987287:C:T	28987287	NA,T	NA,C	NA,1	NA,inf	NA,inf	NA,1.8652	0.000831045	0.000831045
2	chr16:28574611:T:C	28574611	NA,C	NA,T	NA,1	NA,inf	NA,inf	NA,1.96761	0.000824236	0.000824236
2	chr16:29155337:C:T	29155337	NA,T	NA,C	NA,1	NA,inf	NA,inf	NA,1.74868	0.000817523	0.000817523
2	chr16:29193401:A:G	29193401	G,G	A,A	1,1	inf,-inf	inf,inf	2.61703,0.443804	0.000816496	0.000816496
2	chr16:28017598:C:T	28017598	NA,T	NA,C	NA,1	NA,-inf	NA,inf	NA,1.80888	0.000809338	0.000809338
2	chr16:28573241:C:G	28573241	NA,G	NA,C	NA,1	NA,inf	NA,inf	NA,1.95428	0.000809112	0.000809112
2	chr16:29194364:A:G	29194364	G,G	A,A	1,1	inf,-inf	inf,inf	2.14926,1.02582	0.000808112	0.000808112
2	chr16:29111926:G:T	29111926	T,NA	G,NA	1,NA	inf,NA	inf,NA	1.85805,NA	0.000803031	0.000803031
2	chr16:28268549:G:C	28268549	NA,C	NA,G	NA,1	NA,inf	NA,inf	NA,1.77977	0.000800145	0.000800145
2	chr16:29073843:C:T	29073843	T,T	C,C	1,1	-inf,-inf	inf,inf	1.93808,0.0938348	0.000796179	0.000796179
2	chr16:28018642:G:A	28018642	NA,A	NA,G	NA,1	NA,-inf	NA,inf	NA,1.79814	0.000795927	0.000795927
2	chr16:28096631:A:G	28096631	NA,G	NA,A	NA,1	NA,inf	NA,inf	NA,1.75589	0.000795644	0.000795644
2	chr16:29206268:G:A	29206268	NA,A	NA,G	NA,1	NA,inf	NA,inf	NA,1.65457	0.000778701	0.000778701
2	chr16:28084321:A:G	28084321	NA,G	NA,A	NA,1	NA,inf	NA,inf	NA,1.78168	0.000737504	0.000737504
2	chr16:29200119:A:AAG	29200119	NA,AAG	NA,A	NA,1	NA,inf	NA,inf	NA,1.66819	0.000728167	0.000728167
2	chr16:29207645:G:A	29207645	A,A	G,G	1,1	inf,-inf	inf,inf	0.372149,2.76234	0.000727905	0.000727905
2	chr16:29179759:A:G	29179759	G,G	A,A	1,1	inf,-inf	inf,inf	2.04564,0.980301	0.000724168	0.000724168
2	chr16:28938152:C:T	28938152	NA,T	NA,C	NA,1	NA,inf	NA,inf	NA,1.90534	0.000721366	0.000721366
2	chr16:29178183:T:C	29178183	C,C	T,T	1,1	inf,-inf	inf,inf	2.04929,0.981112	0.000717361	0.000717361
2	chr16:29155361:A:G	29155361	NA,G	NA,A	NA,1	NA,inf	NA,inf	NA,1.67332	0.000712519	0.000712519
2	chr16:28270585:C:T	28270585	NA,T	NA,C	NA,1	NA,inf	NA,inf	NA,1.70922	0.000702405	0.000702405
2	chr16:28974410:T:A	28974410	NA,A	NA,T	NA,1	NA,inf	NA,inf	NA,1.76929	0.000697936	0.000697936
2	chr16:28982048:C:T	28982048	NA,T	NA,C	NA,1	NA,inf	NA,inf	NA,1.76697	0.000696746	0.000696746
2	chr16:29154177:T:G	29154177	NA,G	NA,T	NA,1	NA,inf	NA,inf	NA,1.6567	0.000690514	0.000690514
2	chr16:28948245:C:G	28948245	NA,G	NA,C	NA,1	NA,inf	NA,inf	NA,1.74047	0.000688075	0.000688075
2	chr16:29154995:G:A	29154995	NA,A	NA,G	NA,1	NA,inf	NA,inf	NA,1.65192	0.000684457	0.000684457
2	chr16:29153055:A:T	29153055	NA,T	NA,A	NA,1	NA,inf	NA,inf	NA,1.65192	0.000684457	0.000684457
2	chr16:29155386:G:A	29155386	NA,A	NA,G	NA,1	NA,inf	NA,inf	NA,1.65192	0.000684457	0.000684457
2	chr16:29139624:C:T	29139624	T,T	C,C	1,1	inf,inf	inf,inf	2.56518,0.215605	0.000680927	0.000680927
2	chr16:28811498:T:C	28811498	C,NA	T,NA	1,NA	inf,NA	inf,NA	3.22637,NA	0.000680743	0.000680743
2	chr16:29195714:T:A	29195714	A,NA	T,NA	1,NA	-inf,NA	inf,NA	1.51727,NA	0.000674337	0.000674337
2	chr16:29178300:G:A	29178300	A,A	G,G	1,1	inf,-inf	inf,inf	0.773499,2.39589	0.000673358	0.000673358
2	chr16:28609213:T:G	28609213	G,G	T,T	1,1	inf,inf	inf,inf	2.1503,1.17209	0.000671528	0.000671528
2	chr16:29178641:T:G	29178641	G,G	T,T	1,1	inf,-inf	inf,inf	2.03581,0.945727	0.000667278	0.000667278
2	chr16:28596371:C:T	28596371	NA,T	NA,C	NA,1	NA,inf	NA,inf	NA,1.8861	0.000664805	0.000664805
2	chr16:29170869:T:C	29170869	C,C	T,T	1,1	inf,-inf	inf,inf	0.781462,2.3823	0.000662717	0.000662717
2	chr16:29139464:G:A	29139464	A,A	G,G	1,1	inf,inf	inf,inf	2.53714,0.229235	0.0006519	0.0006519
2	chr16:28056064:G:A	28056064	NA,A	NA,G	NA,1	NA,-inf	NA,inf	NA,1.63589	0.000649031	0.000649031
2	chr16:28528930:C:G	28528930	NA,G	NA,C	NA,1	NA,inf	NA,inf	NA,1.98684	0.000648494	0.000648494
2	chr16:28531972:T:C	28531972	C,NA	T,NA	1,NA	inf,NA	inf,NA	2.81986,NA	0.000647274	0.000647274
2	chr16:28136935:T:C	28136935	NA,C	NA,T	NA,1	NA,inf	NA,inf	NA,1.53255	0.000641669	0.000641669
2	chr16:29152323:C:T	29152323	NA,T	NA,C	NA,1	NA,inf	NA,inf	NA,1.60725	0.000641029	0.000641029
2	chr16:29217345:G:T	29217345	T,T	G,G	1,1	inf,inf	inf,inf	2.20119,0.00206088	0.000640561	0.000640561
2	chr16:28233428:G:A	28233428	NA,A	NA,G	NA,1	NA,inf	NA,inf	NA,1.68837	0.000631359	0.000631359
2	chr16:28479754:G:A	28479754	A,NA	G,NA	1,NA	-inf,NA	inf,NA	2.41922,NA	0.000626675	0.000626675
2	chr16:28268728:A:G	28268728	NA,G	NA,A	NA,1	NA,-inf	NA,inf	NA,1.58616	0.000612399	0.000612399
2	chr16:28976332:A:C	28976332	NA,C	NA,A	NA,1	NA,inf	NA,inf	NA,1.6777	0.000593011	0.000593011
2	chr16:28011686:C:T	28011686	NA,T	NA,C	NA,1	NA,inf	NA,inf	NA,1.54301	0.000588892	0.000588892
2	chr16:29162962:A:G	29162962	G,G	A,A	1,1	inf,-inf	inf,inf	2.10548,0.837875	0.00058666	0.00058666
2	chr16:28551158:C:T	28551158	T,NA	C,NA	1,NA	inf,NA	inf,NA	2.92867,NA	0.000585732	0.000585732
2	chr16:29139978:C:T	29139978	T,T	C,C	1,1	inf,inf	inf,inf	2.49472,0.20935	0.000585163	0.000585163
2	chr16:29139945:A:G	29139945	G,G	A,A	1,1	inf,inf	inf,inf	2.49036,0.208939	0.000580591	0.000580591
2	chr16:28491935:C:T	28491935	NA,T	NA,C	NA,1	NA,inf	NA,inf	NA,1.84784	0.000569555	0.000569555
2	chr16:29176700:A:G	29176700	G,G	A,A	1,1	inf,-inf	inf,inf	1.84544,1.06505	0.000567539	0.000567539
2	chr16:29092125:G:A	29092125	A,A	G,G	1,1	inf,inf	inf,inf	2.55415,0.298335	0.000565417	0.000565417
2	chr16:28238142:A:T	28238142	T,NA	A,NA	1,NA	inf,NA	inf,NA	2.36219,NA	0.000555236	0.000555236
2	chr16:28282338:G:C	28282338	NA,C	NA,G	NA,1	NA,inf	NA,inf	NA,1.57643	0.000545828	0.000545828
2	chr16:28958286:G:A	28958286	A,NA	G,NA	1,NA	-inf,NA	inf,NA	0.928414,NA	0.000540782	0.000540782
2	chr16:28561273:G:A	28561273	NA,A	NA,G	NA,1	NA,inf	NA,inf	NA,1.78809	0.000537873	0.000537873
2	chr16:29140201:A:G	29140201	G,G	A,A	1,1	inf,inf	inf,inf	2.47609,0.146983	0.000530812	0.000530812
2	chr16:28157952:G:A	28157952	NA,A	NA,G	NA,1	NA,-inf	NA,inf	NA,1.48822	0.000530417	0.000530417
2	chr16:28110451:A:G	28110451	NA,G	NA,A	NA,1	NA,inf	NA,inf	NA,1.45519	0.000528217	0.000528217
2	chr16:29175257:C:T	29175257	T,T	C,C	1,1	inf,-inf	inf,inf	1.84604,1.01562	0.000521769	0.000521769
2	chr16:28283500:G:A	28283500	NA,A	NA,G	NA,1	NA,-inf	NA,inf	NA,1.48771	0.00052113	0.00052113
2	chr16:28137919:G:A	28137919	NA,A	NA,G	NA,1	NA,inf	NA,inf	NA,1.44382	0.000517418	0.000517418
2	chr16:28549104:C:T	28549104	NA,T	NA,C	NA,1	NA,inf	NA,inf	NA,1.78029	0.000516509	0.000516509
2	chr16:29055050:T:C	29055050	NA,C	NA,T	NA,1	NA,inf	NA,inf	NA,1.50436	0.000504931	0.000504931
2	chr16:28585409:A:T	28585409	NA,T	NA,A	NA,1	NA,inf	NA,inf	NA,1.74191	0.000501205	0.000501205
2	chr16:28078210:A:G	28078210	NA,G	NA,A	NA,1	NA,inf	NA,inf	NA,1.62994	0.000500674	0.000500674
2	chr16:28538187:G:A	28538187	A,A	G,G	1,1	-inf,-inf	inf,inf	8.83477,2.57142	0.000497066	0.00066542
2	chr16:28278100:G:A	28278100	A,NA	G,NA	1,NA	-inf,NA	inf,NA	2.05273,NA	0.000492132	0.000492132
2	chr16:28093765:C:T	28093765	NA,T	NA,C	NA,1	NA,inf	NA,inf	NA,1.53937	0.000488319	0.000488319
2	chr16:29189260:T:C	29189260	C,C	T,T	1,1	inf,-inf	inf,inf	2.12631,0.752085	0.000485114	0.000485114
2	chr16:28540403:G:A	28540403	NA,A	NA,G	NA,1	NA,inf	NA,inf	NA,1.7273	0.000480889	0.000480889
2	chr16:28963637:C:T	28963637	T,NA	C,NA	1,NA	-inf,NA	inf,NA	1.22416,NA	0.000480732	0.000480732
2	chr16:28155662:A:G	28155662	NA,G	NA,A	NA,1	NA,-inf	NA,inf	NA,1.43023	0.00047834	0.00047834
2	chr16:28543010:C:T	28543010	NA,T	NA,C	NA,1	NA,inf	NA,inf	NA,1.72942	0.00047468	0.00047468
2	chr16:28547360:G:A	28547360	NA,A	NA,G	NA,1	NA,inf	NA,inf	NA,1.73013	0.000474336	0.000474336
2	chr16:28067613:G:A	28067613	NA,A	NA,G	NA,1	NA,-inf	NA,inf	NA,1.42155	0.000469824	0.000469824
2	chr16:28224052:A:C	28224052	NA,C	NA,A	NA,1	NA,inf	NA,inf	NA,1.52296	0.000469067	0.000469067
2	chr16:29174870:T:C	29174870	C,C	T,T	1,1	inf,-inf	inf,inf	1.84183,0.9585	0.000465984	0.000465984
2	chr16:28539112:G:A	28539112	NA,A	NA,G	NA,1	NA,inf	NA,inf	NA,1.71877	0.000465259	0.000465259
2	chr16:28628050:C:T	28628050	T,NA	C,NA	1,NA	-inf,NA	inf,NA	1.18138,NA	0.000460319	0.000460319
2	chr16:28132821:T:C	28132821	NA,C	NA,T	NA,1	NA,inf	NA,inf	NA,1.48455	0.000442629	0.000442629
2	chr16:28546312:C:T	28546312	NA,T	NA,C	NA,1	NA,inf	NA,inf	NA,1.68141	0.000437022	0.000437022
2	chr16:28150522:A:G	28150522	NA,G	NA,A	NA,1	NA,-inf	NA,inf	NA,1.37622	0.000433209	0.000433209
2	chr16:29211641:C:T	29211641	T,T	C,C	1,1	inf,-inf	inf,inf	0.0868921,2.59079	0.000429993	0.000429993
2	chr16:28903287:A:G	28903287	G,NA	A,NA	1,NA	-inf,NA	inf,NA	1.29395,NA	0.000428999	0.000428999
2	chr16:28297915:G:A	28297915	NA,A	NA,G	NA,1	NA,-inf	NA,inf	NA,1.37624	0.000428058	0.000428058
2	chr16:28538011:G:A	28538011	NA,A	NA,G	NA,1	NA,inf	NA,inf	NA,1.65325	0.000424767	0.000424767
2	chr16:28966667:G:A	28966667	A,NA	G,NA	1,NA	-inf,NA	inf,NA	0.840489,NA	0.000424366	0.000424366
2	chr16:28106758:T:C	28106758	NA,C	NA,T	NA,1	NA,-inf	NA,inf	NA,1.36307	0.000421988	0.000421988
2	chr16:29223434:G:A	29223434	NA,A	NA,G	NA,1	NA,inf	NA,inf	NA,1.32647	0.000410467	0.000410467
2	chr16:29082642:A:C	29082642	C,C	A,A	1,1	inf,inf	inf,inf	2.44235,0.0662717	0.000408421	0.000408421
2	chr16:29122575:G:A	29122575	A,A	G,G	1,1	inf,-inf	inf,inf	1.52061,1.308	0.00040682	0.00040682
2	chr16:28195024:T:C	28195024	NA,C	NA,T	NA,1	NA,-inf	NA,inf	NA,1.32957	0.0003978	0.0003978
2	chr16:28192740:C:T	28192740	NA,T	NA,C	NA,1	NA,-inf	NA,inf	NA,1.32921	0.000397556	0.000397556
2	chr16:28134149:T:C	28134149	NA,C	NA,T	NA,1	NA,-inf	NA,inf	NA,1.329	0.000397408	0.000397408
2	chr16:28106947:C:T	28106947	NA,T	NA,C	NA,1	NA,-inf	NA,inf	NA,1.329	0.000397408	0.000397408
2	chr16:28195076:C:T	28195076	NA,T	NA,C	NA,1	NA,-inf	NA,inf	NA,1.329	0.000397408	0.000397408
2	chr16:29148060:C:T	29148060	NA,T	NA,C	NA,1	NA,inf	NA,inf	NA,1.34632	0.000395771	0.000395771
2	chr16:28310309:C:T	28310309	NA,T	NA,C	NA,1	NA,-inf	NA,inf	NA,1.31708	0.000388088	0.000388088
2	chr16:29120689:A:T	29120689	T,T	A,A	1,1	inf,-inf	inf,inf	1.49157,1.28233	0.000387809	0.000387809
2	chr16:28810533:G:A	28810533	NA,A	NA,G	NA,1	NA,-inf	NA,inf	NA,1.4884	0.000386672	0.000386672
2	chr16:28203171:A:C	28203171	NA,C	NA,A	NA,1	NA,-inf	NA,inf	NA,1.31209	0.000385511	0.000385511
2	chr16:28103937:G:C	28103937	NA,C	NA,G	NA,1	NA,-inf	NA,inf	NA,1.31085	0.000382546	0.000382546
2	chr16:29341500:T:C	29341500	NA,C	NA,T	NA,1	NA,inf	NA,inf	NA,1.30809	0.000381747	0.000381747
2	chr16:28067888:G:A	28067888	NA,A	NA,G	NA,1	NA,-inf	NA,inf	NA,1.35568	0.000380577	0.000380577
2	chr16:29166842:T:C	29166842	C,C	T,T	1,1	inf,-inf	inf,inf	1.81389,0.900063	0.000377782	0.000377782
2	chr16:29313354:G:A	29313354	NA,A	NA,G	NA,1	NA,inf	NA,inf	NA,1.39076	0.000373943	0.000373943
2	chr16:29345065:C:T	29345065	NA,T	NA,C	NA,1	NA,-inf	NA,inf	NA,1.18514	0.000366128	0.000366128
2	chr16:29147276:A:G	29147276	G,G	A,A	1,1	inf,inf	inf,inf	1.88343,0.780891	0.000360777	0.000360777
2	chr16:28321964:G:A	28321964	A,NA	G,NA	1,NA	inf,NA	inf,NA	2.39358,NA	0.000357297	0.000357297
2	chr16:28101153:G:A	28101153	NA,A	NA,G	NA,1	NA,inf	NA,inf	NA,1.36454	0.00035698	0.00035698
2	chr16:29229377:A:G	29229377	NA,G	NA,A	NA,1	NA,inf	NA,inf	NA,1.25842	0.000356389	0.000356389
2	chr16:29147860:A:AAAGGG	29147860	NA,AAAGGG	NA,A	NA,1	NA,inf	NA,inf	NA,1.28554	0.000355572	0.000355572
2	chr16:29147861:C:G	29147861	NA,G	NA,C	NA,1	NA,inf	NA,inf	NA,1.28413	0.000354673	0.000354673
2	chr16:28931502:G:T	28931502	NA,T	NA,G	NA,1	NA,inf	NA,inf	NA,1.46462	0.000352893	0.000352893
2	chr16:29139625:T:G	29139625	G,G	T,T	1,1	inf,inf	inf,inf	2.18846,0.392052	0.00035061	0.00035061
2	chr16:29142183:A:G	29142183	G,G	A,A	1,1	inf,inf	inf,inf	2.15025,0.43383	0.000343181	0.000343181
2	chr16:28917421:ATC:A	28917421	NA,A	NA,ATC	NA,1	NA,-inf	NA,inf	NA,1.4097	0.000339556	0.000339556
2	chr16:28329117:C:T	28329117	NA,T	NA,C	NA,1	NA,-inf	NA,inf	NA,1.23592	0.000338893	0.000338893
2	chr16:29193728:C:T	29193728	T,T	C,C	1,1	inf,-inf	inf,inf	2.21544,0.303942	0.000336799	0.000336799
2	chr16:28923601:T:C	28923601	NA,C	NA,T	NA,1	NA,-inf	NA,inf	NA,1.40451	0.000336656	0.000336656
2	chr16:28603922:C:T	28603922	NA,T	NA,C	NA,1	NA,inf	NA,inf	NA,1.42194	0.000336285	0.000336285
2	chr16:28237079:G:A	28237079	A,A	G,G	1,1	inf,inf	inf,inf	1.6892,1.57258	0.000334591	0.000334591
2	chr16:28157985:C:T	28157985	NA,T	NA,C	NA,1	NA,inf	NA,inf	NA,1.18401	0.000334516	0.000334516
2	chr16:28134021:TG:T	28134021	NA,T	NA,TG	NA,1	NA,-inf	NA,inf	NA,1.23004	0.000332216	0.000332216
2	chr16:28208606:C:T	28208606	NA,T	NA,C	NA,1	NA,-inf	NA,inf	NA,1.22803	0.000331021	0.000331021
2	chr16:28175685:A:AC	28175685	NA,AC	NA,A	NA,1	NA,inf	NA,inf	NA,1.18726	0.000329976	0.000329976
2	chr16:28267755:T:C	28267755	NA,C	NA,T	NA,1	NA,inf	NA,inf	NA,1.28396	0.000329338	0.000329338
2	chr16:28169621:C:T	28169621	NA,T	NA,C	NA,1	NA,-inf	NA,inf	NA,1.21569	0.000325999	0.000325999
2	chr16:29290550:C:G	29290550	NA,G	NA,C	NA,1	NA,inf	NA,inf	NA,1.23729	0.000321158	0.000321158
2	chr16:28180571:C:T	28180571	NA,T	NA,C	NA,1	NA,-inf	NA,inf	NA,1.18994	0.000311293	0.000311293
2	chr16:28258002:C:T	28258002	NA,T	NA,C	NA,1	NA,inf	NA,inf	NA,1.20471	0.000310152	0.000310152
2	chr16:28487800:C:T	28487800	T,NA	C,NA	1,NA	-inf,NA	inf,NA	0.662507,NA	0.000305562	0.000305562
2	chr16:28495223:A:C	28495223	NA,C	NA,A	NA,1	NA,inf	NA,inf	NA,1.69396	0.000304898	0.000304898
2	chr16:28924259:C:A	28924259	A,NA	C,NA	1,NA	-inf,NA	inf,NA	4.37526,NA	0.000303358	0.000303358
2	chr16:28495561:A:G	28495561	NA,G	NA,A	NA,1	NA,inf	NA,inf	NA,1.68532	0.000300988	0.000300988
2	chr16:28495685:C:G	28495685	NA,G	NA,C	NA,1	NA,inf	NA,inf	NA,1.68357	0.000299995	0.000299995
2	chr16:28200440:T:C	28200440	C,NA	T,NA	1,NA	inf,NA	inf,NA	1.58397,NA	0.000299732	0.000299732
2	chr16:28172433:C:T	28172433	NA,T	NA,C	NA,1	NA,-inf	NA,inf	NA,1.17644	0.00029884	0.00029884
2	chr16:29206266:G:A	29206266	NA,A	NA,G	NA,1	NA,-inf	NA,inf	NA,1.13777	0.00029862	0.00029862
2	chr16:29339317:C:T	29339317	NA,T	NA,C	NA,1	NA,-inf	NA,inf	NA,1.06844	0.000297159	0.000297159
2	chr16:28484693:T:C	28484693	C,NA	T,NA	1,NA	-inf,NA	inf,NA	0.652094,NA	0.000294846	0.000294846
2	chr16:29211651:C:T	29211651	T,NA	C,NA	1,NA	-inf,NA	inf,NA	1.04085,NA	0.000294591	0.000294591
2	chr16:28124019:A:G	28124019	NA,G	NA,A	NA,1	NA,inf	NA,inf	NA,1.15932	0.000291645	0.000291645
2	chr16:29086776:G:A	29086776	A,A	G,G	1,1	inf,inf	inf,inf	1.47325,0.796138	0.000288607	0.000288607
2	chr16:29183064:T:C	29183064	C,C	T,T	1,1	inf,-inf	inf,inf	2.10415,0.274896	0.000288577	0.000288577
2	chr16:29288079:A:G	29288079	NA,G	NA,A	NA,1	NA,inf	NA,inf	NA,1.17569	0.000288216	0.000288216
2	chr16:29286814:TTG:T	29286814	NA,T	NA,TTG	NA,1	NA,inf	NA,inf	NA,1.16586	0.000283314	0.000283314
2	chr16:28048581:C:T	28048581	NA,T	NA,C	NA,1	NA,-inf	NA,inf	NA,1.13305	0.000278903	0.000278903
2	chr16:28288692:T:C	28288692	C,NA	T,NA	1,NA	inf,NA	inf,NA	2.30552,NA	0.000278726	0.000278726
2	chr16:28045749:G:T	28045749	NA,T	NA,G	NA,1	NA,-inf	NA,inf	NA,1.13039	0.000277747	0.000277747
2	chr16:28045678:AAAT:A	28045678	NA,A	NA,AAAT	NA,1	NA,-inf	NA,inf	NA,1.13012	0.000277628	0.000277628
2	chr16:29071091:C:T	29071091	NA,T	NA,C	NA,1	NA,inf	NA,inf	NA,1.13496	0.000277487	0.000277487
2	chr16:29266301:G:A	29266301	NA,A	NA,G	NA,1	NA,inf	NA,inf	NA,1.11343	0.000275136	0.000275136
2	chr16:29189592:C:G	29189592	G,G	C,C	1,1	inf,-inf	inf,inf	2.18514,0.2744	0.000274291	0.000274291
2	chr16:28079397:A:G	28079397	NA,G	NA,A	NA,1	NA,-inf	NA,inf	NA,1.10416	0.000273152	0.000273152
2	chr16:28236344:A:T	28236344	T,T	A,A	1,1	inf,inf	inf,inf	1.37306,1.67416	0.000273018	0.000273018
2	chr16:29191489:G:C	29191489	C,C	G,G	1,1	inf,-inf	inf,inf	2.00727,0.466879	0.000268647	0.000268647
2	chr16:29306490:C:G	29306490	G,G	C,C	1,1	inf,-inf	inf,inf	1.48537,1.4552	0.000268182	0.000268182
2	chr16:29324164:A:C	29324164	NA,C	NA,A	NA,1	NA,inf	NA,inf	NA,1.14634	0.000267444	0.000267444
2	chr16:29241425:A:G	29241425	NA,G	NA,A	NA,1	NA,inf	NA,inf	NA,1.08428	0.000265581	0.000265581
2	chr16:28068448:T:A	28068448	NA,A	NA,T	NA,1	NA,-inf	NA,inf	NA,1.16009	0.00026506	0.00026506
2	chr16:29258061:G:A	29258061	NA,A	NA,G	NA,1	NA,inf	NA,inf	NA,1.12577	0.000262475	0.000262475
2	chr16:29205136:G:A	29205136	A,A	G,G	1,1	inf,-inf	inf,inf	0.398204,2.21172	0.000260804	0.000260804
2	chr16:28934248:C:T	28934248	NA,T	NA,C	NA,1	NA,inf	NA,inf	NA,1.17966	0.000260767	0.000260767
2	chr16:28167036:C:T	28167036	NA,T	NA,C	NA,1	NA,-inf	NA,inf	NA,1.09791	0.000260458	0.000260458
2	chr16:29234814:C:T	29234814	NA,T	NA,C	NA,1	NA,-inf	NA,inf	NA,1.13723	0.000259418	0.000259418
2	chr16:28176455:A:G	28176455	NA,G	NA,A	NA,1	NA,-inf	NA,inf	NA,1.11386	0.000257291	0.000257291
2	chr16:29188227:T:C	29188227	C,C	T,T	1,1	inf,-inf	inf,inf	1.97765,0.55213	0.0002572	0.0002572
2	chr16:28853784:G:A	28853784	NA,A	NA,G	NA,1	NA,-inf	NA,inf	NA,1.16213	0.000256705	0.000256705
2	chr16:29191284:CTT:C	29191284	C,C	CTT,CTT	1,1	inf,-inf	inf,inf	2.14783,0.120942	0.000255768	0.000255768
2	chr16:28067103:C:A	28067103	A,A	C,C	1,1	inf,inf	inf,inf	1.87975,0.862955	0.000255583	0.000255583
2	chr16:29428037:A:G	29428037	NA,G	NA,A	NA,1	NA,-inf	NA,inf	NA,0.99692	0.000254633	0.000254633
2	chr16:28551321:A:G	28551321	G,G	A,A	1,1	-inf,inf	inf,inf	2.59436,0.656827	0.000253999	0.000253999
2	chr16:28236942:C:T	28236942	T,T	C,C	1,1	inf,inf	inf,inf	1.31847,1.66624	0.000251514	0.000251514
2	chr16:28071346:C:G	28071346	NA,G	NA,C	NA,1	NA,inf	NA,inf	NA,1.11528	0.000251244	0.000251244
2	chr16:29194652:C:T	29194652	NA,T	NA,C	NA,1	NA,inf	NA,inf	NA,1.08521	0.000251063	0.000251063
2	chr16:29216778:G:T	29216778	T,T	G,G	1,1	inf,-inf	inf,inf	0.843511,1.52554	0.000250144	0.000250144
2	chr16:28198582:C:T	28198582	NA,T	NA,C	NA,1	NA,inf	NA,inf	NA,1.07559	0.000250108	0.000250108
2	chr16:28861263:G:A	28861263	NA,A	NA,G	NA,1	NA,-inf	NA,inf	NA,1.14399	0.000246232	0.000246232
2	chr16:28290590:G:A	28290590	NA,A	NA,G	NA,1	NA,inf	NA,inf	NA,1.19837	0.000245696	0.000245696
2	chr16:28060739:A:G	28060739	NA,G	NA,A	NA,1	NA,inf	NA,inf	NA,1.02908	0.000243054	0.000243054
2	chr16:28182550:C:T	28182550	NA,T	NA,C	NA,1	NA,-inf	NA,inf	NA,1.05561	0.000242957	0.000242957
2	chr16:28001290:G:A	28001290	NA,A	NA,G	NA,1	NA,-inf	NA,inf	NA,1.01443	0.000242123	0.000242123
2	chr16:28849579:TAATC:T	28849579	NA,T	NA,TAATC	NA,1	NA,-inf	NA,inf	NA,1.13422	0.000241956	0.000241956
2	chr16:29197645:T:G	29197645	NA,G	NA,T	NA,1	NA,inf	NA,inf	NA,1.05845	0.000240398	0.000240398
2	chr16:28492963:G:A	28492963	NA,A	NA,G	NA,1	NA,inf	NA,inf	NA,1.02259	0.000239274	0.000239274
2	chr16:28987628:C:T	28987628	NA,T	NA,C	NA,1	NA,inf	NA,inf	NA,1.24415	0.000239091	0.000239091
2	chr16:29181590:T:C	29181590	C,C	T,T	1,1	inf,-inf	inf,inf	2.02278,0.278052	0.000239076	0.000239076
2	chr16:29266650:A:G	29266650	G,NA	A,NA	1,NA	-inf,NA	inf,NA	1.37244,NA	0.00023889	0.00023889
2	chr16:28190265:G:A	28190265	NA,A	NA,G	NA,1	NA,-inf	NA,inf	NA,1.04234	0.000238457	0.000238457
2	chr16:28224651:A:T	28224651	NA,T	NA,A	NA,1	NA,inf	NA,inf	NA,1.04359	0.000237139	0.000237139
2	chr16:28956367:C:T	28956367	NA,T	NA,C	NA,1	NA,inf	NA,inf	NA,1.23768	0.000236577	0.000236577
2	chr16:28184923:T:C	28184923	NA,C	NA,T	NA,1	NA,-inf	NA,inf	NA,1.03883	0.000235956	0.000235956
2	chr16:28165732:G:C	28165732	NA,C	NA,G	NA,1	NA,-inf	NA,inf	NA,1.03817	0.000235687	0.000235687
2	chr16:28202493:G:A	28202493	NA,A	NA,G	NA,1	NA,-inf	NA,inf	NA,1.03766	0.000235474	0.000235474
2	chr16:28193281:G:A	28193281	NA,A	NA,G	NA,1	NA,-inf	NA,inf	NA,1.03766	0.000235474	0.000235474
2	chr16:28196230:C:T	28196230	NA,T	NA,C	NA,1	NA,-inf	NA,inf	NA,1.03766	0.000235474	0.000235474
2	chr16:28131674:G:A	28131674	NA,A	NA,G	NA,1	NA,-inf	NA,inf	NA,1.03766	0.000235474	0.000235474
2	chr16:28106985:T:A	28106985	NA,A	NA,T	NA,1	NA,-inf	NA,inf	NA,1.03766	0.000235474	0.000235474
2	chr16:28175632:A:G	28175632	NA,G	NA,A	NA,1	NA,-inf	NA,inf	NA,1.03766	0.000235474	0.000235474
2	chr16:28112639:A:G	28112639	NA,G	NA,A	NA,1	NA,-inf	NA,inf	NA,1.03766	0.000235474	0.000235474
2	chr16:28185971:T:G	28185971	NA,G	NA,T	NA,1	NA,-inf	NA,inf	NA,1.03725	0.000235296	0.000235296
2	chr16:28133640:AG:A	28133640	NA,A	NA,AG	NA,1	NA,-inf	NA,inf	NA,1.03598	0.000234779	0.000234779
2	chr16:28188141:ATG:A	28188141	NA,A	NA,ATG	NA,1	NA,-inf	NA,inf	NA,1.03563	0.000234646	0.000234646
2	chr16:28857889:A:G	28857889	NA,G	NA,A	NA,1	NA,-inf	NA,inf	NA,1.1916	0.000234323	0.000234323
2	chr16:28174358:A:G	28174358	NA,G	NA,A	NA,1	NA,-inf	NA,inf	NA,1.03479	0.000234315	0.000234315
2	chr16:28166862:T:C	28166862	NA,C	NA,T	NA,1	NA,-inf	NA,inf	NA,1.03408	0.000234001	0.000234001
2	chr16:28593158:C:T	28593158	NA,T	NA,C	NA,1	NA,inf	NA,inf	NA,0.935561	0.000233424	0.000233424
2	chr16:28953352:C:T	28953352	NA,T	NA,C	NA,1	NA,inf	NA,inf	NA,1.22994	0.000233385	0.000233385
2	chr16:28078136:C:T	28078136	NA,T	NA,C	NA,1	NA,inf	NA,inf	NA,1.06009	0.000232298	0.000232298
2	chr16:28858697:T:A	28858697	NA,A	NA,T	NA,1	NA,-inf	NA,inf	NA,1.18673	0.00023205	0.00023205
2	chr16:29036792:G:A	29036792	NA,A	NA,G	NA,1	NA,-inf	NA,inf	NA,0.970982	0.00023113	0.00023113
2	chr16:28593357:G:A	28593357	NA,A	NA,G	NA,1	NA,inf	NA,inf	NA,1.08734	0.000230844	0.000230844
2	chr16:28220295:T:C	28220295	NA,C	NA,T	NA,1	NA,inf	NA,inf	NA,1.02813	0.000230674	0.000230674
2	chr16:28595439:T:C	28595439	NA,C	NA,T	NA,1	NA,inf	NA,inf	NA,0.921315	0.000229369	0.000229369
2	chr16:28326942:G:A	28326942	NA,A	NA,G	NA,1	NA,inf	NA,inf	NA,1.07276	0.000228294	0.000228294
2	chr16:28136133:A:G	28136133	NA,G	NA,A	NA,1	NA,-inf	NA,inf	NA,1.01942	0.000228128	0.000228128
2	chr16:29192147:TG:T	29192147	T,T	TG,TG	1,1	-inf,inf	inf,inf	2.10117,0.243488	0.000227922	0.000227922
2	chr16:28190901:A:AAAT	28190901	NA,AAAT	NA,A	NA,1	NA,inf	NA,inf	NA,1.01877	0.000227305	0.000227305
2	chr16:29215420:G:A	29215420	A,A	G,G	1,1	-inf,-inf	inf,inf	0.0763358,2.23384	0.000226213	0.000226213
2	chr16:28299979:A:G	28299979	NA,G	NA,A	NA,1	NA,-inf	NA,inf	NA,0.9338	0.000226169	0.000226169
2	chr16:29289036:A:G	29289036	NA,G	NA,A	NA,1	NA,inf	NA,inf	NA,1.03777	0.000224486	0.000224486
2	chr16:29313966:C:T	29313966	NA,T	NA,C	NA,1	NA,-inf	NA,inf	NA,0.952358	0.000224053	0.000224053
2	chr16:28505323:C:T	28505323	NA,T	NA,C	NA,1	NA,inf	NA,inf	NA,1.18343	0.000223496	0.000223496
2	chr16:28623970:A:G	28623970	NA,G	NA,A	NA,1	NA,inf	NA,inf	NA,0.86004	0.000223372	0.000223372
2	chr16:28996618:T:G	28996618	NA,G	NA,T	NA,1	NA,inf	NA,inf	NA,1.08852	0.000222262	0.000222262
2	chr16:28183282:G:C	28183282	NA,C	NA,G	NA,1	NA,-inf	NA,inf	NA,1.00278	0.000221815	0.000221815
2	chr16:29159755:C:A	29159755	NA,A	NA,C	NA,1	NA,inf	NA,inf	NA,0.985588	0.000221376	0.000221376
2	chr16:28825494:A:G	28825494	NA,G	NA,A	NA,1	NA,-inf	NA,inf	NA,1.15662	0.000221214	0.000221214
2	chr16:28588956:C:T	28588956	T,T	C,C	1,1	inf,inf	inf,inf	0.819675,2.31988	0.00022076	0.00022076
2	chr16:28887633:A:G	28887633	NA,G	NA,A	NA,1	NA,inf	NA,inf	NA,0.895114	0.000220651	0.000220651
2	chr16:28831831:G:C	28831831	NA,C	NA,G	NA,1	NA,-inf	NA,inf	NA,1.15509	0.000220648	0.000220648
2	chr16:29421901:A:C	29421901	NA,C	NA,A	NA,1	NA,inf	NA,inf	NA,1.01756	0.000220428	0.000220428
2	chr16:29289985:G:T	29289985	NA,T	NA,G	NA,1	NA,-inf	NA,inf	NA,0.9819	0.000219441	0.000219441
2	chr16:28231150:C:T	28231150	NA,T	NA,C	NA,1	NA,inf	NA,inf	NA,0.999088	0.0002192	0.0002192
2	chr16:28071165:C:G	28071165	NA,G	NA,C	NA,1	NA,inf	NA,inf	NA,1.02874	0.000218574	0.000218574
2	chr16:29280963:A:G	29280963	NA,G	NA,A	NA,1	NA,inf	NA,inf	NA,1.01032	0.000215889	0.000215889
2	chr16:29183235:A:G	29183235	G,G	A,A	1,1	inf,-inf	inf,inf	2.03302,0.103915	0.000214407	0.000214407
2	chr16:29049557:T:A	29049557	A,A	T,T	1,1	inf,-inf	inf,inf	1.25676,0.821852	0.000214319	0.000214319
2	chr16:29195427:G:A	29195427	NA,A	NA,G	NA,1	NA,inf	NA,inf	NA,0.997333	0.000214031	0.000214031
2	chr16:28898306:C:T	28898306	NA,T	NA,C	NA,1	NA,-inf	NA,inf	NA,1.136	0.000213989	0.000213989
2	chr16:29289196:G:A	29289196	NA,A	NA,G	NA,1	NA,inf	NA,inf	NA,0.96647	0.000213928	0.000213928
2	chr16:28172194:A:G	28172194	NA,G	NA,A	NA,1	NA,inf	NA,inf	NA,0.98126	0.00021264	0.00021264
2	chr16:28141317:C:T	28141317	NA,T	NA,C	NA,1	NA,inf	NA,inf	NA,0.98126	0.00021264	0.00021264
2	chr16:28169985:A:G	28169985	NA,G	NA,A	NA,1	NA,inf	NA,inf	NA,0.98126	0.00021264	0.00021264
2	chr16:28171044:C:A	28171044	NA,A	NA,C	NA,1	NA,inf	NA,inf	NA,0.98126	0.00021264	0.00021264
2	chr16:28168432:A:G	28168432	NA,G	NA,A	NA,1	NA,inf	NA,inf	NA,0.98126	0.00021264	0.00021264
2	chr16:28141942:T:G	28141942	NA,G	NA,T	NA,1	NA,inf	NA,inf	NA,0.98126	0.00021264	0.00021264
2	chr16:28527015:A:C	28527015	C,C	A,A	1,1	-inf,-inf	inf,inf	8.80456,2.12379	0.000212418	0.000275227
2	chr16:28058486:A:G	28058486	NA,G	NA,A	NA,1	NA,-inf	NA,inf	NA,0.99804	0.000212208	0.000212208
2	chr16:28075213:C:T	28075213	NA,T	NA,C	NA,1	NA,inf	NA,inf	NA,1.08035	0.000212065	0.000212065
2	chr16:29278656:G:A	29278656	NA,A	NA,G	NA,1	NA,inf	NA,inf	NA,0.984851	0.000211976	0.000211976
2	chr16:28232006:A:G	28232006	NA,G	NA,A	NA,1	NA,inf	NA,inf	NA,0.994977	0.000211433	0.000211433
2	chr16:29099574:C:A	29099574	A,A	C,C	1,1	inf,inf	inf,inf	1.8883,0.459369	0.000210628	0.000210628
2	chr16:28118934:C:G	28118934	NA,G	NA,C	NA,1	NA,inf	NA,inf	NA,0.974015	0.000210012	0.000210012
2	chr16:28220471:A:AG	28220471	NA,AG	NA,A	NA,1	NA,inf	NA,inf	NA,0.974003	0.000209944	0.000209944
2	chr16:29103362:T:G	29103362	NA,G	NA,T	NA,1	NA,inf	NA,inf	NA,1.0546	0.000209712	0.000209712
2	chr16:28505984:TG:T	28505984	T,NA	TG,NA	1,NA	-inf,NA	inf,NA	0.484639,NA	0.000208673	0.000208673
2	chr16:29030693:G:A	29030693	A,A	G,G	1,1	-inf,inf	inf,inf	1.33374,0.437105	0.000207919	0.000207919
2	chr16:29257685:G:C	29257685	NA,C	NA,G	NA,1	NA,inf	NA,inf	NA,0.942867	0.000207875	0.000207875
2	chr16:29158683:C:T	29158683	NA,T	NA,C	NA,1	NA,inf	NA,inf	NA,1.05469	0.000207278	0.000207278
2	chr16:28312503:C:T	28312503	NA,T	NA,C	NA,1	NA,inf	NA,inf	NA,0.860002	0.000206971	0.000206971
2	chr16:28623892:A:C	28623892	NA,C	NA,A	NA,1	NA,inf	NA,inf	NA,0.822924	0.000206797	0.000206797
2	chr16:28060270:G:A	28060270	NA,A	NA,G	NA,1	NA,inf	NA,inf	NA,0.937618	0.000206689	0.000206689
2	chr16:29142184:G:T	29142184	NA,T	NA,G	NA,1	NA,inf	NA,inf	NA,0.967155	0.000205998	0.000205998
2	chr16:28074185:C:T	28074185	NA,T	NA,C	NA,1	NA,-inf	NA,inf	NA,0.970122	0.000205753	0.000205753
2	chr16:28821085:G:C	28821085	NA,C	NA,G	NA,1	NA,-inf	NA,inf	NA,1.10996	0.000205233	0.000205233
2	chr16:29122397:T:G	29122397	NA,G	NA,T	NA,1	NA,inf	NA,inf	NA,0.980951	0.000204063	0.000204063
2	chr16:28237609:A:G	28237609	NA,G	NA,A	NA,1	NA,inf	NA,inf	NA,0.921885	0.000203649	0.000203649
2	chr16:29419873:G:C	29419873	NA,C	NA,G	NA,1	NA,inf	NA,inf	NA,1.01171	0.000203593	0.000203593
2	chr16:28529001:A:T	28529001	T,T	A,A	1,1	-inf,-inf	inf,inf	8.60771,2.11882	0.000202706	0.000239853
2	chr16:29102426:C:T	29102426	T,T	C,C	1,1	inf,inf	inf,inf	1.91282,0.36851	0.000202642	0.000202642
2	chr16:28079875:G:A	28079875	NA,A	NA,G	NA,1	NA,-inf	NA,inf	NA,0.970596	0.000202624	0.000202624
2	chr16:29122734:G:A	29122734	NA,A	NA,G	NA,1	NA,inf	NA,inf	NA,0.965141	0.000202549	0.000202549
2	chr16:28587749:C:T	28587749	NA,T	NA,C	NA,1	NA,inf	NA,inf	NA,0.851166	0.000202441	0.000202441
2	chr16:28004801:T:G	28004801	G,G	T,T	1,1	-inf,-inf	inf,inf	0.53344,1.95206	0.000201835	0.000201835
2	chr16:29266694:G:A	29266694	NA,A	NA,G	NA,1	NA,inf	NA,inf	NA,0.916686	0.000201209	0.000201209
2	chr16:29008920:C:T	29008920	NA,T	NA,C	NA,1	NA,inf	NA,inf	NA,0.96746	0.000200192	0.000200192
2	chr16:28069288:C:T	28069288	T,NA	C,NA	1,NA	-inf,NA	inf,NA	1.52022,NA	0.000199981	0.000199981
2	chr16:28090060:TCCTC:T	28090060	NA,T	NA,TCCTC	NA,1	NA,-inf	NA,inf	NA,0.945781	0.00019993	0.00019993
2	chr16:28090418:C:T	28090418	NA,T	NA,C	NA,1	NA,-inf	NA,inf	NA,0.945729	0.000199919	0.000199919
2	chr16:28204213:A:G	28204213	NA,G	NA,A	NA,1	NA,inf	NA,inf	NA,0.944625	0.000199584	0.000199584
2	chr16:28590481:G:A	28590481	A,A	G,G	1,1	inf,inf	inf,inf	0.838286,2.2585	0.000198308	0.000198308
2	chr16:28237369:A:G	28237369	NA,G	NA,A	NA,1	NA,inf	NA,inf	NA,0.906374	0.00019825	0.00019825
2	chr16:29135106:C:T	29135106	NA,T	NA,C	NA,1	NA,inf	NA,inf	NA,0.949791	0.00019811	0.00019811
2	chr16:28576277:C:T	28576277	NA,T	NA,C	NA,1	NA,-inf	NA,inf	NA,0.870699	0.000196764	0.000196764
2	chr16:28237205:A:G	28237205	NA,G	NA,A	NA,1	NA,inf	NA,inf	NA,0.900371	0.000196454	0.000196454
2	chr16:29199262:G:A	29199262	NA,A	NA,G	NA,1	NA,inf	NA,inf	NA,0.943801	0.000196366	0.000196366
2	chr16:29258377:C:A	29258377	NA,A	NA,C	NA,1	NA,inf	NA,inf	NA,0.95628	0.000196257	0.000196257
2	chr16:28518555:G:T	28518555	NA,T	NA,G	NA,1	NA,-inf	NA,inf	NA,0.826243	0.000194821	0.000194821
2	chr16:29333579:C:T	29333579	NA,T	NA,C	NA,1	NA,inf	NA,inf	NA,0.946186	0.000194301	0.000194301
2	chr16:29280633:G:A	29280633	A,NA	G,NA	1,NA	-inf,NA	inf,NA	1.22869,NA	0.000194272	0.000194272
2	chr16:28141817:G:A	28141817	NA,A	NA,G	NA,1	NA,inf	NA,inf	NA,0.984573	0.000194171	0.000194171
2	chr16:28639607:C:T	28639607	NA,T	NA,C	NA,1	NA,inf	NA,inf	NA,0.83876	0.000193976	0.000193976
2	chr16:28074275:T:C	28074275	NA,C	NA,T	NA,1	NA,-inf	NA,inf	NA,0.933349	0.000193282	0.000193282
2	chr16:28565186:C:T	28565186	T,T	C,C	1,1	inf,inf	inf,inf	2.28038,1.01907	0.000192906	0.000192906
2	chr16:28074314:A:G	28074314	NA,G	NA,A	NA,1	NA,-inf	NA,inf	NA,0.932033	0.000192848	0.000192848
2	chr16:28073989:CA:C	28073989	NA,C	NA,CA	NA,1	NA,-inf	NA,inf	NA,0.932033	0.000192848	0.000192848
2	chr16:29315689:A:G	29315689	NA,G	NA,A	NA,1	NA,-inf	NA,inf	NA,0.907153	0.000192287	0.000192287
2	chr16:28561915:C:G	28561915	NA,G	NA,C	NA,1	NA,inf	NA,inf	NA,0.820745	0.000191673	0.000191673
2	chr16:28074483:T:C	28074483	NA,C	NA,T	NA,1	NA,-inf	NA,inf	NA,0.928002	0.000191554	0.000191554
2	chr16:28073660:T:C	28073660	NA,C	NA,T	NA,1	NA,-inf	NA,inf	NA,0.925938	0.000190872	0.000190872
2	chr16:29315239:T:C	29315239	NA,C	NA,T	NA,1	NA,-inf	NA,inf	NA,0.9007	0.00019049	0.00019049
2	chr16:28582681:T:C	28582681	NA,C	NA,T	NA,1	NA,inf	NA,inf	NA,0.816848	0.000190407	0.000190407
2	chr16:28844583:C:A	28844583	NA,A	NA,C	NA,1	NA,inf	NA,inf	NA,0.802514	0.000189903	0.000189903
2	chr16:28576327:A:T	28576327	NA,T	NA,A	NA,1	NA,-inf	NA,inf	NA,0.841941	0.000189528	0.000189528
2	chr16:28095858:A:G	28095858	NA,G	NA,A	NA,1	NA,inf	NA,inf	NA,0.913839	0.000189341	0.000189341
2	chr16:29289356:G:A	29289356	NA,A	NA,G	NA,1	NA,inf	NA,inf	NA,1.00103	0.000189178	0.000189178
2	chr16:28536132:A:G	28536132	NA,G	NA,A	NA,1	NA,inf	NA,inf	NA,0.810695	0.000188393	0.000188393
2	chr16:28816706:G:A	28816706	NA,A	NA,G	NA,1	NA,inf	NA,inf	NA,0.801296	0.000188346	0.000188346
2	chr16:29217378:G:C	29217378	NA,C	NA,G	NA,1	NA,-inf	NA,inf	NA,0.982297	0.000188108	0.000188108
2	chr16:28861090:T:C	28861090	NA,C	NA,T	NA,1	NA,-inf	NA,inf	NA,1.02607	0.000187247	0.000187247
2	chr16:29315636:A:G	29315636	NA,G	NA,A	NA,1	NA,-inf	NA,inf	NA,0.88563	0.000185746	0.000185746
2	chr16:28335840:C:T	28335840	T,T	C,C	1,1	-inf,-inf	inf,inf	0.940246,1.86994	0.000185347	0.000185347
2	chr16:28895386:T:C	28895386	NA,C	NA,T	NA,1	NA,inf	NA,inf	NA,0.790934	0.000185131	0.000185131
2	chr16:28971984:CT:C	28971984	NA,C	NA,CT	NA,1	NA,inf	NA,inf	NA,1.06753	0.000184815	0.000184815
2	chr16:28238665:G:A	28238665	NA,A	NA,G	NA,1	NA,inf	NA,inf	NA,0.868832	0.000184596	0.000184596
2	chr16:28074296:T:C	28074296	NA,C	NA,T	NA,1	NA,-inf	NA,inf	NA,0.905013	0.000184284	0.000184284
2	chr16:28269994:G:T	28269994	NA,T	NA,G	NA,1	NA,inf	NA,inf	NA,0.927439	0.000184221	0.000184221
2	chr16:29032586:G:C	29032586	NA,C	NA,G	NA,1	NA,-inf	NA,inf	NA,0.894837	0.00018248	0.00018248
2	chr16:29213714:T:G	29213714	G,G	T,T	1,1	-inf,-inf	inf,inf	0.0484159,2.13145	0.000182359	0.000182359
2	chr16:28871478:A:G	28871478	G,NA	A,NA	1,NA	-inf,NA	inf,NA	0.790326,NA	0.000182266	0.000182266
2	chr16:28079633:C:T	28079633	NA,T	NA,C	NA,1	NA,-inf	NA,inf	NA,0.893799	0.000181881	0.000181881
2	chr16:28538331:T:C	28538331	NA,C	NA,T	NA,1	NA,inf	NA,inf	NA,0.807774	0.00018176	0.00018176
2	chr16:28474524:G:A	28474524	A,NA	G,NA	1,NA	-inf,NA	inf,NA	0.644313,NA	0.000181481	0.000181481
2	chr16:29031585:G:A	29031585	NA,A	NA,G	NA,1	NA,-inf	NA,inf	NA,0.883954	0.000181273	0.000181273
2	chr16:29288995:G:A	29288995	NA,A	NA,G	NA,1	NA,inf	NA,inf	NA,0.972817	0.000180753	0.000180753
2	chr16:28956102:C:T	28956102	NA,T	NA,C	NA,1	NA,inf	NA,inf	NA,0.89706	0.000180588	0.000180588
2	chr16:29399104:G:A	29399104	NA,A	NA,G	NA,1	NA,-inf	NA,inf	NA,0.810305	0.000179813	0.000179813
2	chr16:29120612:A:G	29120612	G,NA	A,NA	1,NA	-inf,NA	inf,NA	1.93258,NA	0.000179195	0.000179195
2	chr16:28841343:T:C	28841343	NA,C	NA,T	NA,1	NA,-inf	NA,inf	NA,1.21689	0.000179015	0.000179015
2	chr16:28591518:G:C	28591518	NA,C	NA,G	NA,1	NA,-inf	NA,inf	NA,0.820656	0.000178649	0.000178649
2	chr16:29231994:C:T	29231994	NA,T	NA,C	NA,1	NA,-inf	NA,inf	NA,0.914913	0.00017854	0.00017854
2	chr16:28044715:T:C	28044715	C,C	T,T	1,1	-inf,-inf	inf,inf	0.812352,1.68265	0.00017836	0.00017836
2	chr16:29353385:G:A	29353385	NA,A	NA,G	NA,1	NA,-inf	NA,inf	NA,0.783218	0.00017832	0.00017832
2	chr16:28068856:T:C	28068856	NA,C	NA,T	NA,1	NA,-inf	NA,inf	NA,0.926328	0.000178216	0.000178216
```
