## Supplementary material for "Characterization of shared and ancestry-specific signals driving complex traits using multi-ancestry fine-mapping": susiex_nc3.cs80.snp

```
BP	SNP	PIP(CS1)	LogBF(CS1,Pop1)	LogBF(CS1,Pop2)	PIP(CS2)	LogBF(CS2,Pop1)	LogBF(CS2,Pop2)
27994917	chr16:27994917:T:C	1.78643e-16	-2.8675e-10	-1.31311	6.08791e-05	-2.8675e-10	-1.31186
27995026	chr16:27995026:T:C	1.85426e-16	-2.8675e-10	-1.27585	6.28045e-05	-2.8675e-10	-1.28073
27995180	chr16:27995180:T:C	1.78564e-16	-2.8675e-10	-1.31356	6.08632e-05	-2.8675e-10	-1.31212
27995625	chr16:27995625:G:A	1.90409e-16	-2.8675e-10	-1.24933	6.35466e-05	-2.8675e-10	-1.26898
27995775	chr16:27995775:T:C	1.87977e-16	-1.26218	-3.22512e-10	7.34958e-05	-1.12352	-3.22512e-10
27995922	chr16:27995922:A:G	1.88078e-16	-2.8675e-10	-1.26165	6.22612e-05	-2.8675e-10	-1.28941
27996429	chr16:27996429:TA:T	3.43136e-17	-1.64892	-1.31405	9.31354e-06	-1.87825	-1.31104
27996509	chr16:27996509:ACT:A	2.70247e-17	-1.89615	-1.3056	9.27662e-06	-1.88583	-1.30742
27996712	chr16:27996712:A:G	6.21881e-17	-2.02627	-0.342074	2.32202e-05	-2.02558	-0.250154
27996830	chr16:27996830:G:A	1.29757e-16	-1.63284	-3.22512e-10	4.18311e-05	-1.68711	-3.22512e-10
27997032	chr16:27997032:G:A	2.07489e-16	-1.16343	-3.22512e-10	9.27253e-05	-0.891111	-3.22512e-10
27997217	chr16:27997217:G:A	5.29429e-17	-1.56078	-0.968507	1.30216e-05	-1.81807	-1.03608
27997917	chr16:27997917:C:T	3.41005e-17	-1.82863	-1.14056	1.14275e-05	-1.79136	-1.19337
27997922	chr16:27997922:C:T	5.85557e-17	-1.14194	-1.28659	1.52013e-05	-1.42963	-1.26975
27998109	chr16:27998109:G:A	2.34425e-16	-2.8675e-10	-1.04137	7.61023e-05	-2.8675e-10	-1.08867
27998484	chr16:27998484:C:T	1.05507e-16	-1.83973	-3.22512e-10	4.07135e-05	-1.71419	-3.22512e-10
27998739	chr16:27998739:G:A	5.13684e-17	-1.2611	-1.29838	1.36109e-05	-1.52581	-1.28407
27998895	chr16:27998895:A:G	7.71481e-17	-1.80056	-0.352217	2.61875e-05	-1.95795	-0.197526
27999381	chr16:27999381:G:A	5.91981e-17	-1.78893	-0.628689	1.50562e-05	-1.9619	-0.747062
28000185	chr16:28000185:C:G	2.0369e-16	-2.8675e-10	-1.18191	6.86643e-05	-2.8675e-10	-1.19152
28000194	chr16:28000194:G:A	3.71592e-17	-1.58674	-1.29655	1.06743e-05	-1.77022	-1.28269
28000560	chr16:28000560:C:T	1.97773e-16	-2.8675e-10	-1.21139	6.72737e-05	-2.8675e-10	-1.21198
28001290	chr16:28001290:G:A	6.74975e-16	-2.8675e-10	0.0161704	0.000242123	-2.8675e-10	0.068694
28001298	chr16:28001298:G:C	2.01407e-16	-2.8675e-10	-1.19318	6.85487e-05	-2.8675e-10	-1.19321
28001381	chr16:28001381:G:A	3.83705e-17	-1.61911	-1.23211	1.0365e-05	-1.81843	-1.26389
28001568	chr16:28001568:C:T	4.37623e-16	-2.8675e-10	-0.417147	0.000141741	-2.8675e-10	-0.466754
28001933	chr16:28001933:T:C	3.68258e-17	-1.61228	-1.28002	1.55506e-05	-1.40849	-1.26816
28001983	chr16:28001983:G:A	3.20642e-17	-1.72629	-1.30448	1.19179e-05	-1.63242	-1.31029
28002344	chr16:28002344:C:G	2.80405e-17	-1.85552	-1.30934	8.66407e-06	-1.96879	-1.29278
28002528	chr16:28002528:G:C	1.28413e-16	-1.64325	-3.22512e-10	6.21844e-05	-1.29065	-3.22512e-10
28002970	chr16:28002970:A:G	1.82239e-16	-2.8675e-10	-1.29319	6.16989e-05	-2.8675e-10	-1.29849
28003018	chr16:28003018:A:G	3.40777e-17	-1.88398	-1.08588	9.70087e-06	-1.99088	-1.15765
28003239	chr16:28003239:C:T	3.61517e-17	-1.64017	-1.27061	1.12374e-05	-1.74684	-1.25467
28003803	chr16:28003803:G:A	9.63865e-17	-1.93014	-3.22512e-10	3.27836e-05	-1.93082	-3.22512e-10
28004057	chr16:28004057:T:C	1.8045e-16	-2.8675e-10	-1.30305	6.20063e-05	-2.8675e-10	-1.29352
28004514	chr16:28004514:C:T	1.83524e-16	-2.8675e-10	-1.28616	6.24106e-05	-2.8675e-10	-1.28702
28004590	chr16:28004590:CAGAAT:C	1.2994e-16	-1.88394	0.252507	3.81317e-05	-1.98721	0.207501
28004704	chr16:28004704:G:A	9.89445e-17	-1.90395	-3.22512e-10	3.29141e-05	-1.92685	-3.22512e-10
28004734	chr16:28004734:C:T	4.16002e-17	-1.99266	-0.777736	1.70471e-05	-1.83111	-0.753662
28004801	chr16:28004801:T:G	1.12343e-15	-1.25369	1.77933	0.000201835	-1.74105	1.62775
28005275	chr16:28005275:A:G	9.45278e-17	-1.77691	-0.172704	3.0523e-05	-1.77992	-0.222349
28005283	chr16:28005283:C:T	7.2142e-17	-1.89759	-0.322281	2.35294e-05	-1.88779	-0.374715
28005705	chr16:28005705:T:C	1.79443e-16	-2.8675e-10	-1.30865	6.1453e-05	-2.8675e-10	-1.30248
28005765	chr16:28005765:A:C	2.57563e-17	-1.94716	-1.30267	8.87031e-06	-1.92986	-1.30819
28006250	chr16:28006250:T:C	9.02467e-17	-1.99596	-3.22512e-10	3.10404e-05	-1.98546	-3.22512e-10
28006259	chr16:28006259:C:T	3.39815e-17	-1.73569	-1.237	1.24107e-05	-1.67868	-1.22351
28006723	chr16:28006723:G:A	8.00258e-15	-2.8675e-10	2.48901	0.00274435	-2.8675e-10	2.49655
28007268	chr16:28007268:A:T	1.47335e-16	-1.50579	-3.22512e-10	4.22797e-05	-1.67645	-3.22512e-10
28007331	chr16:28007331:C:A	2.81274e-17	-1.89648	-1.26528	9.84601e-06	-1.86457	-1.26911
28007874	chr16:28007874:G:A	3.84237e-17	-2.01636	-0.833475	1.41002e-05	-2.0163	-0.75827
28008030	chr16:28008030:G:A	1.95494e-16	-2.8675e-10	-1.22298	6.66842e-05	-2.8675e-10	-1.22078
28009454	chr16:28009454:T:C	3.46843e-16	-0.867485	0.217852	4.97255e-05	-1.82264	0.308408
28009500	chr16:28009500:A:G	1.82754e-16	-2.8675e-10	-1.29036	6.14322e-05	-2.8675e-10	-1.30282
28010087	chr16:28010087:G:A	2.0018e-16	-2.8675e-10	-1.19929	7.0442e-05	-2.8675e-10	-1.16596
28010145	chr16:28010145:A:C	1.85628e-16	-2.8675e-10	-1.27476	6.22635e-05	-2.8675e-10	-1.28938
28010290	chr16:28010290:T:C	4.3889e-17	-2.02404	-0.692805	1.41279e-05	-1.97971	-0.792897
28010342	chr16:28010342:G:A	3.42763e-17	-1.93672	-1.02733	1.53154e-05	-1.69165	-1.00024
28010351	chr16:28010351:G:A	2.17166e-16	-1.11785	-3.22512e-10	5.68373e-05	-1.38056	-3.22512e-10
28010543	chr16:28010543:C:T	3.65627e-17	-2.02168	-0.877798	1.30807e-05	-1.95224	-0.897376
28010583	chr16:28010583:C:A	8.99578e-17	-1.99916	-3.22512e-10	2.9809e-05	-2.02594	-3.22512e-10
28010774	chr16:28010774:T:G	3.5736e-16	-2.8675e-10	-0.61976	0.000121854	-2.8675e-10	-0.61793
28010789	chr16:28010789:A:G	2.61409e-16	-2.8675e-10	-0.932419	0.000116313	-2.8675e-10	-0.664469
28011038	chr16:28011038:C:G	1.871e-16	-2.8675e-10	-1.26686	6.36622e-05	-2.8675e-10	-1.26716
28011079	chr16:28011079:G:A	3.16059e-16	-2.8675e-10	-0.742577	0.000107671	-2.8675e-10	-0.741674
28011108	chr16:28011108:A:G	4.70304e-16	-0.521996	0.17687	5.13351e-05	-1.72268	0.240304
28011686	chr16:28011686:C:T	9.10792e-16	-2.8675e-10	0.315809	0.000588892	-2.8675e-10	0.957491
28011735	chr16:28011735:C:T	6.04302e-17	-1.1865	-1.21052	1.44674e-05	-1.53616	-1.2127
28011949	chr16:28011949:G:A	1.96765e-16	-2.8675e-10	-1.21649	6.5778e-05	-2.8675e-10	-1.23447
28012440	chr16:28012440:C:T	4.35705e-17	-2.02131	-0.702815	1.84023e-05	-1.86923	-0.639048
28012701	chr16:28012701:C:T	8.85967e-17	-2.01441	-3.22512e-10	3.01793e-05	-2.0136	-3.22512e-10
28012735	chr16:28012735:A:T	2.19306e-16	-2.8675e-10	-1.10803	7.50156e-05	-2.8675e-10	-1.10306
28012979	chr16:28012979:CTT:C	1.78407e-16	-2.8675e-10	-1.31444	6.07361e-05	-2.8675e-10	-1.31421
28013193	chr16:28013193:T:C	2.3942e-16	-2.8675e-10	-1.02029	8.35758e-05	-2.8675e-10	-0.994999
28013372	chr16:28013372:C:T	3.32731e-17	-2.0261	-0.967659	1.49579e-05	-1.82696	-0.888555
28013397	chr16:28013397:C:CAAAGG	6.09354e-17	-2.02634	-0.36235	2.87685e-05	-1.76769	-0.293778
28013763	chr16:28013763:A:C	1.88086e-16	-2.8675e-10	-1.26161	6.23058e-05	-2.8675e-10	-1.2887
28013896	chr16:28013896:C:G	6.22575e-17	-2.0218	-0.34543	2.69587e-05	-1.84683	-0.279614
28014442	chr16:28014442:T:C	2.12201e-16	-2.8675e-10	-1.14097	7.32051e-05	-2.8675e-10	-1.12749
28014505	chr16:28014505:A:C	3.18822e-17	-2.01167	-1.02479	1.10787e-05	-1.97498	-1.04075
28014688	chr16:28014688:G:A	1.78539e-16	-2.8675e-10	-1.3137	6.07636e-05	-2.8675e-10	-1.31376
28014781	chr16:28014781:T:G	7.06297e-17	-2.02656	-0.21449	3.2349e-05	-1.7983	-0.145873
28014789	chr16:28014789:G:A	1.87857e-16	-2.8675e-10	-1.26282	6.41481e-05	-2.8675e-10	-1.25956
28015353	chr16:28015353:T:A	8.825e-17	-2.01833	-3.22512e-10	2.99655e-05	-2.02071	-3.22512e-10
28015653	chr16:28015653:T:C	2.08291e-16	-2.8675e-10	-1.15957	7.18573e-05	-2.8675e-10	-1.14607
28015686	chr16:28015686:A:G	5.09247e-17	-1.42667	-1.14149	1.2563e-05	-1.75033	-1.13967
28016016	chr16:28016016:A:C	2.08876e-16	-2.8675e-10	-1.15676	7.09076e-05	-2.8675e-10	-1.15938
28016097	chr16:28016097:T:G	4.03252e-17	-1.50622	-1.29531	1.26631e-05	-1.59623	-1.28583
28016911	chr16:28016911:A:G	2.60152e-16	-2.8675e-10	-0.937239	9.03391e-05	-2.8675e-10	-0.917182
28016954	chr16:28016954:T:C	2.12552e-16	-2.8675e-10	-1.13932	7.33541e-05	-2.8675e-10	-1.12545
28017598	chr16:28017598:C:T	1.81097e-15	-2.8675e-10	1.00311	0.000809338	-2.8675e-10	1.27546
28017914	chr16:28017914:A:G	1.79331e-16	-2.8675e-10	-1.30927	6.06866e-05	-2.8675e-10	-1.31503
28018087	chr16:28018087:C:G	1.79572e-16	-2.8675e-10	-1.30793	6.07825e-05	-2.8675e-10	-1.31345
28018173	chr16:28018173:C:T	2.27337e-15	-2.8675e-10	1.23051	0.00104156	-2.8675e-10	1.52772
28018218	chr16:28018218:C:T	3.05072e-17	-2.02045	-1.06009	1.09511e-05	-1.95128	-1.07604
28018427	chr16:28018427:G:A	2.2327e-15	-2.8675e-10	1.21246	0.00102335	-2.8675e-10	1.51009
28018642	chr16:28018642:G:A	1.76086e-15	-2.8675e-10	0.975054	0.000795927	-2.8675e-10	1.25875
28018832	chr16:28018832:A:G	2.99544e-16	-2.8675e-10	-0.796243	0.00013802	-2.8675e-10	-0.493352
28020000	chr16:28020000:T:C	2.15415e-16	-2.8675e-10	-1.12594	7.31187e-05	-2.8675e-10	-1.12867
28020019	chr16:28020019:A:G	1.51121e-16	-1.48042	-3.22512e-10	5.652e-05	-1.38616	-3.22512e-10
28020090	chr16:28020090:G:A	1.88652e-16	-2.8675e-10	-1.2586	6.31786e-05	-2.8675e-10	-1.27479
28020105	chr16:28020105:T:C	1.84361e-16	-2.8675e-10	-1.28161	6.45102e-05	-2.8675e-10	-1.25393
28020433	chr16:28020433:T:C	1.97254e-16	-2.8675e-10	-1.21401	6.69495e-05	-2.8675e-10	-1.21681
28020623	chr16:28020623:G:A	9.42275e-17	-1.95279	-3.22512e-10	3.04558e-05	-2.00448	-3.22512e-10
28021192	chr16:28021192:C:T	6.8373e-17	-1.42194	-0.851592	1.70126e-05	-1.71337	-0.873425
28021860	chr16:28021860:C:T	3.55068e-17	-1.94177	-0.987014	1.1472e-05	-1.985	-0.995848
28021921	chr16:28021921:T:C	1.78425e-16	-2.8675e-10	-1.31434	6.07308e-05	-2.8675e-10	-1.3143
28022030	chr16:28022030:G:A	2.40591e-16	-2.8675e-10	-1.01541	9.95694e-05	-2.8675e-10	-0.819898
28022285	chr16:28022285:T:C	2.1247e-16	-2.8675e-10	-1.1397	7.21297e-05	-2.8675e-10	-1.14229
28022484	chr16:28022484:T:TTC	1.78398e-16	-2.8675e-10	-1.31449	6.07079e-05	-2.8675e-10	-1.31468
28023010	chr16:28023010:A:G	1.81261e-16	-2.8675e-10	-1.29856	6.10239e-05	-2.8675e-10	-1.30949
28023011	chr16:28023011:G:T	1.96198e-16	-1.02843	-0.190953	2.89833e-05	-1.92453	-0.129504
28023080	chr16:28023080:C:G	2.2956e-16	-2.8675e-10	-1.06234	8.01521e-05	-2.8675e-10	-1.03683
28023093	chr16:28023093:T:C	2.2191e-16	-0.905795	-0.19044	3.01728e-05	-1.88375	-0.130058
28023616	chr16:28023616:T:C	3.12605e-16	-2.8675e-10	-0.753565	0.000108395	-2.8675e-10	-0.734967
28023674	chr16:28023674:G:A	2.69276e-16	-0.902768	-3.22512e-10	4.01865e-05	-1.72722	-3.22512e-10
28025313	chr16:28025313:G:A	3.16143e-16	-2.8675e-10	-0.742311	0.000138594	-2.8675e-10	-0.489202
28025395	chr16:28025395:T:C	2.84096e-16	-2.8675e-10	-0.849193	9.61853e-05	-2.8675e-10	-0.854476
28025630	chr16:28025630:T:C	9.82177e-17	-1.91132	-3.22512e-10	3.7921e-05	-1.78525	-3.22512e-10
28025684	chr16:28025684:G:A	1.9414e-16	-2.8675e-10	-1.22992	6.41173e-05	-2.8675e-10	-1.26004
28026109	chr16:28026109:C:T	1.92915e-16	-2.8675e-10	-1.23625	6.38028e-05	-2.8675e-10	-1.26496
28027331	chr16:28027331:G:T	8.30472e-17	-2.02356	-0.0555389	4.30612e-05	-1.94618	0.288049
28027729	chr16:28027729:G:A	1.94129e-16	-1.22998	-3.22512e-10	6.75615e-05	-1.20771	-3.22512e-10
28028162	chr16:28028162:G:A	7.20255e-16	-0.860392	0.941492	9.6965e-05	-1.86532	1.01891
28028246	chr16:28028246:G:A	8.75894e-17	-2.02585	-3.22512e-10	2.98109e-05	-2.02588	-3.22512e-10
28028265	chr16:28028265:G:A	7.00081e-16	-0.871846	0.924537	9.49409e-05	-1.86925	1.00175
28028585	chr16:28028585:G:A	1.78345e-16	-2.8675e-10	-1.31478	6.17328e-05	-2.8675e-10	-1.29794
28029215	chr16:28029215:T:A	1.00417e-16	-2.01605	0.12688	5.18486e-05	-1.96609	0.493664
28029261	chr16:28029261:T:C	1.79081e-16	-2.8675e-10	-1.31067	6.06886e-05	-2.8675e-10	-1.315
28029890	chr16:28029890:G:A	9.35564e-17	-1.95994	-3.22512e-10	3.18773e-05	-1.95886	-3.22512e-10
28030610	chr16:28030610:T:C	4.99329e-16	-0.980294	0.695054	8.72854e-05	-1.9084	0.956834
28030710	chr16:28030710:G:A	5.26146e-16	-0.812201	0.579276	6.86741e-05	-1.84354	0.652164
28032261	chr16:28032261:C:T	2.98157e-16	-2.8675e-10	-0.800884	0.0001303	-2.8675e-10	-0.550917
28032294	chr16:28032294:A:G	3.96163e-16	-0.989502	0.472821	6.87673e-05	-1.90988	0.719852
28032322	chr16:28032322:CA:C	2.1897e-16	-2.8675e-10	-1.10957	7.11672e-05	-2.8675e-10	-1.15572
28032451	chr16:28032451:G:A	4.76357e-17	-1.67956	-0.955364	1.28739e-05	-1.88565	-0.979904
28032560	chr16:28032560:G:A	1.97749e-16	-2.8675e-10	-1.21151	6.74934e-05	-2.8675e-10	-1.20872
28032565	chr16:28032565:C:T	1.79646e-16	-2.8675e-10	-1.30751	6.07382e-05	-2.8675e-10	-1.31418
28032783	chr16:28032783:C:T	1.78419e-16	-2.8675e-10	-1.31437	6.09045e-05	-2.8675e-10	-1.31145
28032951	chr16:28032951:T:C	1.92046e-16	-2.8675e-10	-1.24077	6.35711e-05	-2.8675e-10	-1.26859
28033026	chr16:28033026:G:A	1.98206e-16	-2.8675e-10	-1.2092	7.24714e-05	-2.8675e-10	-1.13756
28033891	chr16:28033891:C:T	4.09686e-17	-1.7765	-1.0092	1.8731e-05	-1.4145	-1.07607
28033945	chr16:28033945:T:C	1.41213e-16	-1.54823	-3.22512e-10	4.16196e-05	-1.69218	-3.22512e-10
28034435	chr16:28034435:C:T	1.80058e-16	-2.8675e-10	-1.30522	6.21963e-05	-2.8675e-10	-1.29046
28034629	chr16:28034629:G:C	1.98126e-16	-2.8675e-10	-1.2096	6.753e-05	-2.8675e-10	-1.20818
28035076	chr16:28035076:A:G	2.99263e-16	-2.8675e-10	-0.797182	9.96668e-05	-2.8675e-10	-0.81892
28035709	chr16:28035709:C:T	1.96146e-16	-2.8675e-10	-1.21964	7.01268e-05	-2.8675e-10	-1.17045
28035756	chr16:28035756:T:C	1.81273e-16	-2.8675e-10	-1.2985	6.1423e-05	-2.8675e-10	-1.30297
28035856	chr16:28035856:C:T	1.57161e-15	-2.8675e-10	0.861352	0.00128831	-2.8675e-10	1.74034
28035966	chr16:28035966:T:C	1.7885e-16	-2.8675e-10	-1.31196	6.06923e-05	-2.8675e-10	-1.31494
28036015	chr16:28036015:G:A	3.36892e-16	-2.8675e-10	-0.678743	0.000104454	-2.8675e-10	-0.77201
28036434	chr16:28036434:G:A	6.79129e-15	-2.8675e-10	2.32489	0.00788131	-2.8675e-10	3.5515
28036991	chr16:28036991:CA:C	9.61536e-17	-1.93256	-3.22512e-10	3.06934e-05	-1.9967	-3.22512e-10
28037007	chr16:28037007:T:G	4.24114e-17	-1.43916	-1.31192	2.09482e-05	-1.06481	-1.31389
28037278	chr16:28037278:G:A	2.02192e-16	-2.8675e-10	-1.18929	7.01645e-05	-2.8675e-10	-1.16991
28037306	chr16:28037306:G:A	8.60067e-17	-1.91686	-0.127222	3.95465e-05	-1.51238	-0.2309
28037403	chr16:28037403:T:A	5.95837e-15	-2.8675e-10	2.19405	0.00575173	-2.8675e-10	3.2365
28037708	chr16:28037708:A:G	3.90739e-15	-2.8675e-10	1.77212	0.00480913	-2.8675e-10	3.05752
28038353	chr16:28038353:G:A	1.18962e-16	-0.675766	-1.04394	1.74137e-05	-1.56119	-1.00231
28038524	chr16:28038524:C:T	2.90512e-16	-2.8675e-10	-0.826861	9.07012e-05	-2.8675e-10	-0.913183
28039291	chr16:28039291:CT:C	1.0976e-14	-2.8675e-10	2.80496	0.0165714	-2.8675e-10	4.29468
28039456	chr16:28039456:G:A	1.03533e-14	-2.8675e-10	2.74656	0.0154703	-2.8675e-10	4.22592
28039555	chr16:28039555:A:G	2.17876e-16	-2.8675e-10	-1.11458	7.5412e-05	-2.8675e-10	-1.09779
28039710	chr16:28039710:A:G	2.13939e-16	-2.8675e-10	-1.13281	7.46431e-05	-2.8675e-10	-1.10803
28040016	chr16:28040016:A:T	5.13035e-17	-1.24745	-1.3133	2.63922e-05	-0.83351	-1.31417
28040134	chr16:28040134:C:A	1.9645e-16	-2.8675e-10	-1.2181	6.75313e-05	-2.8675e-10	-1.20816
28040405	chr16:28040405:T:C	1.82858e-16	-2.8675e-10	-1.2898	6.26165e-05	-2.8675e-10	-1.28372
28040759	chr16:28040759:C:T	1.24151e-14	-2.8675e-10	2.92817	0.0192954	-2.8675e-10	4.44687
28040966	chr16:28040966:C:T	8.88566e-15	-2.8675e-10	2.59369	0.0127973	-2.8675e-10	4.03624
28041076	chr16:28041076:G:A	1.88451e-16	-2.8675e-10	-1.25967	6.47278e-05	-2.8675e-10	-1.25056
28041403	chr16:28041403:G:A	2.35996e-16	-2.8675e-10	-1.03469	8.17245e-05	-2.8675e-10	-1.0174
28041443	chr16:28041443:C:A	9.14925e-15	-2.8675e-10	2.62292	0.0118597	-2.8675e-10	3.96015
28041481	chr16:28041481:G:T	1.24367e-14	-2.8675e-10	2.9299	0.0193352	-2.8675e-10	4.44893
28041484	chr16:28041484:G:A	2.12595e-16	-2.8675e-10	-1.13911	6.82772e-05	-2.8675e-10	-1.19718
28041609	chr16:28041609:A:T	1.35338e-14	-2.8675e-10	3.01444	0.0213345	-2.8675e-10	4.54733
28041642	chr16:28041642:T:C	3.3267e-16	-0.251075	-0.440279	7.401e-05	-0.955673	-0.16088
28041690	chr16:28041690:A:C	3.1517e-16	-0.309273	-0.436119	7.10589e-05	-1.00053	-0.156714
28041847	chr16:28041847:C:T	2.59354e-16	-2.8675e-10	-0.940312	0.000113615	-2.8675e-10	-0.687936
28041979	chr16:28041979:G:A	1.8274e-16	-2.8675e-10	-1.29044	6.2579e-05	-2.8675e-10	-1.28432
28042126	chr16:28042126:T:C	2.60628e-16	-2.8675e-10	-0.935411	8.57031e-05	-2.8675e-10	-0.969864
28042293	chr16:28042293:G:A	7.64692e-17	-0.936416	-1.2252	1.21652e-05	-1.71878	-1.20339
28042310	chr16:28042310:C:T	1.24934e-14	-2.8675e-10	2.93445	0.0194189	-2.8675e-10	4.45325
28042388	chr16:28042388:A:T	2.62705e-16	-2.8675e-10	-0.927475	8.63575e-05	-2.8675e-10	-0.962257
28042749	chr16:28042749:G:A	4.03105e-15	-2.8675e-10	1.80328	0.00467382	-2.8675e-10	3.02898
28043411	chr16:28043411:C:T	2.75894e-17	-1.92886	-1.25221	1.06654e-05	-1.76911	-1.28464
28043697	chr16:28043697:C:T	3.02972e-17	-1.89389	-1.19356	1.20477e-05	-1.69075	-1.24113
28043744	chr16:28043744:G:A	1.86298e-16	-2.8675e-10	-1.27116	6.31381e-05	-2.8675e-10	-1.27543
28043857	chr16:28043857:G:A	4.92936e-16	-0.687608	0.389482	9.49079e-05	-1.47573	0.607879
28044159	chr16:28044159:C:G	2.25335e-16	-2.8675e-10	-1.08092	7.61324e-05	-2.8675e-10	-1.08828
28044375	chr16:28044375:C:A	4.57714e-16	-2.8675e-10	-0.372261	0.000164676	-2.8675e-10	-0.316771
28044401	chr16:28044401:T:C	5.47318e-16	-0.725968	0.532494	0.000108351	-1.49686	0.761483
28044658	chr16:28044658:C:G	2.17594e-16	-2.8675e-10	-1.11587	6.50589e-05	-2.8675e-10	-1.24546
28044715	chr16:28044715:T:C	1.0016e-15	-0.351399	0.762245	0.00017836	-1.2475	1.01055
28044844	chr16:28044844:T:C	6.45424e-17	-1.0173	-1.31388	1.24472e-05	-1.58632	-1.31294
28045195	chr16:28045195:C:A	7.44879e-17	-1.9284	-0.259471	4.45889e-05	-1.74854	0.125273
28045402	chr16:28045402:G:A	1.9378e-16	-2.8675e-10	-1.23178	6.54825e-05	-2.8675e-10	-1.23897
28045432	chr16:28045432:G:A	8.51337e-15	-2.8675e-10	2.55089	0.0108232	-2.8675e-10	3.86869
28045678	chr16:28045678:AAAT:A	7.10024e-16	-2.8675e-10	0.0667936	0.000277628	-2.8675e-10	0.205528
28045749	chr16:28045749:G:T	7.10133e-16	-2.8675e-10	0.0669473	0.000277747	-2.8675e-10	0.205956
28045933	chr16:28045933:T:G	3.45513e-16	-2.8675e-10	-0.653475	0.000106379	-2.8675e-10	-0.753744
28045966	chr16:28045966:A:G	8.91642e-17	-2.00803	-3.22512e-10	2.98377e-05	-2.02498	-3.22512e-10
28046261	chr16:28046261:A:C	9.7713e-16	-0.180573	0.566688	0.0001631	-1.14842	0.822031
28046578	chr16:28046578:T:C	2.18915e-16	-2.8675e-10	-1.10982	7.41206e-05	-2.8675e-10	-1.11506
28046601	chr16:28046601:G:A	2.5431e-16	-2.8675e-10	-0.959949	8.92937e-05	-2.8675e-10	-0.928822
28047199	chr16:28047199:G:A	4.66196e-17	-1.95539	-0.701091	2.17885e-05	-1.61046	-0.728914
28047653	chr16:28047653:A:G	2.39809e-16	-2.8675e-10	-1.01866	7.74737e-05	-2.8675e-10	-1.07081
28048581	chr16:28048581:C:T	7.12314e-16	-2.8675e-10	0.070014	0.000278903	-2.8675e-10	0.210111
28048635	chr16:28048635:G:C	3.84089e-16	-0.255413	-0.292218	5.80831e-05	-1.21147	-0.147409
28048695	chr16:28048695:C:T	1.00067e-16	-0.620396	-1.27227	9.84378e-06	-1.82512	-1.30879
28048721	chr16:28048721:T:C	9.62301e-17	-0.673594	-1.25817	9.71781e-06	-1.84439	-1.30241
28048833	chr16:28048833:T:C	3.17109e-17	-1.77014	-1.27171	1.46787e-05	-1.50806	-1.22629
28049155	chr16:28049155:A:G	4.06918e-16	-0.15457	-0.335324	5.93728e-05	-1.14323	-0.193683
28049643	chr16:28049643:C:T	1.02333e-16	-0.64494	-1.22533	9.98254e-06	-1.83464	-1.28528
28049700	chr16:28049700:AAG:A	4.27447e-16	-2.8675e-10	-0.440674	0.000149729	-2.8675e-10	-0.411925
28050100	chr16:28050100:A:G	7.15991e-17	-1.87979	-0.347629	4.34255e-05	-1.67814	0.0284379
28050103	chr16:28050103:G:T	2.00496e-16	-2.8675e-10	-1.19771	6.63396e-05	-2.8675e-10	-1.22597
28050893	chr16:28050893:C:T	4.87247e-16	-2.8675e-10	-0.309735	0.000140512	-2.8675e-10	-0.475462
28050942	chr16:28050942:T:A	3.96248e-16	-2.8675e-10	-0.516464	0.000127776	-2.8675e-10	-0.570477
28051107	chr16:28051107:G:A	1.29346e-15	-0.111535	0.77811	0.000172338	-1.11475	0.843456
28051284	chr16:28051284:A:G	2.62853e-16	-2.8675e-10	-0.926909	9.43309e-05	-2.8675e-10	-0.873943
28051764	chr16:28051764:G:A	1.06472e-16	-1.56555	-0.265079	2.28457e-05	-1.79891	-0.493078
28051872	chr16:28051872:T:C	9.6573e-17	-1.60014	-0.328062	2.13536e-05	-1.8157	-0.543832
28052121	chr16:28052121:A:G	2.6559e-17	-1.9044	-1.31473	1.11385e-05	-1.7057	-1.30465
28052235	chr16:28052235:C:T	1.82649e-16	-2.8675e-10	-1.29094	6.19333e-05	-2.8675e-10	-1.29469
28052627	chr16:28052627:G:A	2.87947e-17	-1.8239	-1.31442	8.11784e-06	-2.02622	-1.30047
28052904	chr16:28052904:A:G	3.23002e-17	-1.72314	-1.30029	1.46007e-05	-1.42644	-1.31324
28052957	chr16:28052957:A:C	1.34398e-16	-0.292032	-1.30567	2.15197e-05	-1.04396	-1.30782
28053172	chr16:28053172:G:A	6.76578e-17	-0.972708	-1.31133	1.71084e-05	-1.27491	-1.30627
28054032	chr16:28054032:T:C	7.06569e-17	-0.984438	-1.25623	2.02542e-05	-1.28897	-1.12342
28054073	chr16:28054073:T:C	3.16892e-17	-1.89806	-1.14447	1.06517e-05	-1.82202	-1.23301
28054254	chr16:28054254:T:A	8.89481e-17	-0.776872	-1.23358	2.49839e-05	-1.11674	-1.08578
28054291	chr16:28054291:G:A	3.74809e-16	-2.8675e-10	-0.572089	0.000121701	-2.8675e-10	-0.619182
28054376	chr16:28054376:A:G	3.46558e-17	-1.63945	-1.31359	8.65541e-06	-1.98737	-1.2752
28055097	chr16:28055097:C:T	3.23472e-17	-1.89491	-1.12707	1.06359e-05	-1.83996	-1.21656
28055931	chr16:28055931:A:AC	8.02479e-17	-0.878492	-1.23489	1.8036e-05	-1.22058	-1.3078
28056047	chr16:28056047:G:C	1.94523e-16	-2.8675e-10	-1.22796	6.63648e-05	-2.8675e-10	-1.22559
28056064	chr16:28056064:G:A	2.03007e-15	-2.8675e-10	1.11732	0.000649031	-2.8675e-10	1.05473
28056551	chr16:28056551:TG:T	2.38027e-17	-2.02675	-1.30195	8.45849e-06	-1.97137	-1.31421
28056629	chr16:28056629:T:C	4.01227e-16	-2.8675e-10	-0.503979	0.000130289	-2.8675e-10	-0.551
28056887	chr16:28056887:C:T	3.64501e-16	-2.8675e-10	-0.599975	0.000129419	-2.8675e-10	-0.557695
28057683	chr16:28057683:A:G	6.56274e-15	-2.8675e-10	2.29066	0.00173596	-2.8675e-10	2.03856
28057751	chr16:28057751:C:T	1.78291e-16	-2.8675e-10	-1.31509	6.07207e-05	-2.8675e-10	-1.31447
28057872	chr16:28057872:C:A	2.50885e-16	-2.8675e-10	-0.97351	8.8163e-05	-2.8675e-10	-0.941566
28058146	chr16:28058146:G:A	3.85256e-17	-1.92918	-0.918001	1.37166e-05	-1.81121	-0.990935
28058191	chr16:28058191:C:T	1.95794e-16	-2.8675e-10	-1.22144	6.49812e-05	-2.8675e-10	-1.24665
28058286	chr16:28058286:G:C	2.07404e-16	-2.8675e-10	-1.16384	6.89323e-05	-2.8675e-10	-1.18763
28058394	chr16:28058394:C:T	3.79859e-17	-2.02134	-0.839955	1.13049e-05	-2.02163	-0.973893
28058410	chr16:28058410:C:A	2.23743e-16	-2.8675e-10	-1.08801	7.43671e-05	-2.8675e-10	-1.11174
28058486	chr16:28058486:A:G	7.0144e-16	-2.8675e-10	0.0546304	0.000212208	-2.8675e-10	-0.0631843
28058640	chr16:28058640:AC:A	3.83784e-17	-1.77558	-1.07543	1.59071e-05	-1.58633	-1.06766
28058763	chr16:28058763:G:A	1.56185e-15	-2.8675e-10	0.85512	0.00088298	-2.8675e-10	1.36255
28058765	chr16:28058765:T:C	4.48506e-16	-2.8675e-10	-0.392583	0.000176752	-2.8675e-10	-0.246008
28059233	chr16:28059233:C:T	2.44015e-17	-1.98877	-1.31509	8.50903e-06	-1.96503	-1.31459
28060016	chr16:28060016:G:T	9.75485e-17	-1.91816	-3.22512e-10	3.05918e-05	-2.00002	-3.22512e-10
28060087	chr16:28060087:A:G	4.08447e-17	-2.02467	-0.764053	1.71455e-05	-1.92326	-0.655758
28060270	chr16:28060270:G:A	5.73645e-16	-2.8675e-10	-0.146494	0.000206689	-2.8675e-10	-0.0895382
28060632	chr16:28060632:G:A	4.48458e-17	-1.77965	-0.915629	1.73226e-05	-1.72006	-0.848679
28060671	chr16:28060671:G:A	3.05208e-17	-1.7919	-1.2882	8.85281e-06	-1.98426	-1.25575
28060739	chr16:28060739:A:G	6.69728e-16	-2.8675e-10	0.0083672	0.000243054	-2.8675e-10	0.072532
28061349	chr16:28061349:G:C	4.02172e-17	-2.02577	-0.778443	1.7841e-05	-2.01033	-0.528925
28062111	chr16:28062111:C:G	3.09706e-17	-1.77704	-1.28843	8.44316e-06	-1.97764	-1.30976
28062615	chr16:28062615:G:A	2.52531e-17	-2.00453	-1.26503	8.56181e-06	-1.979	-1.29444
28062981	chr16:28062981:G:A	1.9518e-16	-2.8675e-10	-1.22458	6.99494e-05	-2.8675e-10	-1.17298
28063001	chr16:28063001:C:T	6.00914e-17	-1.76636	-0.636278	2.48111e-05	-1.70176	-0.507698
28063398	chr16:28063398:C:G	1.80245e-16	-2.8675e-10	-1.30419	6.81179e-05	-2.8675e-10	-1.19951
28063500	chr16:28063500:C:T	3.86021e-16	-2.8675e-10	-0.542613	0.000129413	-2.8675e-10	-0.55774
28063918	chr16:28063918:G:A	8.87779e-17	-2.01237	-3.22512e-10	3.11076e-05	-1.9833	-3.22512e-10
28064056	chr16:28064056:C:A	7.01589e-17	-0.977106	-1.27064	1.21857e-05	-1.65967	-1.26082
28064446	chr16:28064446:G:A	4.25417e-17	-1.49481	-1.25321	1.50247e-05	-1.3986	-1.31246
28064578	chr16:28064578:C:T	2.56618e-17	-2.02675	-1.22675	9.33139e-06	-2.00227	-1.1851
28064980	chr16:28064980:T:C	7.64226e-17	-1.94475	-0.217481	2.69225e-05	-1.92505	-0.202738
28065081	chr16:28065081:G:A	2.04755e-16	-2.8675e-10	-1.17669	6.66904e-05	-2.8675e-10	-1.22069
28065123	chr16:28065123:T:C	1.78332e-16	-2.8675e-10	-1.31486	6.08258e-05	-2.8675e-10	-1.31274
28065165	chr16:28065165:A:G	2.98645e-17	-2.02128	-1.08056	1.28083e-05	-1.96202	-0.908637
28065537	chr16:28065537:T:C	3.96337e-17	-2.02231	-0.796515	1.7646e-05	-2.00993	-0.54031
28065623	chr16:28065623:C:T	4.97758e-16	0.846804	-1.1352	0.00012517	0.394287	-0.985367
28065748	chr16:28065748:C:T	3.15716e-16	-2.8675e-10	-0.743661	9.56489e-05	-2.8675e-10	-0.860069
28066068	chr16:28066068:C:A	3.63759e-16	0.51471	-1.11672	9.30668e-05	0.0721885	-0.959624
28066211	chr16:28066211:C:A	3.78317e-16	0.567926	-1.1307	9.57731e-05	0.119848	-0.978619
28066536	chr16:28066536:A:T	2.29e-16	-2.8675e-10	-1.06478	8.51665e-05	-2.8675e-10	-0.976144
28066767	chr16:28066767:G:A	7.3336e-16	-2.8675e-10	0.0991318	0.000882061	-2.8675e-10	1.36151
28066934	chr16:28066934:G:A	2.35959e-16	-2.8675e-10	-1.03485	8.76625e-05	-2.8675e-10	-0.947259
28067103	chr16:28067103:C:A	8.46328e-16	0.977136	-0.734734	0.000255583	0.500899	-0.378104
28067270	chr16:28067270:G:A	2.01082e-16	-2.8675e-10	-1.19479	6.52567e-05	-2.8675e-10	-1.24242
28067274	chr16:28067274:T:C	2.30479e-16	0.241634	-1.29998	3.854e-05	-0.515412	-1.25364
28067585	chr16:28067585:TC:T	1.01583e-16	-1.85875	-0.0188778	3.60034e-05	-1.83135	-0.00579148
28067613	chr16:28067613:G:A	1.17833e-15	-2.8675e-10	0.57335	0.000469824	-2.8675e-10	0.731606
28067888	chr16:28067888:G:A	1.18207e-15	-2.8675e-10	0.576516	0.000380577	-2.8675e-10	0.520936
28067994	chr16:28067994:G:A	2.52537e-16	-2.8675e-10	-0.966947	7.90508e-05	-2.8675e-10	-1.05066
28068448	chr16:28068448:T:A	8.43927e-16	-2.8675e-10	0.239561	0.00026506	-2.8675e-10	0.159205
28068478	chr16:28068478:A:C	1.61365e-16	-0.2383	-1.17654	3.2571e-05	-0.845426	-1.0919
28068607	chr16:28068607:C:CCTAAGTCA	1.9142e-16	-2.8675e-10	-1.24404	6.21538e-05	-2.8675e-10	-1.29114
28068856	chr16:28068856:T:C	5.6479e-16	-2.8675e-10	-0.162051	0.000178216	-2.8675e-10	-0.237758
28069174	chr16:28069174:A:G	4.55489e-17	-2.02659	-0.653127	2.21552e-05	-2.00838	-0.314304
28069196	chr16:28069196:G:A	4.77753e-17	-1.32131	-1.31068	1.88942e-05	-1.16728	-1.31462
28069288	chr16:28069288:C:T	3.45633e-16	-0.653128	-3.22512e-10	0.000199981	-0.122531	-3.22512e-10
28069925	chr16:28069925:C:T	1.6627e-16	-0.100086	-1.28481	3.08507e-05	-0.741469	-1.25013
28070295	chr16:28070295:A:G	4.70761e-17	-1.34	-1.30674	1.84524e-05	-1.21835	-1.28721
28070354	chr16:28070354:A:G	3.48717e-17	-2.02335	-0.923477	1.48906e-05	-2.01751	-0.702511
28071165	chr16:28071165:C:G	6.12951e-16	-2.8675e-10	-0.0802202	0.000218574	-2.8675e-10	-0.033627
28071330	chr16:28071330:G:A	1.34284e-16	-0.434472	-1.16408	2.63133e-05	-0.836149	-1.31453
28071346	chr16:28071346:C:G	3.24533e-16	-2.8675e-10	-0.716119	0.000251244	-2.8675e-10	0.105672
28071452	chr16:28071452:A:G	5.12733e-17	-1.71717	-0.844165	2.38507e-05	-1.80503	-0.443915
28071674	chr16:28071674:G:A	4.72783e-17	-1.81905	-0.823408	1.69516e-05	-1.79064	-0.799751
28071723	chr16:28071723:C:T	1.44746e-16	-1.93401	0.410486	4.44915e-05	-1.91348	0.28803
28071739	chr16:28071739:T:C	2.60018e-17	-1.96874	-1.2716	8.12558e-06	-2.01079	-1.31494
28071786	chr16:28071786:T:C	4.74229e-17	-1.83853	-0.800874	1.70081e-05	-1.81072	-0.776345
28072344	chr16:28072344:A:G	5.69119e-17	-1.85411	-0.602893	2.15817e-05	-1.82939	-0.519513
28072588	chr16:28072588:T:C	4.34769e-17	-1.88736	-0.838915	1.5527e-05	-1.86115	-0.817027
28073028	chr16:28073028:T:C	4.56393e-17	-1.84086	-0.836878	1.70287e-05	-1.81981	-0.766045
28073070	chr16:28073070:G:T	4.50118e-17	-1.80859	-0.882987	1.60678e-05	-1.7807	-0.863231
28073215	chr16:28073215:A:G	1.30688e-16	-1.9191	0.293406	4.035e-05	-1.8963	0.173141
28073225	chr16:28073225:A:G	1.22943e-16	-0.435295	-1.25149	2.48123e-05	-0.92762	-1.28179
28073455	chr16:28073455:G:T	1.42487e-16	-1.91702	0.377764	4.29685e-05	-1.89401	0.233727
28073660	chr16:28073660:T:C	4.84985e-16	-2.8675e-10	-0.314386	0.000190872	-2.8675e-10	-0.16915
28073674	chr16:28073674:G:A	2.66414e-17	-2.01385	-1.20218	8.22985e-06	-2.026	-1.28698
28073849	chr16:28073849:A:AC	3.40286e-16	-2.8675e-10	-0.668717	0.00013103	-2.8675e-10	-0.545325
28073901	chr16:28073901:A:C	3.3133e-16	-2.8675e-10	-0.695391	0.000127064	-2.8675e-10	-0.576064
28073989	chr16:28073989:CA:C	4.89659e-16	-2.8675e-10	-0.304795	0.000192848	-2.8675e-10	-0.158851
28074185	chr16:28074185:C:T	5.18793e-16	-2.8675e-10	-0.246999	0.000205753	-2.8675e-10	-0.0940753
28074198	chr16:28074198:T:C	1.78309e-16	-2.8675e-10	-1.31499	6.06837e-05	-2.8675e-10	-1.31508
28074251	chr16:28074251:G:A	1.92545e-16	-2.8675e-10	-1.23818	7.01806e-05	-2.8675e-10	-1.16968
28074275	chr16:28074275:T:C	4.90676e-16	-2.8675e-10	-0.30272	0.000193282	-2.8675e-10	-0.156605
28074296	chr16:28074296:T:C	4.693e-16	-2.8675e-10	-0.347263	0.000184284	-2.8675e-10	-0.204277
28074314	chr16:28074314:A:G	4.89659e-16	-2.8675e-10	-0.304795	0.000192848	-2.8675e-10	-0.158851
28074368	chr16:28074368:C:T	2.09231e-16	-2.8675e-10	-1.15507	6.7413e-05	-2.8675e-10	-1.20991
28074483	chr16:28074483:T:C	4.86589e-16	-2.8675e-10	-0.311084	0.000191554	-2.8675e-10	-0.165584
28074496	chr16:28074496:G:C	1.81857e-16	-2.8675e-10	-1.29529	6.66636e-05	-2.8675e-10	-1.22109
28074609	chr16:28074609:G:A	1.87645e-16	-2.8675e-10	-1.26395	6.7612e-05	-2.8675e-10	-1.20697
28074805	chr16:28074805:T:C	6.0295e-17	-1.77773	-0.621527	1.82113e-05	-2.02499	-0.49372
28074816	chr16:28074816:G:A	2.13607e-16	-2.8675e-10	-1.13437	6.85863e-05	-2.8675e-10	-1.19266
28074904	chr16:28074904:G:A	3.87779e-16	-2.8675e-10	-0.53807	0.000142988	-2.8675e-10	-0.457989
28075133	chr16:28075133:A:G	2.55291e-17	-1.94647	-1.31221	8.37775e-06	-1.9874	-1.30777
28075213	chr16:28075213:C:T	3.62703e-16	-2.8675e-10	-0.604921	0.000212065	-2.8675e-10	-0.0638597
28075257	chr16:28075257:T:C	1.9716e-16	-2.8675e-10	-1.21449	8.0149e-05	-2.8675e-10	-1.03687
28075434	chr16:28075434:T:C	2.73343e-17	-1.90637	-1.284	9.3429e-06	-1.95279	-1.23335
28075489	chr16:28075489:G:A	2.01868e-16	-2.8675e-10	-1.19089	6.57031e-05	-2.8675e-10	-1.23561
28075512	chr16:28075512:T:C	3.17312e-16	-2.8675e-10	-0.738619	0.000122781	-2.8675e-10	-0.610354
28075549	chr16:28075549:G:A	1.8432e-16	-0.155486	-1.12635	4.20847e-05	-0.648149	-1.03292
28075697	chr16:28075697:A:G	3.01963e-16	-2.8675e-10	-0.788199	9.07548e-05	-2.8675e-10	-0.912592
28076284	chr16:28076284:T:G	3.25474e-16	-2.8675e-10	-0.713223	0.000121633	-2.8675e-10	-0.619743
28076347	chr16:28076347:C:A	1.19677e-16	-1.7137	-3.22512e-10	2.98941e-05	-2.02309	-3.22512e-10
28077430	chr16:28077430:C:A	2.4311e-16	-2.8675e-10	-1.00499	8.34307e-05	-2.8675e-10	-0.996736
28077529	chr16:28077529:G:A	1.92907e-15	-2.8675e-10	1.06629	0.00137263	-2.8675e-10	1.80373
28077672	chr16:28077672:G:A	8.7524e-17	-2.02659	-3.22512e-10	3.04907e-05	-2.00333	-3.22512e-10
28077835	chr16:28077835:C:T	1.45856e-16	-1.51589	-3.22512e-10	6.7951e-05	-1.20197	-3.22512e-10
28078136	chr16:28078136:C:T	3.5393e-16	-2.8675e-10	-0.629406	0.000232298	-2.8675e-10	0.0272662
28078210	chr16:28078210:A:G	8.9237e-16	-2.8675e-10	0.295376	0.000500674	-2.8675e-10	0.795202
28078866	chr16:28078866:C:T	1.09548e-16	-1.80214	-3.22512e-10	2.98949e-05	-2.02307	-3.22512e-10
28078908	chr16:28078908:A:T	6.00786e-17	-1.78405	-0.618804	1.83652e-05	-2.02668	-0.483618
28079397	chr16:28079397:A:G	6.18482e-16	-2.8675e-10	-0.0712375	0.000273152	-2.8675e-10	0.189276
28079633	chr16:28079633:C:T	4.7935e-16	-2.8675e-10	-0.326075	0.000181881	-2.8675e-10	-0.2174
28079847	chr16:28079847:A:G	1.09698e-16	-1.80078	-3.22512e-10	3.20207e-05	-1.95437	-3.22512e-10
28079867	chr16:28079867:C:T	2.8891e-16	-2.8675e-10	-0.83239	0.000127036	-2.8675e-10	-0.576282
28079875	chr16:28079875:G:A	4.2678e-16	-2.8675e-10	-0.442236	0.000202624	-2.8675e-10	-0.109399
28080712	chr16:28080712:T:C	1.7952e-16	-1.30822	-3.22512e-10	4.7312e-05	-1.56399	-3.22512e-10
28081809	chr16:28081809:C:T	3.54645e-16	-2.8675e-10	-0.627389	0.000136567	-2.8675e-10	-0.503939
28082353	chr16:28082353:C:T	1.45713e-16	-0.212904	-1.30396	2.94059e-05	-0.815164	-1.22439
28082363	chr16:28082363:T:C	1.22175e-15	-2.8675e-10	0.609533	0.00215779	-2.8675e-10	2.25609
28082544	chr16:28082544:ATGG:A	1.2054e-15	-2.8675e-10	0.59606	0.00212001	-2.8675e-10	2.23842
28082614	chr16:28082614:T:G	1.16629e-15	-2.8675e-10	0.563077	0.00564794	-2.8675e-10	3.21829
28082705	chr16:28082705:G:A	2.1014e-16	-2.8675e-10	-1.15073	6.83442e-05	-2.8675e-10	-1.1962
28082995	chr16:28082995:T:C	4.01595e-17	-2.00275	-0.802897	1.4801e-05	-2.02189	-0.704167
28083104	chr16:28083104:G:A	2.92883e-16	-2.8675e-10	-0.818731	0.000111096	-2.8675e-10	-0.71036
28083222	chr16:28083222:T:G	2.0892e-16	-2.8675e-10	-1.15656	7.47677e-05	-2.8675e-10	-1.10637
28083457	chr16:28083457:G:A	3.82322e-16	-2.8675e-10	-0.552243	0.000124868	-2.8675e-10	-0.593497
28083572	chr16:28083572:G:A	3.47171e-15	-2.8675e-10	1.6539	0.00256219	-2.8675e-10	2.42787
28083673	chr16:28083673:C:G	2.86761e-16	-2.8675e-10	-0.839857	0.00010858	-2.8675e-10	-0.733267
28083758	chr16:28083758:G:A	2.62156e-16	-2.8675e-10	-0.929564	8.19254e-05	-2.8675e-10	-1.01494
28083902	chr16:28083902:G:A	2.79433e-16	-2.8675e-10	-0.865744	9.38499e-05	-2.8675e-10	-0.879056
28083922	chr16:28083922:T:A	2.77954e-16	-2.8675e-10	-0.871049	9.32858e-05	-2.8675e-10	-0.885085
28083942	chr16:28083942:G:T	1.84606e-16	-2.8675e-10	-1.28028	6.12629e-05	-2.8675e-10	-1.30558
28084321	chr16:28084321:A:G	5.90735e-16	-2.8675e-10	-0.117138	0.000737504	-2.8675e-10	1.18252
28084785	chr16:28084785:G:T	5.55696e-17	-2.00621	-0.474663	2.94594e-05	-2.02395	-0.0137921
28085156	chr16:28085156:A:T	2.20585e-16	-2.8675e-10	-1.10222	8.00961e-05	-2.8675e-10	-1.03753
28085509	chr16:28085509:A:C	2.22841e-16	-2.8675e-10	-1.09204	7.78054e-05	-2.8675e-10	-1.06654
28085671	chr16:28085671:A:G	1.90947e-16	-2.8675e-10	-1.24651	8.30115e-05	-2.8675e-10	-1.00177
28086323	chr16:28086323:T:C	3.77927e-17	-2.0114	-0.854985	1.39368e-05	-2.02542	-0.760801
28086727	chr16:28086727:C:T	1.95249e-16	-2.8675e-10	-1.22423	9.49769e-05	-2.8675e-10	-0.867119
28086755	chr16:28086755:G:A	3.00148e-16	-2.8675e-10	-0.794229	0.000113511	-2.8675e-10	-0.688851
28086962	chr16:28086962:G:A	3.62103e-16	-2.8675e-10	-0.606575	0.000139736	-2.8675e-10	-0.481001
28087175	chr16:28087175:C:CT	2.08175e-16	-2.8675e-10	-1.16013	7.23996e-05	-2.8675e-10	-1.13855
28087188	chr16:28087188:A:G	2.45994e-17	-2.02666	-1.26912	8.92211e-06	-2.02093	-1.21129
28088452	chr16:28088452:G:A	2.1782e-16	-2.8675e-10	-1.11483	6.82591e-05	-2.8675e-10	-1.19744
28089965	chr16:28089965:A:G	2.14387e-16	-2.8675e-10	-1.13072	7.46475e-05	-2.8675e-10	-1.10798
28090060	chr16:28090060:TCCTC:T	5.16988e-16	-2.8675e-10	-0.250486	0.00019993	-2.8675e-10	-0.122783
28090418	chr16:28090418:C:T	5.1695e-16	-2.8675e-10	-0.250559	0.000199919	-2.8675e-10	-0.122843
28090564	chr16:28090564:T:C	2.75586e-17	-2.02259	-1.1596	1.06273e-05	-2.02624	-1.03108
28090569	chr16:28090569:T:G	2.19542e-16	-2.8675e-10	-1.10696	7.32441e-05	-2.8675e-10	-1.12695
28090863	chr16:28090863:A:C	1.78984e-16	-2.8675e-10	-1.31121	6.38186e-05	-2.8675e-10	-1.26471
28091432	chr16:28091432:G:A	8.37326e-16	-2.8675e-10	0.231709	0.0034296	-2.8675e-10	2.71945
28091513	chr16:28091513:G:T	8.03233e-16	-2.8675e-10	0.19014	0.0032025	-2.8675e-10	2.65094
28092158	chr16:28092158:C:T	1.57774e-16	-0.230679	-1.20666	2.66013e-05	-0.845109	-1.29468
28092276	chr16:28092276:G:A	1.93236e-16	-2.8675e-10	-1.23459	6.86976e-05	-2.8675e-10	-1.19104
28092333	chr16:28092333:C:A	8.06782e-16	-2.8675e-10	0.194549	0.00323913	-2.8675e-10	2.66231
28092735	chr16:28092735:A:C	7.67645e-16	-2.8675e-10	0.144822	0.00298684	-2.8675e-10	2.58122
28092889	chr16:28092889:A:G	2.27505e-16	-2.8675e-10	-1.07133	8.31946e-05	-2.8675e-10	-0.99957
28093006	chr16:28093006:C:T	2.11878e-16	-2.8675e-10	-1.14249	7.3793e-05	-2.8675e-10	-1.11949
28093123	chr16:28093123:T:C	4.21936e-16	-2.8675e-10	-0.453651	0.000135484	-2.8675e-10	-0.511897
28093187	chr16:28093187:G:A	2.53682e-16	-2.8675e-10	-0.962424	7.67032e-05	-2.8675e-10	-1.08081
28093208	chr16:28093208:T:C	3.17511e-16	0.420241	-1.15823	3.65811e-05	-0.567851	-1.25337
28093250	chr16:28093250:C:T	2.1206e-16	-2.8675e-10	-1.14163	7.38612e-05	-2.8675e-10	-1.11856
28093361	chr16:28093361:A:G	2.13444e-16	-2.8675e-10	-1.13513	6.77221e-05	-2.8675e-10	-1.20534
28093765	chr16:28093765:C:T	4.58448e-16	-2.8675e-10	-0.370658	0.000488319	-2.8675e-10	0.770215
28093822	chr16:28093822:G:A	3.96933e-16	-2.8675e-10	-0.514738	0.000127759	-2.8675e-10	-0.570609
28094259	chr16:28094259:C:T	8.289e-16	-2.8675e-10	0.221594	0.00338581	-2.8675e-10	2.70659
28094350	chr16:28094350:A:C	8.81041e-16	-2.8675e-10	0.282599	0.00373292	-2.8675e-10	2.80419
28094553	chr16:28094553:A:T	9.69332e-16	-2.8675e-10	0.378102	0.00434753	-2.8675e-10	2.95661
28094556	chr16:28094556:A:C	2.33082e-16	-2.8675e-10	-1.04712	8.15532e-05	-2.8675e-10	-1.0195
28094557	chr16:28094557:T:C	2.36883e-16	-2.8675e-10	-1.03094	8.28804e-05	-2.8675e-10	-1.00335
28094660	chr16:28094660:C:T	2.44786e-16	-2.8675e-10	-0.998122	7.45047e-05	-2.8675e-10	-1.10989
28094729	chr16:28094729:A:G	2.44544e-16	-2.8675e-10	-0.999109	7.44487e-05	-2.8675e-10	-1.11064
28095076	chr16:28095076:AAC:A	4.4197e-17	-1.44445	-1.26539	3.7555e-05	-0.560125	-1.23482
28095235	chr16:28095235:G:A	8.62018e-16	-2.8675e-10	0.260771	0.00360677	-2.8675e-10	2.76981
28095333	chr16:28095333:G:A	3.55884e-16	-2.8675e-10	-0.623901	0.000155894	-2.8675e-10	-0.371579
28095472	chr16:28095472:G:A	1.14747e-16	-1.75578	-3.22512e-10	3.38517e-05	-1.89876	-3.22512e-10
28095631	chr16:28095631:C:G	2.09117e-16	-2.8675e-10	-1.15561	7.27015e-05	-2.8675e-10	-1.13439
28095734	chr16:28095734:G:C	3.98817e-17	-1.80977	-1.00282	1.38189e-05	-1.81594	-0.978776
28095858	chr16:28095858:A:G	4.89612e-16	-2.8675e-10	-0.304892	0.000189341	-2.8675e-10	-0.177204
28096051	chr16:28096051:C:T	4.69997e-16	-2.8675e-10	-0.345779	0.00107582	-2.8675e-10	1.56009
28096613	chr16:28096613:C:T	2.37916e-16	-2.8675e-10	-1.02659	8.73551e-05	-2.8675e-10	-0.950772
28096631	chr16:28096631:A:G	3.96965e-16	-2.8675e-10	-0.514657	0.000795644	-2.8675e-10	1.2584
28097207	chr16:28097207:G:A	2.61626e-17	-2.01415	-1.22003	9.66488e-06	-2.02228	-1.12998
28097325	chr16:28097325:T:C	1.80443e-16	-2.8675e-10	-1.30309	6.06891e-05	-2.8675e-10	-1.31499
28097421	chr16:28097421:C:A	2.69642e-17	-2.02609	-1.17791	1.02341e-05	-2.02274	-1.07228
28097732	chr16:28097732:T:C	4.93484e-16	-2.8675e-10	-0.297014	0.00116945	-2.8675e-10	1.64353
28097863	chr16:28097863:C:T	3.59346e-16	-2.8675e-10	-0.614218	0.000116104	-2.8675e-10	-0.666266
28097939	chr16:28097939:A:G	2.22251e-16	-1.0947	-3.22512e-10	6.86043e-05	-1.1924	-3.22512e-10
28098135	chr16:28098135:C:T	3.76145e-16	-2.8675e-10	-0.56853	0.000121297	-2.8675e-10	-0.62251
28098439	chr16:28098439:G:A	1.92448e-16	-2.8675e-10	-1.23868	6.26353e-05	-2.8675e-10	-1.28342
28099266	chr16:28099266:G:A	2.06916e-16	-2.8675e-10	-1.16619	7.19113e-05	-2.8675e-10	-1.14532
28099869	chr16:28099869:A:T	2.16495e-16	-2.8675e-10	-1.12094	7.54249e-05	-2.8675e-10	-1.09761
28100081	chr16:28100081:G:A	2.38629e-16	-1.02359	-3.22512e-10	7.33167e-05	-1.12596	-3.22512e-10
28100663	chr16:28100663:T:C	3.78361e-16	-2.8675e-10	-0.562656	0.000141337	-2.8675e-10	-0.469608
28100730	chr16:28100730:A:G	1.85404e-16	-2.8675e-10	-1.27597	6.72213e-05	-2.8675e-10	-1.21276
28100874	chr16:28100874:G:A	1.09195e-15	-2.8675e-10	0.497219	0.00465437	-2.8675e-10	3.02481
28101134	chr16:28101134:A:G	4.89755e-16	-2.8675e-10	-0.3046	0.00115463	-2.8675e-10	1.63079
28101153	chr16:28101153:G:A	3.7635e-16	-2.8675e-10	-0.567986	0.00035698	-2.8675e-10	0.456926
28101351	chr16:28101351:C:T	2.16604e-16	-2.8675e-10	-1.12044	7.54656e-05	-2.8675e-10	-1.09708
28102321	chr16:28102321:C:T	2.2699e-16	-2.8675e-10	-1.0736	8.09497e-05	-2.8675e-10	-1.02692
28102540	chr16:28102540:C:T	2.16604e-16	-2.8675e-10	-1.12044	7.54656e-05	-2.8675e-10	-1.09708
28102735	chr16:28102735:TATCTC:T	2.14882e-16	-2.8675e-10	-1.12842	7.48946e-05	-2.8675e-10	-1.10467
28102937	chr16:28102937:C:T	2.16604e-16	-2.8675e-10	-1.12044	7.54656e-05	-2.8675e-10	-1.09708
28103245	chr16:28103245:A:G	2.53051e-16	-2.8675e-10	-0.964912	0.000148004	-2.8675e-10	-0.423513
28103674	chr16:28103674:C:T	5.37954e-15	3.37309	-1.28124	4.21497e-05	-0.407752	-1.27177
28103937	chr16:28103937:G:C	6.3104e-16	-2.8675e-10	-0.0511366	0.000382546	-2.8675e-10	0.526097
28104021	chr16:28104021:G:A	1.85297e-16	-2.8675e-10	-1.27655	6.70571e-05	-2.8675e-10	-1.21521
28104063	chr16:28104063:T:A	1.17552e-16	-1.73162	-3.22512e-10	4.07895e-05	-1.71233	-3.22512e-10
28104305	chr16:28104305:C:T	1.21542e-16	-0.416416	-1.28183	2.23278e-05	-0.999855	-1.31507
28104347	chr16:28104347:C:T	1.86414e-16	-2.8675e-10	-1.27054	6.15689e-05	-2.8675e-10	-1.3006
28104387	chr16:28104387:A:G	1.94062e-16	-2.8675e-10	-1.23033	6.81538e-05	-2.8675e-10	-1.19899
28104430	chr16:28104430:A:G	9.55281e-16	-2.8675e-10	0.3635	0.00421502	-2.8675e-10	2.92566
28104733	chr16:28104733:C:T	2.43745e-16	-2.8675e-10	-1.00238	7.42659e-05	-2.8675e-10	-1.1131
28104930	chr16:28104930:G:A	1.04782e-15	-2.8675e-10	0.455963	0.00487788	-2.8675e-10	3.07171
28105034	chr16:28105034:C:A	1.37573e-16	-0.328802	-1.24555	2.41176e-05	-0.928577	-1.30923
28105211	chr16:28105211:G:A	1.71662e-16	-1.35298	-3.22512e-10	6.27705e-05	-1.28127	-3.22512e-10
28105419	chr16:28105419:A:T	1.81918e-16	-2.8675e-10	-1.29495	6.07917e-05	-2.8675e-10	-1.3133
28105631	chr16:28105631:A:G	2.62393e-17	-2.02636	-1.20489	9.95996e-06	-2.01436	-1.10782
28105772	chr16:28105772:A:C	1.8578e-16	-1.27394	-3.22512e-10	6.82056e-05	-1.19823	-3.22512e-10
28105790	chr16:28105790:G:A	1.37456e-16	-0.323187	-1.25201	2.42955e-05	-0.919429	-1.31103
28106166	chr16:28106166:C:T	1.84081e-16	-2.8675e-10	-1.28313	6.643e-05	-2.8675e-10	-1.2246
28106693	chr16:28106693:G:C	3.58428e-16	-2.8675e-10	-0.616777	0.000115626	-2.8675e-10	-0.670391
28106757	chr16:28106757:A:G	1.15218e-16	-1.75168	-3.22512e-10	4.72614e-05	-1.56506	-3.22512e-10
28106758	chr16:28106758:T:C	6.82094e-16	-2.8675e-10	0.0266628	0.000421988	-2.8675e-10	0.624224
28106947	chr16:28106947:C:T	6.47889e-16	-2.8675e-10	-0.0247852	0.000397408	-2.8675e-10	0.564211
28106985	chr16:28106985:T:A	4.28447e-16	-2.8675e-10	-0.438337	0.000235474	-2.8675e-10	0.040847
28107008	chr16:28107008:C:A	2.16756e-16	-2.8675e-10	-1.11973	7.5523e-05	-2.8675e-10	-1.09632
28107035	chr16:28107035:T:A	1.16276e-16	-1.74254	-3.22512e-10	4.78091e-05	-1.55354	-3.22512e-10
28107807	chr16:28107807:C:G	1.79086e-16	-2.8675e-10	-1.31064	6.07465e-05	-2.8675e-10	-1.31404
28108018	chr16:28108018:G:A	1.87871e-16	-2.8675e-10	-1.26275	6.8708e-05	-2.8675e-10	-1.19089
28108236	chr16:28108236:C:T	2.21753e-16	-0.00501423	-1.09193	9.6894e-05	0.0890039	-0.936139
28108351	chr16:28108351:G:A	2.76062e-16	-2.8675e-10	-0.877881	0.000101734	-2.8675e-10	-0.798388
28108435	chr16:28108435:C:A	9.90842e-17	-1.92911	0.0265749	2.57802e-05	-2.02042	-0.150726
28108639	chr16:28108639:G:A	3.64138e-17	-2.01812	-0.885434	1.34556e-05	-2.02672	-0.794635
28108662	chr16:28108662:C:T	1.44391e-16	-0.263393	-1.26259	2.53401e-05	-0.874985	-1.31338
28108855	chr16:28108855:C:A	4.59014e-16	-2.8675e-10	-0.369425	0.000176795	-2.8675e-10	-0.24576
28108860	chr16:28108860:G:A	3.71974e-16	-2.8675e-10	-0.57968	0.000119734	-2.8675e-10	-0.635483
28108955	chr16:28108955:G:A	1.83045e-16	-2.8675e-10	-1.28878	6.57912e-05	-2.8675e-10	-1.23427
28109098	chr16:28109098:A:G	2.2083e-16	-2.8675e-10	-1.10111	7.3634e-05	-2.8675e-10	-1.12165
28109184	chr16:28109184:A:AT	4.94716e-16	-2.8675e-10	-0.29452	0.00117589	-2.8675e-10	1.64903
28109333	chr16:28109333:G:A	1.39421e-16	-0.282111	-1.2789	2.49265e-05	-0.889727	-1.31509
28109805	chr16:28109805:A:G	4.59014e-16	-2.8675e-10	-0.369425	0.000176795	-2.8675e-10	-0.24576
28109857	chr16:28109857:T:C	1.96296e-16	-2.8675e-10	-1.21888	7.0083e-05	-2.8675e-10	-1.17107
28110278	chr16:28110278:C:T	1.05486e-15	-2.8675e-10	0.462656	0.0049296	-2.8675e-10	3.08226
28110451	chr16:28110451:A:G	5.9187e-16	-2.8675e-10	-0.115219	0.000528217	-2.8675e-10	0.848754
28110478	chr16:28110478:A:T	1.3605e-16	-0.293323	-1.29216	2.47047e-05	-0.900016	-1.31374
28110527	chr16:28110527:C:T	1.80342e-16	-2.8675e-10	-1.30365	6.28053e-05	-2.8675e-10	-1.28071
28110568	chr16:28110568:C:A	4.90861e-16	-2.8675e-10	-0.302344	0.00115885	-2.8675e-10	1.63443
28110731	chr16:28110731:T:C	2.22828e-16	-2.8675e-10	-1.09211	7.77566e-05	-2.8675e-10	-1.06717
28111120	chr16:28111120:T:C	1.10927e-15	-2.8675e-10	0.512951	0.00533397	-2.8675e-10	3.1611
28111905	chr16:28111905:G:A	3.67047e-17	-2.00954	-0.886058	1.37718e-05	-2.02561	-0.772522
28112089	chr16:28112089:G:A	1.86316e-15	1.03152	-3.22512e-10	4.66211e-05	-1.5787	-3.22512e-10
28112169	chr16:28112169:A:G	1.34351e-16	-0.297098	-1.30095	2.46606e-05	-0.905182	-1.31036
28112249	chr16:28112249:C:G	1.29269e-16	-0.343622	-1.29299	2.37344e-05	-0.940299	-1.31353
28112419	chr16:28112419:A:G	1.31293e-16	-0.326662	-1.29441	2.40529e-05	-0.927346	-1.31315
28112494	chr16:28112494:C:G	8.5202e-16	-2.8675e-10	0.249105	0.00353963	-2.8675e-10	2.75102
28112496	chr16:28112496:T:G	8.5202e-16	-2.8675e-10	0.249105	0.00353963	-2.8675e-10	2.75102
28112639	chr16:28112639:A:G	4.28447e-16	-2.8675e-10	-0.438337	0.000235474	-2.8675e-10	0.040847
28112736	chr16:28112736:G:A	3.70424e-16	-2.8675e-10	-0.583856	0.000119219	-2.8675e-10	-0.639792
28112760	chr16:28112760:A:G	2.63448e-17	-2.02674	-1.20049	9.98318e-06	-2.01774	-1.10211
28113177	chr16:28113177:G:C	1.9142e-16	-2.8675e-10	-1.24403	6.36284e-05	-2.8675e-10	-1.26769
28113715	chr16:28113715:T:C	2.53468e-16	-2.8675e-10	-0.963269	7.66388e-05	-2.8675e-10	-1.08165
28114146	chr16:28114146:T:C	1.7829e-16	-2.8675e-10	-1.31509	6.0899e-05	-2.8675e-10	-1.31154
28114584	chr16:28114584:T:G	1.78335e-16	-2.8675e-10	-1.31484	6.12925e-05	-2.8675e-10	-1.30509
28114773	chr16:28114773:C:T	4.79745e-16	-2.8675e-10	-0.32525	0.00111571	-2.8675e-10	1.59649
28115081	chr16:28115081:T:G	2.24821e-16	-2.8675e-10	-1.0832	7.0736e-05	-2.8675e-10	-1.1618
28115391	chr16:28115391:A:G	8.12899e-16	-2.8675e-10	0.202102	0.00328021	-2.8675e-10	2.67491
28115515	chr16:28115515:T:C	1.03955e-16	-1.85454	-3.22512e-10	3.17046e-05	-1.96429	-3.22512e-10
28115520	chr16:28115520:T:C	3.76145e-16	-2.8675e-10	-0.56853	0.000121297	-2.8675e-10	-0.62251
28116334	chr16:28116334:C:T	2.16948e-16	-2.8675e-10	-1.11885	7.55949e-05	-2.8675e-10	-1.09536
28116478	chr16:28116478:A:AC	1.93577e-16	-2.8675e-10	-1.23283	6.91069e-05	-2.8675e-10	-1.1851
28116904	chr16:28116904:C:T	1.81469e-16	-2.8675e-10	-1.29742	6.35312e-05	-2.8675e-10	-1.26922
28117017	chr16:28117017:C:T	3.80394e-16	-2.8675e-10	-0.557299	0.000122644	-2.8675e-10	-0.611469
28117070	chr16:28117070:AATG:A	2.16604e-16	-2.8675e-10	-1.12044	7.54656e-05	-2.8675e-10	-1.09708
28117190	chr16:28117190:A:G	4.99078e-16	-2.8675e-10	-0.285743	0.00119353	-2.8675e-10	1.66392
28117357	chr16:28117357:A:T	1.92141e-16	-2.8675e-10	-1.24027	9.16151e-05	-2.8675e-10	-0.903156
28118891	chr16:28118891:G:A	1.00591e-16	-1.88744	-3.22512e-10	3.72175e-05	-1.80397	-3.22512e-10
28118934	chr16:28118934:C:G	5.39332e-16	-2.8675e-10	-0.208174	0.000210012	-2.8675e-10	-0.0735886
28119092	chr16:28119092:A:T	3.67288e-16	-2.8675e-10	-0.592359	0.000149458	-2.8675e-10	-0.413738
28119103	chr16:28119103:ACTCCTGGG:A	2.16297e-16	-2.8675e-10	-1.12185	7.53515e-05	-2.8675e-10	-1.09859
28119414	chr16:28119414:T:C	2.23888e-16	-2.8675e-10	-1.08736	7.13603e-05	-2.8675e-10	-1.15301
28119645	chr16:28119645:C:A	1.37669e-16	-0.364777	-1.20888	2.36595e-05	-0.960234	-1.29675
28120088	chr16:28120088:G:A	1.04814e-16	-1.84631	-3.22512e-10	3.89914e-05	-1.75741	-3.22512e-10
28120189	chr16:28120189:C:A	2.88931e-17	-2.02667	-1.10823	1.25177e-05	-2.01933	-0.874281
28120192	chr16:28120192:C:A	1.8321e-16	-2.8675e-10	-1.28787	6.3994e-05	-2.8675e-10	-1.26196
28120744	chr16:28120744:G:A	1.78297e-16	-2.8675e-10	-1.31505	6.1208e-05	-2.8675e-10	-1.30648
28120777	chr16:28120777:A:G	8.59848e-16	-2.8675e-10	0.25825	0.00359404	-2.8675e-10	2.76628
28120859	chr16:28120859:G:GGTACT	1.79853e-16	-2.8675e-10	-1.30637	6.06851e-05	-2.8675e-10	-1.31506
28120879	chr16:28120879:T:C	1.76381e-16	-1.32586	-3.22512e-10	6.47565e-05	-1.25012	-3.22512e-10
28121831	chr16:28121831:C:A	2.55261e-17	-2.02468	-1.23412	9.61561e-06	-2.00814	-1.14923
28123605	chr16:28123605:A:C	1.78718e-16	-2.8675e-10	-1.3127	6.08298e-05	-2.8675e-10	-1.31267
28123628	chr16:28123628:C:T	3.89837e-16	-2.8675e-10	-0.532777	0.000125831	-2.8675e-10	-0.585811
28124019	chr16:28124019:A:G	9.88082e-16	-2.8675e-10	0.39726	0.000291645	-2.8675e-10	0.254784
28124365	chr16:28124365:C:G	5.43192e-17	-2.00428	-0.499352	1.63415e-05	-2.01796	-0.60908
28124590	chr16:28124590:T:G	7.46795e-16	-2.8675e-10	0.117285	0.00288979	-2.8675e-10	2.54819
28125164	chr16:28125164:G:A	7.43172e-16	-2.8675e-10	0.112423	0.00286198	-2.8675e-10	2.53852
28125237	chr16:28125237:T:C	3.77526e-16	-2.8675e-10	-0.564865	0.00012173	-2.8675e-10	-0.618944
28125810	chr16:28125810:G:T	8.98525e-16	-2.8675e-10	0.302249	0.00114035	-2.8675e-10	1.61833
28125916	chr16:28125916:G:C	4.42286e-16	-2.8675e-10	-0.406549	0.000980399	-2.8675e-10	1.46721
28125927	chr16:28125927:C:A	2.57081e-17	-2.02422	-1.22748	9.73153e-06	-2.00676	-1.13862
28126251	chr16:28126251:C:G	3.35113e-16	-2.8675e-10	-0.684037	0.000108613	-2.8675e-10	-0.732963
28126645	chr16:28126645:T:C	4.41457e-16	-2.8675e-10	-0.408425	0.000977185	-2.8675e-10	1.46392
28126861	chr16:28126861:C:T	2.70954e-16	-2.8675e-10	-0.896556	0.000101985	-2.8675e-10	-0.795927
28126897	chr16:28126897:A:C	2.16744e-16	-2.8675e-10	-1.11979	7.55166e-05	-2.8675e-10	-1.0964
28127074	chr16:28127074:G:C	3.57462e-16	-2.8675e-10	-0.619475	0.000115451	-2.8675e-10	-0.671909
28127150	chr16:28127150:C:A	2.33759e-16	-2.8675e-10	-1.04421	8.63597e-05	-2.8675e-10	-0.962231
28127414	chr16:28127414:G:A	2.50964e-16	-2.8675e-10	-0.973197	8.09875e-05	-2.8675e-10	-1.02646
28127680	chr16:28127680:G:A	2.37864e-16	-2.8675e-10	-1.0268	8.81169e-05	-2.8675e-10	-0.942088
28127756	chr16:28127756:G:A	3.42593e-17	-2.02553	-0.939018	1.2097e-05	-2.02212	-0.905667
28128005	chr16:28128005:C:A	4.4517e-16	-2.8675e-10	-0.400049	0.000991605	-2.8675e-10	1.47857
28128159	chr16:28128159:A:G	1.05835e-16	-1.83662	-3.22512e-10	4.6291e-05	-1.5858	-3.22512e-10
28128499	chr16:28128499:T:C	4.49974e-16	-2.8675e-10	-0.389316	0.00101025	-2.8675e-10	1.4972
28128788	chr16:28128788:T:C	2.37883e-16	-2.8675e-10	-1.02673	8.89694e-05	-2.8675e-10	-0.932461
28129529	chr16:28129529:C:CTGTCTAGGT	1.85558e-16	-2.8675e-10	-1.27514	6.16465e-05	-2.8675e-10	-1.29934
28129531	chr16:28129531:T:TGA	1.85118e-16	-2.8675e-10	-1.27751	6.15554e-05	-2.8675e-10	-1.30082
28129532	chr16:28129532:T:C	1.85558e-16	-2.8675e-10	-1.27514	6.16465e-05	-2.8675e-10	-1.29934
28129760	chr16:28129760:C:T	4.67956e-16	-2.8675e-10	-0.350131	0.00108014	-2.8675e-10	1.56409
28130609	chr16:28130609:C:T	1.24267e-16	-0.434547	-1.24152	2.21495e-05	-1.01475	-1.30819
28130705	chr16:28130705:TAA:T	1.83257e-16	-2.8675e-10	-1.28762	6.59081e-05	-2.8675e-10	-1.23249
28131199	chr16:28131199:G:A	1.79378e-16	-2.8675e-10	-1.30901	6.06826e-05	-2.8675e-10	-1.3151
28131425	chr16:28131425:C:T	3.79482e-16	-2.8675e-10	-0.559698	0.000122371	-2.8675e-10	-0.613692
28131674	chr16:28131674:G:A	4.28447e-16	-2.8675e-10	-0.438337	0.000235474	-2.8675e-10	0.040847
28132168	chr16:28132168:C:T	1.94438e-16	-0.129172	-1.09922	8.40336e-05	-0.0506895	-0.938846
28132766	chr16:28132766:C:T	3.83782e-17	-1.8218	-1.02921	1.31122e-05	-1.83522	-1.01198
28132789	chr16:28132789:TC:T	8.63337e-17	-0.996313	-1.04397	3.02603e-05	-1.46241	-0.548507
28132821	chr16:28132821:T:C	4.28768e-16	-2.8675e-10	-0.43759	0.000442629	-2.8675e-10	0.671979
28132906	chr16:28132906:G:A	1.79364e-16	-1.30909	-3.22512e-10	6.54352e-05	-1.23969	-3.22512e-10
28133224	chr16:28133224:T:C	4.76211e-16	-2.8675e-10	-0.332643	0.00111409	-2.8675e-10	1.59504
28133640	chr16:28133640:AG:A	4.27318e-16	-2.8675e-10	-0.440977	0.000234779	-2.8675e-10	0.0378932
28133680	chr16:28133680:T:C	2.62187e-16	-2.8675e-10	-0.929447	9.60896e-05	-2.8675e-10	-0.855471
28133812	chr16:28133812:A:T	2.61501e-16	-2.8675e-10	-0.932066	7.85606e-05	-2.8675e-10	-1.05688
28133827	chr16:28133827:G:A	7.63668e-16	-2.8675e-10	0.139629	0.00299643	-2.8675e-10	2.58442
28134021	chr16:28134021:TG:T	5.58303e-16	-2.8675e-10	-0.173603	0.000332216	-2.8675e-10	0.385032
28134149	chr16:28134149:T:C	6.47889e-16	-2.8675e-10	-0.0247852	0.000397408	-2.8675e-10	0.564211
28134356	chr16:28134356:T:A	1.04081e-16	-1.61447	-0.238861	3.47453e-05	-1.70636	-0.166345
28134792	chr16:28134792:T:C	1.85698e-16	-2.8675e-10	-1.27438	6.57405e-05	-2.8675e-10	-1.23504
28135164	chr16:28135164:T:C	2.18582e-16	-2.8675e-10	-1.11134	7.61549e-05	-2.8675e-10	-1.08798
28135677	chr16:28135677:C:A	2.13748e-16	-2.8675e-10	-1.13371	7.44555e-05	-2.8675e-10	-1.11055
28135764	chr16:28135764:T:C	9.52958e-17	-1.94152	-3.22512e-10	3.11419e-05	-1.9822	-3.22512e-10
28136133	chr16:28136133:A:G	4.1767e-16	-2.8675e-10	-0.463813	0.000228128	-2.8675e-10	0.00915624
28136342	chr16:28136342:C:T	2.54076e-16	-2.8675e-10	-0.96087	0.00013088	-2.8675e-10	-0.546471
28136373	chr16:28136373:C:T	2.17774e-16	-2.8675e-10	-1.11505	7.58656e-05	-2.8675e-10	-1.09179
28136421	chr16:28136421:T:C	1.31918e-16	-0.335319	-1.28101	2.37515e-05	-0.938011	-1.3151
28136509	chr16:28136509:C:T	7.72878e-16	-2.8675e-10	0.151616	0.00305408	-2.8675e-10	2.60348
28136672	chr16:28136672:T:C	1.22486e-16	-0.432609	-1.2579	2.21068e-05	-1.01226	-1.31261
28136845	chr16:28136845:C:T	1.6589e-16	-0.294065	-1.09311	7.19566e-05	-0.213897	-0.930792
28136935	chr16:28136935:T:C	6.35406e-16	-2.8675e-10	-0.0442408	0.000641669	-2.8675e-10	1.04332
28136970	chr16:28136970:C:CT	2.18423e-16	-2.8675e-10	-1.11207	7.61027e-05	-2.8675e-10	-1.08867
28137112	chr16:28137112:C:T	7.39088e-16	-2.8675e-10	0.106912	0.00284009	-2.8675e-10	2.53084
28137209	chr16:28137209:A:G	4.49967e-16	-2.8675e-10	-0.38933	0.00101114	-2.8675e-10	1.49809
28137919	chr16:28137919:G:A	5.83401e-16	-2.8675e-10	-0.12963	0.000517418	-2.8675e-10	0.828099
28138094	chr16:28138094:A:AG	2.63308e-17	-2.02628	-1.20149	1.00106e-05	-2.01327	-1.10383
28138215	chr16:28138215:T:A	1.37643e-16	-0.309881	-1.26396	2.42937e-05	-0.916809	-1.31372
28138351	chr16:28138351:G:C	3.07217e-16	0.469535	-1.24048	3.55779e-05	-0.548584	-1.30044
28138849	chr16:28138849:C:T	3.44178e-16	-2.8675e-10	-0.657347	0.000115245	-2.8675e-10	-0.673696
28139072	chr16:28139072:T:C	2.28777e-16	-2.8675e-10	-1.06576	8.16276e-05	-2.8675e-10	-1.01859
28139151	chr16:28139151:T:C	1.97216e-16	-1.21421	-3.22512e-10	7.29121e-05	-1.1315	-3.22512e-10
28139658	chr16:28139658:G:A	9.74845e-16	-2.8675e-10	0.383774	0.00438932	-2.8675e-10	2.96618
28139802	chr16:28139802:A:C	1.80299e-16	-2.8675e-10	-1.30389	6.38978e-05	-2.8675e-10	-1.26347
28140026	chr16:28140026:G:A	8.54417e-16	-2.8675e-10	0.251914	0.00360673	-2.8675e-10	2.76981
28140397	chr16:28140397:T:C	5.22067e-16	-2.8675e-10	-0.24071	0.00130791	-2.8675e-10	1.75543
28140633	chr16:28140633:A:G	4.03542e-16	-2.8675e-10	-0.498225	0.000166907	-2.8675e-10	-0.303315
28141317	chr16:28141317:C:T	5.45704e-16	-2.8675e-10	-0.196428	0.00021264	-2.8675e-10	-0.0611504
28141817	chr16:28141817:G:A	2.91939e-16	-2.8675e-10	-0.82196	0.000194171	-2.8675e-10	-0.152015
28141909	chr16:28141909:A:G	5.14107e-16	-2.8675e-10	-0.256073	0.00127726	-2.8675e-10	1.73172
28141942	chr16:28141942:T:G	5.45704e-16	-2.8675e-10	-0.196428	0.00021264	-2.8675e-10	-0.0611504
28142262	chr16:28142262:T:C	1.14178e-16	-1.76075	-3.22512e-10	3.3697e-05	-1.90334	-3.22512e-10
28142315	chr16:28142315:C:A	1.86891e-16	-2.8675e-10	-1.26798	6.23273e-05	-2.8675e-10	-1.28835
28142394	chr16:28142394:T:C	1.93396e-16	-2.8675e-10	-1.23376	6.13289e-05	-2.8675e-10	-1.3045
28142580	chr16:28142580:T:A	1.46962e-16	-1.50833	-3.22512e-10	5.48011e-05	-1.41704	-3.22512e-10
28142699	chr16:28142699:T:C	1.83975e-16	-2.8675e-10	-1.28371	6.10604e-05	-2.8675e-10	-1.30889
28143267	chr16:28143267:C:T	6.22137e-16	-2.8675e-10	-0.0653454	0.00211934	-2.8675e-10	2.23811
28143438	chr16:28143438:C:T	3.74753e-15	2.99422	-1.26388	4.40178e-05	-0.366324	-1.26984
28143865	chr16:28143865:G:A	2.11484e-16	-2.8675e-10	-1.14436	6.87755e-05	-2.8675e-10	-1.18991
28144490	chr16:28144490:A:C	2.46464e-16	-2.8675e-10	-0.991291	7.4881e-05	-2.8675e-10	-1.10485
28145133	chr16:28145133:C:T	1.55593e-16	-0.300012	-1.15125	6.64443e-05	-0.217881	-1.00651
28145238	chr16:28145238:A:T	1.25682e-16	-1.66475	-3.22512e-10	3.50734e-05	-1.86331	-3.22512e-10
28145469	chr16:28145469:C:T	2.04758e-16	-2.8675e-10	-1.17667	7.11003e-05	-2.8675e-10	-1.15666
28145484	chr16:28145484:T:C	2.54282e-17	-2.02528	-1.23736	9.55088e-06	-2.00964	-1.15447
28145527	chr16:28145527:G:T	1.86227e-16	-2.8675e-10	-1.27154	6.14285e-05	-2.8675e-10	-1.30288
28145778	chr16:28145778:C:G	2.04842e-16	-2.8675e-10	-1.17627	7.11301e-05	-2.8675e-10	-1.15624
28145990	chr16:28145990:T:A	2.04567e-16	-1.17761	-3.22512e-10	7.40139e-05	-1.1165	-3.22512e-10
28146016	chr16:28146016:A:G	8.49702e-16	-2.8675e-10	0.246381	0.00131432	-2.8675e-10	1.76032
28146536	chr16:28146536:A:G	2.64845e-16	-2.8675e-10	-0.919362	9.72519e-05	-2.8675e-10	-0.843448
28146592	chr16:28146592:C:T	2.44193e-16	-2.8675e-10	-1.00054	7.43406e-05	-2.8675e-10	-1.1121
28146891	chr16:28146891:G:A	2.43297e-16	-2.8675e-10	-1.00422	7.41214e-05	-2.8675e-10	-1.11505
28147179	chr16:28147179:G:A	1.85125e-16	-2.8675e-10	-1.27747	6.18781e-05	-2.8675e-10	-1.29559
28147268	chr16:28147268:A:G	8.10389e-16	-2.8675e-10	0.199009	0.00329952	-2.8675e-10	2.68078
28147373	chr16:28147373:G:A	1.94552e-16	-2.8675e-10	-1.22781	6.31018e-05	-2.8675e-10	-1.276
28147803	chr16:28147803:C:T	1.80426e-16	-2.8675e-10	-1.30318	6.07368e-05	-2.8675e-10	-1.3142
28148195	chr16:28148195:T:C	8.2453e-16	-2.8675e-10	0.216309	0.00339508	-2.8675e-10	2.70933
28148357	chr16:28148357:G:A	2.04758e-16	-2.8675e-10	-1.17667	7.11003e-05	-2.8675e-10	-1.15666
28148391	chr16:28148391:A:G	1.86131e-16	-2.8675e-10	-1.27206	6.16813e-05	-2.8675e-10	-1.29877
28148403	chr16:28148403:G:A	1.0506e-15	-2.8675e-10	0.458616	0.00496145	-2.8675e-10	3.0887
28148424	chr16:28148424:G:A	7.97854e-16	-2.8675e-10	0.18342	0.00321736	-2.8675e-10	2.65556
28148860	chr16:28148860:G:A	2.50744e-17	-2.02348	-1.25318	9.42582e-06	-2.0019	-1.1754
28149072	chr16:28149072:AAC:A	1.07014e-15	-2.8675e-10	0.477044	0.00463238	-2.8675e-10	3.02007
28149074	chr16:28149074:C:A	1.10401e-16	-1.79438	-3.22512e-10	3.27227e-05	-1.93268	-3.22512e-10
28149159	chr16:28149159:G:A	2.43788e-16	-2.8675e-10	-1.00221	7.42428e-05	-2.8675e-10	-1.11341
28149192	chr16:28149192:G:A	3.60123e-16	-2.8675e-10	-0.612058	0.000116158	-2.8675e-10	-0.665804
28149231	chr16:28149231:G:A	2.88792e-16	-2.8675e-10	-0.8328	0.00015706	-2.8675e-10	-0.364127
28149722	chr16:28149722:C:T	2.05325e-16	-2.8675e-10	-1.17391	6.66908e-05	-2.8675e-10	-1.22069
28150027	chr16:28150027:T:C	1.80323e-16	-2.8675e-10	-1.30375	6.07462e-05	-2.8675e-10	-1.31405
28150218	chr16:28150218:G:A	7.48808e-16	-2.8675e-10	0.119978	0.00290502	-2.8675e-10	2.55344
28150522	chr16:28150522:A:G	6.96001e-16	-2.8675e-10	0.0468464	0.000433209	-2.8675e-10	0.650467
28150686	chr16:28150686:C:T	7.66287e-16	-2.8675e-10	0.143052	0.00301663	-2.8675e-10	2.59114
28151016	chr16:28151016:G:A	7.21199e-16	-2.8675e-10	0.0824093	0.00273033	-2.8675e-10	2.49142
28151153	chr16:28151153:A:C	4.75176e-16	-2.8675e-10	-0.33482	0.00111155	-2.8675e-10	1.59276
28151355	chr16:28151355:A:G	4.76863e-16	-2.8675e-10	-0.331276	0.00112003	-2.8675e-10	1.60035
28151665	chr16:28151665:C:T	2.49436e-17	-2.02654	-1.25534	9.26703e-06	-2.01537	-1.17892
28152049	chr16:28152049:A:G	3.31748e-16	-2.8675e-10	-0.694131	0.000109722	-2.8675e-10	-0.722798
28152211	chr16:28152211:G:A	3.35076e-16	-2.8675e-10	-0.684148	0.000108387	-2.8675e-10	-0.735046
28152231	chr16:28152231:G:A	2.09845e-16	-2.8675e-10	-1.15213	7.29866e-05	-2.8675e-10	-1.13048
28152323	chr16:28152323:G:T	3.87236e-16	-2.8675e-10	-0.53947	0.000150838	-2.8675e-10	-0.404549
28152335	chr16:28152335:T:C	7.6164e-16	-2.8675e-10	0.136969	0.00298722	-2.8675e-10	2.58135
28153257	chr16:28153257:T:A	3.85292e-17	-2.02033	-0.826761	1.43486e-05	-2.02668	-0.730421
28153884	chr16:28153884:A:G	2.04681e-16	-2.8675e-10	-1.17705	7.10711e-05	-2.8675e-10	-1.15707
28154286	chr16:28154286:G:A	1.4921e-16	-1.49315	-3.22512e-10	3.91688e-05	-1.75287	-3.22512e-10
28154838	chr16:28154838:A:ATT	4.98608e-16	-2.8675e-10	-0.286684	0.00120926	-2.8675e-10	1.67701
28154958	chr16:28154958:A:G	3.7846e-16	-2.8675e-10	-0.562395	0.000121809	-2.8675e-10	-0.618301
28155662	chr16:28155662:A:G	7.56001e-16	-2.8675e-10	0.129538	0.00047834	-2.8675e-10	0.749568
28156593	chr16:28156593:C:A	1.82884e-16	-2.8675e-10	-1.28965	6.08426e-05	-2.8675e-10	-1.31246
28157320	chr16:28157320:T:C	1.78531e-16	-2.8675e-10	-1.31374	6.0704e-05	-2.8675e-10	-1.31474
28157376	chr16:28157376:AC:A	7.1796e-16	-2.8675e-10	0.0779082	0.00270928	-2.8675e-10	2.48369
28157401	chr16:28157401:G:A	3.81466e-16	-2.8675e-10	-0.554485	0.000122738	-2.8675e-10	-0.610701
28157736	chr16:28157736:A:G	5.14496e-16	-2.8675e-10	-0.255317	0.00127818	-2.8675e-10	1.73244
28157912	chr16:28157912:G:A	1.95756e-16	-2.8675e-10	-1.22164	6.97102e-05	-2.8675e-10	-1.17641
28157945	chr16:28157945:G:A	2.64306e-16	-2.8675e-10	-0.921397	7.93474e-05	-2.8675e-10	-1.04692
28157952	chr16:28157952:G:A	8.33107e-16	-2.8675e-10	0.226657	0.000530417	-2.8675e-10	0.852911
28157985	chr16:28157985:C:T	3.11188e-16	-2.8675e-10	-0.758109	0.000334516	-2.8675e-10	0.391932
28158030	chr16:28158030:GAGC:G	9.39663e-17	-1.95557	-3.22512e-10	3.55889e-05	-1.84872	-3.22512e-10
28158153	chr16:28158153:C:G	2.04771e-16	-2.8675e-10	-1.17661	7.11052e-05	-2.8675e-10	-1.15659
28158297	chr16:28158297:C:T	1.79163e-16	-2.8675e-10	-1.31021	6.06959e-05	-2.8675e-10	-1.31488
28158305	chr16:28158305:A:G	1.89297e-16	-2.8675e-10	-1.25519	6.09107e-05	-2.8675e-10	-1.31134
28159143	chr16:28159143:T:C	7.03763e-17	-0.957588	-1.28706	2.76345e-05	-0.877627	-1.22406
28159335	chr16:28159335:G:GA	3.83411e-16	-2.8675e-10	-0.549397	0.000123344	-2.8675e-10	-0.605772
28160583	chr16:28160583:T:C	8.43774e-16	-2.8675e-10	0.23938	0.00315117	-2.8675e-10	2.63478
28160633	chr16:28160633:T:C	1.94901e-16	-2.8675e-10	-1.22601	6.72482e-05	-2.8675e-10	-1.21236
28160984	chr16:28160984:C:T	2.43557e-17	-2.02616	-1.27958	8.93944e-06	-2.01325	-1.21703
28161169	chr16:28161169:T:G	1.7829e-16	-2.8675e-10	-1.31509	6.11268e-05	-2.8675e-10	-1.3078
28161307	chr16:28161307:C:T	1.87371e-16	-1.26541	-3.22512e-10	5.64565e-05	-1.38728	-3.22512e-10
28161402	chr16:28161402:C:T	2.96662e-16	-2.8675e-10	-0.805911	0.000112768	-2.8675e-10	-0.69542
28161710	chr16:28161710:G:A	1.31538e-16	-0.329553	-1.28966	2.39836e-05	-0.929128	-1.31426
28161936	chr16:28161936:T:C	2.24519e-16	-2.8675e-10	-1.08454	7.15409e-05	-2.8675e-10	-1.15048
28162088	chr16:28162088:A:G	1.14766e-16	-0.447256	-1.30835	2.36938e-05	-1.02078	-1.23476
28162264	chr16:28162264:G:A	2.01265e-16	-2.8675e-10	-1.19388	6.98589e-05	-2.8675e-10	-1.17427
28162599	chr16:28162599:T:A	1.80447e-16	-2.8675e-10	-1.30307	6.21168e-05	-2.8675e-10	-1.29174
28162713	chr16:28162713:C:A	2.51111e-17	-2.02589	-1.24931	9.38558e-06	-2.01202	-1.16956
28162963	chr16:28162963:C:T	3.48925e-17	-2.02514	-0.921094	1.24105e-05	-2.02493	-0.877278
28163945	chr16:28163945:T:C	2.32696e-16	-2.8675e-10	-1.04877	8.37007e-05	-2.8675e-10	-0.993506
28164087	chr16:28164087:A:G	1.32363e-16	-0.334214	-1.27874	2.38622e-05	-0.933367	-1.31509
28164189	chr16:28164189:C:T	2.71447e-16	-2.8675e-10	-0.894738	0.000173675	-2.8675e-10	-0.263568
28164191	chr16:28164191:ACAGGGGCT:A	2.71447e-16	-2.8675e-10	-0.894738	0.000173675	-2.8675e-10	-0.263568
28164509	chr16:28164509:G:A	3.01489e-16	-0.789771	-3.22512e-10	6.68706e-05	-1.21799	-3.22512e-10
28165669	chr16:28165669:C:T	4.83516e-16	-2.8675e-10	-0.31742	0.00114747	-2.8675e-10	1.62456
28165730	chr16:28165730:T:C	2.0479e-16	-2.8675e-10	-1.17652	7.11118e-05	-2.8675e-10	-1.1565
28165732	chr16:28165732:G:C	4.28749e-16	-2.8675e-10	-0.437634	0.000235687	-2.8675e-10	0.0417503
28165801	chr16:28165801:A:AT	2.25647e-16	-2.8675e-10	-1.07953	7.18217e-05	-2.8675e-10	-1.14657
28165944	chr16:28165944:T:C	1.98922e-16	-0.0154308	-1.19016	3.5817e-05	-0.568429	-1.2739
28166021	chr16:28166021:C:T	7.19494e-16	-2.8675e-10	0.080043	0.00272038	-2.8675e-10	2.48777
28166713	chr16:28166713:C:T	2.04812e-16	-2.8675e-10	-1.17641	7.11206e-05	-2.8675e-10	-1.15638
28166741	chr16:28166741:G:A	2.04728e-16	-2.8675e-10	-1.17682	7.10886e-05	-2.8675e-10	-1.15683
28166862	chr16:28166862:T:C	4.26314e-16	-2.8675e-10	-0.443329	0.000234001	-2.8675e-10	0.0345728
28166911	chr16:28166911:A:G	2.04927e-16	-2.8675e-10	-1.17585	7.11638e-05	-2.8675e-10	-1.15577
28167036	chr16:28167036:C:T	4.64538e-16	-2.8675e-10	-0.357461	0.000260458	-2.8675e-10	0.141689
28167087	chr16:28167087:C:T	7.4798e-16	-2.8675e-10	0.118871	0.00290233	-2.8675e-10	2.55252
28167120	chr16:28167120:A:G	1.96344e-16	-2.8675e-10	-1.21863	6.49338e-05	-2.8675e-10	-1.24738
28167132	chr16:28167132:A:G	1.96344e-16	-2.8675e-10	-1.21863	6.49338e-05	-2.8675e-10	-1.24738
28167925	chr16:28167925:G:A	1.29928e-16	-1.63152	-3.22512e-10	5.465e-05	-1.4198	-3.22512e-10
28167995	chr16:28167995:T:C	2.49114e-16	-2.8675e-10	-0.980593	7.54865e-05	-2.8675e-10	-1.0968
28168432	chr16:28168432:A:G	5.45704e-16	-2.8675e-10	-0.196428	0.00021264	-2.8675e-10	-0.0611504
28168641	chr16:28168641:A:T	1.20841e-16	-0.427542	-1.27648	2.2188e-05	-1.00617	-1.31503
28168780	chr16:28168780:TG:T	7.71404e-16	-2.8675e-10	0.149707	0.00303901	-2.8675e-10	2.59853
28168786	chr16:28168786:T:G	1.83992e-16	-2.8675e-10	-1.28362	6.10607e-05	-2.8675e-10	-1.30888
28169165	chr16:28169165:C:G	1.09479e-16	-0.507212	-1.29556	2.35686e-05	-1.0661	-1.19474
28169611	chr16:28169611:G:A	2.02313e-16	-2.8675e-10	-1.18869	7.02205e-05	-2.8675e-10	-1.16911
28169621	chr16:28169621:C:T	5.51757e-16	-2.8675e-10	-0.185397	0.000325999	-2.8675e-10	0.366142
28169985	chr16:28169985:A:G	5.45704e-16	-2.8675e-10	-0.196428	0.00021264	-2.8675e-10	-0.0611504
28170017	chr16:28170017:A:G	1.28799e-16	-1.64025	-3.22512e-10	4.17778e-05	-1.68839	-3.22512e-10
28170019	chr16:28170019:C:T	5.33736e-16	-2.8675e-10	-0.218603	0.00134484	-2.8675e-10	1.78328
28170057	chr16:28170057:C:G	1.08763e-16	-0.501923	-1.30741	2.27879e-05	-1.063	-1.23152
28170085	chr16:28170085:C:A	5.54248e-17	-2.0152	-0.468276	1.67028e-05	-2.02333	-0.581843
28170301	chr16:28170301:C:A	1.98958e-16	-2.8675e-10	-1.20541	7.02151e-05	-2.8675e-10	-1.16919
28170526	chr16:28170526:G:C	7.55542e-16	-2.8675e-10	0.12893	0.00295121	-2.8675e-10	2.56922
28170556	chr16:28170556:G:A	1.7863e-16	-2.8675e-10	-1.31319	6.1136e-05	-2.8675e-10	-1.30765
28170852	chr16:28170852:C:T	1.87355e-16	-2.8675e-10	-1.2655	6.84935e-05	-2.8675e-10	-1.19401
28170863	chr16:28170863:T:C	8.37814e-17	-0.760895	-1.3094	3.12082e-05	-0.709505	-1.27057
28171044	chr16:28171044:C:A	5.45704e-16	-2.8675e-10	-0.196428	0.00021264	-2.8675e-10	-0.0611504
28171350	chr16:28171350:G:A	7.15381e-16	-2.8675e-10	0.0743103	0.00269611	-2.8675e-10	2.47881
28171507	chr16:28171507:C:T	1.9637e-16	-2.8675e-10	-1.2185	7.01015e-05	-2.8675e-10	-1.17081
28171538	chr16:28171538:A:G	3.09396e-16	-2.8675e-10	-0.763882	9.16101e-05	-2.8675e-10	-0.903211
28171673	chr16:28171673:G:C	1.89789e-16	-2.8675e-10	-1.25259	6.2098e-05	-2.8675e-10	-1.29204
28171704	chr16:28171704:T:C	9.87479e-16	-2.8675e-10	0.39665	0.00451186	-2.8675e-10	2.99371
28171855	chr16:28171855:C:G	7.69351e-16	-2.8675e-10	0.147042	0.00304006	-2.8675e-10	2.59888
28172194	chr16:28172194:A:G	5.45704e-16	-2.8675e-10	-0.196428	0.00021264	-2.8675e-10	-0.0611504
28172426	chr16:28172426:T:C	2.45181e-17	-2.02675	-1.27234	9.00188e-06	-2.018	-1.20532
28172433	chr16:28172433:C:T	5.18872e-16	-2.8675e-10	-0.246847	0.00029884	-2.8675e-10	0.279156
28172458	chr16:28172458:C:G	3.8623e-16	-2.8675e-10	-0.542071	0.000150413	-2.8675e-10	-0.407367
28172545	chr16:28172545:C:T	2.86088e-17	-2.0198	-1.12499	9.67317e-06	-1.98606	-1.16533
28172574	chr16:28172574:G:A	2.74952e-16	-2.8675e-10	-0.881908	8.28543e-05	-2.8675e-10	-1.00367
28173013	chr16:28173013:TATC:T	3.20406e-16	-2.8675e-10	-0.728916	0.000104475	-2.8675e-10	-0.771803
28173092	chr16:28173092:G:C	7.95949e-16	-2.8675e-10	0.18103	0.00320868	-2.8675e-10	2.65286
28173165	chr16:28173165:G:A	3.93088e-16	-2.8675e-10	-0.524472	0.00014762	-2.8675e-10	-0.42611
28173516	chr16:28173516:G:A	1.79273e-16	-2.8675e-10	-1.3096	6.15222e-05	-2.8675e-10	-1.30135
28173544	chr16:28173544:A:G	1.87799e-16	-2.8675e-10	-1.26313	6.17133e-05	-2.8675e-10	-1.29825
28173782	chr16:28173782:C:T	7.74176e-16	-2.8675e-10	0.153294	0.00307073	-2.8675e-10	2.60892
28174355	chr16:28174355:G:A	2.04636e-16	-2.8675e-10	-1.17727	7.10555e-05	-2.8675e-10	-1.15729
28174358	chr16:28174358:A:G	4.2673e-16	-2.8675e-10	-0.442354	0.000234315	-2.8675e-10	0.0359126
28174479	chr16:28174479:C:A	7.68499e-16	-2.8675e-10	0.145935	0.00303383	-2.8675e-10	2.59683
28174509	chr16:28174509:C:A	8.01474e-16	-2.8675e-10	0.187947	0.00324929	-2.8675e-10	2.66544
28174794	chr16:28174794:T:G	8.11171e-16	-2.8675e-10	0.199973	0.00331313	-2.8675e-10	2.6849
28174908	chr16:28174908:A:G	2.06094e-16	-2.8675e-10	-1.17017	7.15971e-05	-2.8675e-10	-1.1497
28175223	chr16:28175223:G:A	5.91374e-16	-2.8675e-10	-0.116056	0.00192285	-2.8675e-10	2.14081
28175399	chr16:28175399:C:T	7.58519e-16	-2.8675e-10	0.132863	0.00296941	-2.8675e-10	2.57537
28175632	chr16:28175632:A:G	4.28447e-16	-2.8675e-10	-0.438337	0.000235474	-2.8675e-10	0.040847
28175685	chr16:28175685:A:AC	8.2949e-16	-2.8675e-10	0.222306	0.000329976	-2.8675e-10	0.378268
28175687	chr16:28175687:A:C	2.05028e-16	-2.8675e-10	-1.17536	7.11992e-05	-2.8675e-10	-1.15527
28175696	chr16:28175696:A:G	4.87349e-16	-2.8675e-10	-0.309524	0.00116422	-2.8675e-10	1.63906
28175751	chr16:28175751:T:C	9.8695e-16	-2.8675e-10	0.396114	0.00450718	-2.8675e-10	2.99267
28176455	chr16:28176455:A:G	4.83593e-16	-2.8675e-10	-0.317261	0.000257291	-2.8675e-10	0.129453
28177049	chr16:28177049:G:C	9.80514e-16	-2.8675e-10	0.389572	0.00446262	-2.8675e-10	2.98274
28177968	chr16:28177968:C:T	7.10764e-16	-2.8675e-10	0.0678348	0.00265964	-2.8675e-10	2.46519
28178146	chr16:28178146:A:G	1.83088e-16	-2.8675e-10	-1.28854	6.37524e-05	-2.8675e-10	-1.26575
28178732	chr16:28178732:A:C	2.02758e-16	-2.8675e-10	-1.18649	7.03528e-05	-2.8675e-10	-1.16723
28179016	chr16:28179016:A:G	2.27524e-16	-0.7459	-0.325352	8.94521e-05	-0.721755	-0.205295
28179226	chr16:28179226:A:G	2.03018e-16	-2.8675e-10	-1.18521	7.04552e-05	-2.8675e-10	-1.16578
28179586	chr16:28179586:C:T	3.60232e-16	-2.8675e-10	-0.611758	0.000116186	-2.8675e-10	-0.665557
28180382	chr16:28180382:T:A	2.34898e-16	-2.8675e-10	-1.03936	8.24853e-05	-2.8675e-10	-1.00813
28180383	chr16:28180383:T:A	1.9493e-16	-2.8675e-10	-1.22587	6.72612e-05	-2.8675e-10	-1.21217
28180571	chr16:28180571:C:T	5.31502e-16	-2.8675e-10	-0.222798	0.000311293	-2.8675e-10	0.319981
28180623	chr16:28180623:G:A	1.305e-16	-1.62713	-3.22512e-10	5.87804e-05	-1.34694	-3.22512e-10
28181249	chr16:28181249:C:T	7.35889e-16	-2.8675e-10	0.102574	0.0028256	-2.8675e-10	2.52572
28182550	chr16:28182550:C:T	4.39378e-16	-2.8675e-10	-0.413145	0.000242957	-2.8675e-10	0.072133
28182739	chr16:28182739:T:C	2.04758e-16	-2.8675e-10	-1.17667	7.11003e-05	-2.8675e-10	-1.15666
28182888	chr16:28182888:TGAAAAAAG:T	2.5078e-17	-2.02672	-1.24979	9.31155e-06	-2.01724	-1.17226
28183282	chr16:28183282:G:C	4.08357e-16	-2.8675e-10	-0.486363	0.000221815	-2.8675e-10	-0.0189075
28183521	chr16:28183521:C:A	1.91004e-16	-2.8675e-10	-1.24621	8.98297e-05	-2.8675e-10	-0.922837
28184158	chr16:28184158:C:G	1.97229e-16	-2.8675e-10	-1.21414	7.04444e-05	-2.8675e-10	-1.16593
28184178	chr16:28184178:G:T	2.04758e-16	-2.8675e-10	-1.17667	7.11003e-05	-2.8675e-10	-1.15666
28184390	chr16:28184390:T:C	2.54474e-16	-2.8675e-10	-0.959307	7.67975e-05	-2.8675e-10	-1.07958
28184819	chr16:28184819:C:T	1.13972e-16	-1.76256	-3.22512e-10	4.59762e-05	-1.59263	-3.22512e-10
28184826	chr16:28184826:G:A	4.57923e-16	-2.8675e-10	-0.371803	0.00104508	-2.8675e-10	1.5311
28184923	chr16:28184923:T:C	4.29143e-16	-2.8675e-10	-0.436714	0.000235956	-2.8675e-10	0.0428911
28184958	chr16:28184958:G:A	6.81786e-17	-0.980883	-1.29549	2.66569e-05	-0.895016	-1.24269
28185095	chr16:28185095:A:G	3.71767e-16	-2.8675e-10	-0.580237	0.000119736	-2.8675e-10	-0.635462
28185357	chr16:28185357:C:T	1.45829e-16	-0.220588	-1.29548	2.61941e-05	-0.842559	-1.31266
28185971	chr16:28185971:T:G	4.28196e-16	-2.8675e-10	-0.438923	0.000235296	-2.8675e-10	0.0400912
28186000	chr16:28186000:T:C	2.08208e-16	-2.8675e-10	-1.15997	7.23807e-05	-2.8675e-10	-1.13881
28186067	chr16:28186067:C:A	1.86126e-16	-2.8675e-10	-1.27208	6.1416e-05	-2.8675e-10	-1.30308
28186104	chr16:28186104:A:G	4.86234e-16	-2.8675e-10	-0.311814	0.00115948	-2.8675e-10	1.63497
28186197	chr16:28186197:C:G	7.83568e-16	-2.8675e-10	0.165353	0.00313349	-2.8675e-10	2.62915
28186203	chr16:28186203:T:C	1.07443e-15	-2.8675e-10	0.481037	0.00289707	-2.8675e-10	2.5507
28187124	chr16:28187124:G:A	4.87964e-16	-2.8675e-10	-0.308264	0.00116608	-2.8675e-10	1.64065
28187191	chr16:28187191:T:A	1.31582e-16	-0.35247	-1.26641	2.35528e-05	-0.947463	-1.31405
28187850	chr16:28187850:A:G	2.05106e-16	-2.8675e-10	-1.17498	7.12288e-05	-2.8675e-10	-1.15486
28188129	chr16:28188129:T:C	2.54217e-16	-2.8675e-10	-0.960319	9.63413e-05	-2.8675e-10	-0.852855
28188141	chr16:28188141:ATG:A	4.2723e-16	-2.8675e-10	-0.441183	0.000234646	-2.8675e-10	0.0373259
28188151	chr16:28188151:A:G	5.64316e-17	-1.90671	-0.558763	1.46265e-05	-2.00698	-0.730942
28188410	chr16:28188410:G:A	3.8623e-16	-2.8675e-10	-0.542071	0.000150413	-2.8675e-10	-0.407367
28188852	chr16:28188852:T:A	3.4217e-16	-2.8675e-10	-0.663197	0.000113088	-2.8675e-10	-0.692585
28188984	chr16:28188984:A:T	8.31642e-16	-2.8675e-10	0.224897	0.00345944	-2.8675e-10	2.72811
28189239	chr16:28189239:C:T	1.15785e-16	-0.48736	-1.25941	2.11992e-05	-1.05404	-1.31275
28189339	chr16:28189339:A:G	1.87177e-16	-2.8675e-10	-1.26645	6.1594e-05	-2.8675e-10	-1.30019
28189631	chr16:28189631:C:A	3.91501e-16	-2.8675e-10	-0.528517	0.000125934	-2.8675e-10	-0.584997
28189732	chr16:28189732:T:C	1.19033e-16	-0.451179	-1.26792	2.17717e-05	-1.02587	-1.31427
28189742	chr16:28189742:C:T	6.54785e-17	-1.01636	-1.30042	2.5263e-05	-0.942544	-1.24887
28189745	chr16:28189745:A:G	1.92525e-16	-2.8675e-10	-1.23828	6.71873e-05	-2.8675e-10	-1.21327
28190265	chr16:28190265:G:A	4.36e-16	-2.8675e-10	-0.420864	0.000238457	-2.8675e-10	0.0534345
28190416	chr16:28190416:C:T	5.10299e-16	-2.8675e-10	-0.263509	0.00125893	-2.8675e-10	1.71727
28190743	chr16:28190743:G:A	2.04758e-16	-2.8675e-10	-1.17667	7.11003e-05	-2.8675e-10	-1.15666
28190865	chr16:28190865:T:C	6.85849e-16	-2.8675e-10	0.032152	0.00251527	-2.8675e-10	2.40938
28190901	chr16:28190901:A:AAAT	5.81496e-16	-2.8675e-10	-0.1329	0.000227305	-2.8675e-10	0.00554155
28191019	chr16:28191019:G:T	3.47621e-15	2.94398	-1.28879	3.9392e-05	-0.453654	-1.29354
28192376	chr16:28192376:G:A	2.04931e-16	-2.8675e-10	-1.17583	7.11616e-05	-2.8675e-10	-1.1558
28192458	chr16:28192458:C:T	1.99249e-16	-2.8675e-10	-1.20395	7.13555e-05	-2.8675e-10	-1.15308
28192488	chr16:28192488:G:A	1.78572e-16	-2.8675e-10	-1.31351	6.16163e-05	-2.8675e-10	-1.29983
28192740	chr16:28192740:C:T	6.48078e-16	-2.8675e-10	-0.0244941	0.000397556	-2.8675e-10	0.564584
28193281	chr16:28193281:G:A	4.28447e-16	-2.8675e-10	-0.438337	0.000235474	-2.8675e-10	0.040847
28193303	chr16:28193303:C:T	1.84588e-16	-2.8675e-10	-1.28038	6.13816e-05	-2.8675e-10	-1.30364
28193561	chr16:28193561:C:T	8.22062e-16	-2.8675e-10	0.213311	0.00338645	-2.8675e-10	2.70678
28193562	chr16:28193562:G:A	2.4774e-16	-2.8675e-10	-0.986127	7.51401e-05	-2.8675e-10	-1.1014
28193655	chr16:28193655:G:A	1.27511e-16	-1.65031	-3.22512e-10	6.02715e-05	-1.32189	-3.22512e-10
28193768	chr16:28193768:G:A	4.21216e-16	-2.8675e-10	-0.455358	0.000127705	-2.8675e-10	-0.571027
28193846	chr16:28193846:G:A	1.8603e-16	-2.8675e-10	-1.2726	6.13962e-05	-2.8675e-10	-1.3034
28194031	chr16:28194031:C:T	2.53209e-16	-0.964291	-3.22512e-10	8.83923e-05	-0.938967	-3.22512e-10
28194950	chr16:28194950:C:A	2.03412e-16	-2.8675e-10	-1.18327	7.06025e-05	-2.8675e-10	-1.16369
28195024	chr16:28195024:T:C	6.48423e-16	-2.8675e-10	-0.0239625	0.0003978	-2.8675e-10	0.565196
28195036	chr16:28195036:C:T	1.22191e-16	-0.433401	-1.25952	2.20742e-05	-1.01371	-1.31263
28195076	chr16:28195076:C:T	6.47889e-16	-2.8675e-10	-0.0247852	0.000397408	-2.8675e-10	0.564211
28195247	chr16:28195247:G:C	1.79258e-16	-2.8675e-10	-1.30968	6.21481e-05	-2.8675e-10	-1.29123
28195523	chr16:28195523:C:T	1.78317e-16	-2.8675e-10	-1.31494	6.42163e-05	-2.8675e-10	-1.2585
28195963	chr16:28195963:A:G	2.31698e-16	-2.8675e-10	-1.05307	8.65629e-05	-2.8675e-10	-0.959881
28196230	chr16:28196230:C:T	4.28447e-16	-2.8675e-10	-0.438337	0.000235474	-2.8675e-10	0.040847
28196460	chr16:28196460:G:C	1.97983e-16	-2.8675e-10	-1.21033	6.9658e-05	-2.8675e-10	-1.17715
28196608	chr16:28196608:G:C	7.1086e-16	-2.8675e-10	0.0679706	0.00266736	-2.8675e-10	2.46809
28196887	chr16:28196887:C:T	7.20037e-16	-2.8675e-10	0.080798	0.00272484	-2.8675e-10	2.48941
28197720	chr16:28197720:G:A	2.4568e-16	-2.8675e-10	-0.994474	9.24983e-05	-2.8675e-10	-0.893563
28197804	chr16:28197804:A:G	4.69625e-16	-2.8675e-10	-0.34657	0.0010942	-2.8675e-10	1.57703
28198101	chr16:28198101:C:T	2.04978e-16	-2.8675e-10	-1.1756	7.11823e-05	-2.8675e-10	-1.15551
28198404	chr16:28198404:A:T	3.54596e-17	-2.02675	-0.903356	1.26694e-05	-2.01975	-0.861811
28198451	chr16:28198451:C:T	4.52037e-16	-2.8675e-10	-0.384742	0.0010211	-2.8675e-10	1.50788
28198582	chr16:28198582:C:T	6.37487e-16	-2.8675e-10	-0.0409708	0.000250108	-2.8675e-10	0.10114
28198763	chr16:28198763:T:C	2.51624e-17	-2.02592	-1.24723	9.39777e-06	-2.01227	-1.16802
28199087	chr16:28199087:C:T	6.18536e-16	-2.8675e-10	-0.0711494	0.00211527	-2.8675e-10	2.23619
28200164	chr16:28200164:G:A	8.88819e-17	-1.24842	-0.762775	3.89511e-05	-1.17478	-0.583665
28200424	chr16:28200424:T:C	8.82973e-17	-2.0178	-3.22512e-10	3.02779e-05	-2.01034	-3.22512e-10
28200440	chr16:28200440:T:C	7.0148e-16	0.0546878	-3.22512e-10	0.000299732	0.282136	-3.22512e-10
28201198	chr16:28201198:G:A	2.38437e-16	-2.8675e-10	-1.0244	7.38028e-05	-2.8675e-10	-1.11936
28201582	chr16:28201582:C:A	2.0355e-16	-2.8675e-10	-1.18259	7.07047e-05	-2.8675e-10	-1.16224
28201775	chr16:28201775:A:C	8.41072e-16	-2.8675e-10	0.236172	0.00351361	-2.8675e-10	2.74365
28202493	chr16:28202493:G:A	4.28447e-16	-2.8675e-10	-0.438337	0.000235474	-2.8675e-10	0.040847
28203171	chr16:28203171:A:C	6.31181e-16	-2.8675e-10	-0.050913	0.000385511	-2.8675e-10	0.533816
28203501	chr16:28203501:C:T	1.03331e-16	-0.553765	-1.30681	2.18773e-05	-1.10614	-1.22916
28203838	chr16:28203838:C:A	6.24074e-17	-1.07216	-1.29266	2.42132e-05	-1.00044	-1.23341
28204213	chr16:28204213:A:G	5.13788e-16	-2.8675e-10	-0.256693	0.000199584	-2.8675e-10	-0.124516
28204687	chr16:28204687:G:A	1.84699e-16	-2.8675e-10	-1.27978	6.10898e-05	-2.8675e-10	-1.30841
28205142	chr16:28205142:G:C	2.59e-16	-2.8675e-10	-0.941678	7.79773e-05	-2.8675e-10	-1.06434
28205284	chr16:28205284:T:C	9.41007e-17	-0.646284	-1.30785	2.0274e-05	-1.17876	-1.23266
28205353	chr16:28205353:T:C	1.15065e-16	-0.458506	-1.2945	2.16542e-05	-1.03252	-1.31303
28206338	chr16:28206338:C:T	8.79012e-16	-2.8675e-10	0.280293	0.00377384	-2.8675e-10	2.8151
28206475	chr16:28206475:G:A	2.52625e-17	-2.02673	-1.24246	9.38739e-06	-2.01921	-1.16217
28206512	chr16:28206512:C:T	1.12824e-16	-0.491439	-1.28124	2.10487e-05	-1.05884	-1.31507
28206514	chr16:28206514:C:T	1.13724e-15	-2.8675e-10	0.537856	0.00563254	-2.8675e-10	3.21556
28206951	chr16:28206951:T:C	1.7895e-16	-2.8675e-10	-1.3114	6.06933e-05	-2.8675e-10	-1.31492
28206988	chr16:28206988:T:A	1.8096e-16	-2.8675e-10	-1.30023	6.07158e-05	-2.8675e-10	-1.31455
28207054	chr16:28207054:C:CT	1.96148e-16	-2.8675e-10	-1.21964	7.03164e-05	-2.8675e-10	-1.16775
28207162	chr16:28207162:T:C	5.40219e-16	-2.8675e-10	-0.20653	0.00138525	-2.8675e-10	1.81288
28207383	chr16:28207383:C:A	2.78701e-16	0.175848	-1.04421	4.1811e-05	-0.510523	-1.17707
28207384	chr16:28207384:G:A	2.59481e-16	-2.8675e-10	-0.939823	7.81166e-05	-2.8675e-10	-1.06255
28207424	chr16:28207424:A:G	5.30159e-16	-2.8675e-10	-0.225328	0.00134333	-2.8675e-10	1.78215
28207655	chr16:28207655:C:T	2.54932e-17	-2.02341	-1.23668	9.40687e-06	-2.02558	-1.15374
28208207	chr16:28208207:A:G	2.34263e-16	-1.04206	-3.22512e-10	3.72514e-05	-1.80306	-3.22512e-10
28208277	chr16:28208277:G:A	5.38595e-16	-2.8675e-10	-0.209542	0.00137872	-2.8675e-10	1.80816
28208585	chr16:28208585:A:G	4.70341e-17	-2.01287	-0.634759	1.43144e-05	-2.02271	-0.736777
28208606	chr16:28208606:C:T	5.56652e-16	-2.8675e-10	-0.176565	0.000331021	-2.8675e-10	0.381429
28209854	chr16:28209854:C:T	1.84932e-16	-2.8675e-10	-1.27852	6.12077e-05	-2.8675e-10	-1.30648
28209928	chr16:28209928:C:T	1.80379e-16	-2.8675e-10	-1.30345	6.07405e-05	-2.8675e-10	-1.31414
28209960	chr16:28209960:G:A	1.80447e-16	-2.8675e-10	-1.30307	6.07346e-05	-2.8675e-10	-1.31424
28209971	chr16:28209971:C:T	2.59282e-16	-2.8675e-10	-0.940587	9.75018e-05	-2.8675e-10	-0.840882
28210173	chr16:28210173:A:G	1.45174e-16	-0.251968	-1.2686	2.52332e-05	-0.878218	-1.31437
28210264	chr16:28210264:T:C	2.10523e-16	-2.8675e-10	-1.14891	7.3255e-05	-2.8675e-10	-1.12681
28210348	chr16:28210348:T:C	2.05188e-16	-2.8675e-10	-1.17458	7.12574e-05	-2.8675e-10	-1.15445
28210362	chr16:28210362:A:G	5.33053e-16	-2.8675e-10	-0.219884	0.00135514	-2.8675e-10	1.79091
28210503	chr16:28210503:T:C	8.833e-16	-2.8675e-10	0.28516	0.00380232	-2.8675e-10	2.82261
28211242	chr16:28211242:G:T	6.43959e-17	-1.02912	-1.30434	2.53675e-05	-0.926134	-1.26115
28211280	chr16:28211280:G:A	2.53692e-16	-2.8675e-10	-0.962383	7.66982e-05	-2.8675e-10	-1.08087
28211347	chr16:28211347:G:A	1.84271e-16	-2.8675e-10	-1.2821	6.11049e-05	-2.8675e-10	-1.30816
28211369	chr16:28211369:G:A	1.14797e-15	-2.8675e-10	0.547248	0.00571533	-2.8675e-10	3.23016
28211746	chr16:28211746:C:T	1.82345e-16	-2.8675e-10	-1.2926	6.33032e-05	-2.8675e-10	-1.27282
28212059	chr16:28212059:G:A	1.82645e-16	-2.8675e-10	-1.29096	6.08799e-05	-2.8675e-10	-1.31185
28212244	chr16:28212244:CCATT:C	9.18002e-16	-2.8675e-10	0.323695	0.00396745	-2.8675e-10	2.86513
28213036	chr16:28213036:A:C	2.56734e-17	-2.02661	-1.22644	9.61426e-06	-2.01977	-1.13774
28213106	chr16:28213106:A:G	2.04758e-16	-2.8675e-10	-1.17667	7.11003e-05	-2.8675e-10	-1.15666
28213108	chr16:28213108:T:C	1.78714e-16	-2.8675e-10	-1.31272	6.17781e-05	-2.8675e-10	-1.2972
28213501	chr16:28213501:T:G	2.04932e-16	-2.8675e-10	-1.17583	7.11643e-05	-2.8675e-10	-1.15576
28213536	chr16:28213536:G:A	1.31905e-16	-1.61642	-3.22512e-10	6.3167e-05	-1.27497	-3.22512e-10
28214487	chr16:28214487:G:A	6.13252e-17	-1.0745	-1.30782	2.39899e-05	-0.973967	-1.26915
28214777	chr16:28214777:A:T	1.34102e-15	-2.8675e-10	0.702681	0.00637974	-2.8675e-10	3.34013
28215567	chr16:28215567:T:C	1.90133e-16	-2.8675e-10	-1.25078	6.31391e-05	-2.8675e-10	-1.27541
28215729	chr16:28215729:A:G	1.79044e-16	-2.8675e-10	-1.31088	6.20527e-05	-2.8675e-10	-1.29277
28215993	chr16:28215993:C:T	1.37122e-15	-2.8675e-10	0.724952	0.00744446	-2.8675e-10	3.49447
28216019	chr16:28216019:G:A	1.0537e-15	-2.8675e-10	0.46156	0.00496085	-2.8675e-10	3.08858
28216145	chr16:28216145:T:C	8.09498e-17	-0.959259	-1.14542	2.23811e-05	-1.43486	-0.877675
28216439	chr16:28216439:C:T	1.027e-15	-2.8675e-10	0.435894	0.0047356	-2.8675e-10	3.04211
28216481	chr16:28216481:G:A	2.22109e-16	-2.8675e-10	-1.09534	7.9062e-05	-2.8675e-10	-1.05052
28216589	chr16:28216589:G:A	2.09302e-16	-2.8675e-10	-1.15473	7.28138e-05	-2.8675e-10	-1.13285
28217060	chr16:28217060:G:A	1.78354e-16	-2.8675e-10	-1.31474	6.10841e-05	-2.8675e-10	-1.3085
28217206	chr16:28217206:G:GA	2.09312e-16	-2.8675e-10	-1.15468	7.28177e-05	-2.8675e-10	-1.13279
28217504	chr16:28217504:G:C	2.45053e-16	-2.8675e-10	-0.997031	7.45718e-05	-2.8675e-10	-1.10899
28218617	chr16:28218617:G:A	6.68504e-17	-0.992896	-1.30315	2.64488e-05	-0.887245	-1.2583
28218666	chr16:28218666:C:T	2.47489e-16	-2.8675e-10	-0.987141	9.27093e-05	-2.8675e-10	-0.891284
28218860	chr16:28218860:AG:A	9.20273e-17	-0.673991	-1.30243	2.06659e-05	-1.20225	-1.19002
28218904	chr16:28218904:G:A	2.08376e-16	-2.8675e-10	-1.15916	7.25172e-05	-2.8675e-10	-1.13693
28219025	chr16:28219025:C:T	9.94165e-16	-2.8675e-10	0.403398	0.00450834	-2.8675e-10	2.99293
28219072	chr16:28219072:G:A	2.11631e-16	-2.8675e-10	-1.14366	7.3673e-05	-2.8675e-10	-1.12112
28219136	chr16:28219136:C:T	2.09357e-16	-2.8675e-10	-1.15446	7.2834e-05	-2.8675e-10	-1.13257
28219974	chr16:28219974:AATC:A	1.93369e-16	-2.8675e-10	-1.23391	6.87939e-05	-2.8675e-10	-1.18964
28220295	chr16:28220295:T:C	5.91944e-16	-2.8675e-10	-0.115093	0.000230674	-2.8675e-10	0.0202545
28220471	chr16:28220471:A:AG	5.39428e-16	-2.8675e-10	-0.207995	0.000209944	-2.8675e-10	-0.0739125
28220558	chr16:28220558:T:C	4.81948e-16	-2.8675e-10	-0.320668	0.00111854	-2.8675e-10	1.59903
28220559	chr16:28220559:C:T	5.2851e-16	-2.8675e-10	-0.228444	0.00131876	-2.8675e-10	1.76369
28220848	chr16:28220848:T:G	3.17238e-16	-2.8675e-10	-0.738851	0.000123917	-2.8675e-10	-0.601141
28220931	chr16:28220931:G:T	6.10026e-16	-2.8675e-10	-0.0850027	0.0016734	-2.8675e-10	2.00186
28221334	chr16:28221334:C:G	5.98961e-16	-2.8675e-10	-0.103308	0.00161893	-2.8675e-10	1.96877
28221477	chr16:28221477:A:G	3.35757e-16	-2.8675e-10	-0.682117	0.000131652	-2.8675e-10	-0.540592
28221559	chr16:28221559:C:T	6.35364e-16	-2.8675e-10	-0.0443073	0.00178718	-2.8675e-10	2.06764
28221901	chr16:28221901:T:G	5.63214e-17	-1.54406	-0.923367	1.29078e-05	-1.86166	-1.00126
28222027	chr16:28222027:C:A	2.15783e-16	-2.8675e-10	-1.12423	7.52499e-05	-2.8675e-10	-1.09994
28222295	chr16:28222295:A:G	1.01978e-16	-1.87375	-3.22512e-10	3.86041e-05	-1.76739	-3.22512e-10
28222337	chr16:28222337:C:T	1.69111e-16	-1.36795	-3.22512e-10	7.87184e-05	-1.05488	-3.22512e-10
28222444	chr16:28222444:C:T	1.8205e-16	-2.8675e-10	-1.29423	6.06855e-05	-2.8675e-10	-1.31505
28222556	chr16:28222556:T:TG	3.73442e-17	-2.00977	-0.868555	1.55618e-05	-1.91049	-0.76544
28222830	chr16:28222830:G:A	2.38266e-16	-2.8675e-10	-1.02512	7.7925e-05	-2.8675e-10	-1.06501
28223390	chr16:28223390:T:C	6.00083e-16	-2.8675e-10	-0.101438	0.00162105	-2.8675e-10	1.97007
28223402	chr16:28223402:G:A	2.68512e-17	-2.02324	-1.18495	1.00927e-05	-2.02541	-1.08353
28223633	chr16:28223633:G:A	8.13954e-16	-2.8675e-10	0.203399	0.00327405	-2.8675e-10	2.67303
28223763	chr16:28223763:C:T	2.48009e-17	-1.98983	-1.2978	8.49708e-06	-2.01859	-1.26244
28223926	chr16:28223926:C:T	2.57042e-17	-2.02499	-1.22687	9.5575e-06	-2.02395	-1.13947
28223953	chr16:28223953:A:G	2.49668e-16	-0.978374	-3.22512e-10	9.37831e-05	-0.879768	-3.22512e-10
28224045	chr16:28224045:G:A	2.15464e-16	-2.8675e-10	-1.12571	7.51289e-05	-2.8675e-10	-1.10155
28224052	chr16:28224052:A:C	4.42829e-16	-2.8675e-10	-0.405321	0.000469067	-2.8675e-10	0.729993
28224404	chr16:28224404:G:A	5.78569e-16	-2.8675e-10	-0.137948	0.00153201	-2.8675e-10	1.91358
28224406	chr16:28224406:T:C	1.10638e-15	-2.8675e-10	0.510344	0.00538871	-2.8675e-10	3.17131
28224435	chr16:28224435:T:C	5.3487e-16	-2.8675e-10	-0.216481	0.00134464	-2.8675e-10	1.78313
28224465	chr16:28224465:C:T	5.81292e-16	-2.8675e-10	-0.133252	0.00154303	-2.8675e-10	1.92075
28224651	chr16:28224651:A:T	6.05654e-16	-2.8675e-10	-0.0921969	0.000237139	-2.8675e-10	0.0478942
28224751	chr16:28224751:A:C	9.56285e-16	-2.8675e-10	0.364551	0.0042392	-2.8675e-10	2.93138
28224943	chr16:28224943:A:G	6.72796e-16	-2.8675e-10	0.0129366	0.00195502	-2.8675e-10	2.1574
28225085	chr16:28225085:A:G	6.08372e-16	-2.8675e-10	-0.087719	0.00166657	-2.8675e-10	1.99777
28225172	chr16:28225172:T:TTGA	6.00493e-16	-2.8675e-10	-0.100755	0.00163056	-2.8675e-10	1.97593
28225216	chr16:28225216:T:C	1.82088e-16	-2.8675e-10	-1.29402	6.06857e-05	-2.8675e-10	-1.31504
28225352	chr16:28225352:TCAGA:T	1.01004e-15	-2.8675e-10	0.419244	0.00462063	-2.8675e-10	3.01753
28225877	chr16:28225877:T:C	2.39385e-16	-2.8675e-10	-1.02043	7.35752e-05	-2.8675e-10	-1.12244
28225994	chr16:28225994:C:T	5.93915e-16	-2.8675e-10	-0.111769	0.00159267	-2.8675e-10	1.95241
28226082	chr16:28226082:T:C	5.10411e-16	-2.8675e-10	-0.263288	0.00123402	-2.8675e-10	1.69728
28226289	chr16:28226289:C:T	2.09293e-16	-2.8675e-10	-1.15477	7.28093e-05	-2.8675e-10	-1.13291
28226443	chr16:28226443:G:T	1.52592e-15	-2.8675e-10	0.831851	0.00878009	-2.8675e-10	3.65949
28226531	chr16:28226531:C:T	5.9188e-16	-2.8675e-10	-0.115202	0.00159312	-2.8675e-10	1.9527
28226616	chr16:28226616:A:G	5.40611e-16	-2.8675e-10	-0.205806	0.001365	-2.8675e-10	1.79816
28226628	chr16:28226628:G:A	2.06852e-16	-2.8675e-10	-1.1665	7.19593e-05	-2.8675e-10	-1.14465
28226833	chr16:28226833:C:T	1.153e-16	-1.75097	-3.22512e-10	3.65349e-05	-1.82248	-3.22512e-10
28227119	chr16:28227119:C:T	2.70921e-15	2.59903	-1.19313	2.04672e-05	-1.19637	-1.20556
28227155	chr16:28227155:C:T	6.53839e-16	-2.8675e-10	-0.0156433	0.00187776	-2.8675e-10	2.11708
28227241	chr16:28227241:A:G	6.256e-16	-2.8675e-10	-0.0597942	0.00173914	-2.8675e-10	2.04039
28227382	chr16:28227382:T:A	2.52426e-16	-2.8675e-10	-0.967389	7.63203e-05	-2.8675e-10	-1.08581
28227418	chr16:28227418:T:A	2.15862e-16	-2.8675e-10	-1.12387	6.83443e-05	-2.8675e-10	-1.19619
28227496	chr16:28227496:C:A	1.67552e-16	-1.37721	-3.22512e-10	3.02071e-05	-2.01268	-3.22512e-10
28227948	chr16:28227948:A:G	6.47879e-16	-2.8675e-10	-0.0248013	0.00185035	-2.8675e-10	2.10238
28228265	chr16:28228265:T:A	2.09816e-16	-2.8675e-10	-1.15227	7.30023e-05	-2.8675e-10	-1.13026
28228751	chr16:28228751:A:G	6.40281e-16	-2.8675e-10	-0.0365982	0.00181342	-2.8675e-10	2.08222
28229817	chr16:28229817:AG:A	1.80219e-16	-2.8675e-10	-1.30433	6.06916e-05	-2.8675e-10	-1.31495
28229980	chr16:28229980:C:T	3.82626e-16	-2.8675e-10	-0.551446	0.000123015	-2.8675e-10	-0.608443
28230243	chr16:28230243:T:A	2.56717e-16	-0.39939	-0.551139	8.95155e-05	-0.991435	0.0650934
28230292	chr16:28230292:G:C	2.57314e-16	-0.948207	-3.22512e-10	2.99068e-05	-2.02267	-3.22512e-10
28230317	chr16:28230317:A:G	1.906e-16	-2.8675e-10	-1.24833	6.23847e-05	-2.8675e-10	-1.28743
28230352	chr16:28230352:G:A	2.15699e-16	-2.8675e-10	-1.12462	7.5222e-05	-2.8675e-10	-1.10031
28230479	chr16:28230479:G:A	3.74383e-16	-2.8675e-10	-0.573225	0.00012047	-2.8675e-10	-0.629354
28230599	chr16:28230599:A:G	2.1163e-16	-2.8675e-10	-1.14367	6.72669e-05	-2.8675e-10	-1.21208
28230621	chr16:28230621:G:T	2.37975e-17	-2.01593	-1.31299	8.05256e-06	-2.02661	-1.30816
28230802	chr16:28230802:A:G	2.08926e-16	-2.8675e-10	-1.15652	7.26781e-05	-2.8675e-10	-1.13471
28230848	chr16:28230848:C:A	2.5719e-16	-2.8675e-10	-0.948691	9.6775e-05	-2.8675e-10	-0.848364
28231013	chr16:28231013:C:T	9.65704e-17	-1.92823	-3.22512e-10	3.00383e-05	-2.01828	-3.22512e-10
28231150	chr16:28231150:C:T	5.61873e-16	-2.8675e-10	-0.167229	0.0002192	-2.8675e-10	-0.0307697
28231283	chr16:28231283:C:T	3.61855e-16	-2.8675e-10	-0.60726	0.000116613	-2.8675e-10	-0.661893
28231417	chr16:28231417:G:T	2.84715e-16	-2.8675e-10	-0.847015	8.44532e-05	-2.8675e-10	-0.984555
28231636	chr16:28231636:G:A	1.21743e-15	-2.8675e-10	0.605992	0.00619961	-2.8675e-10	3.31149
28231756	chr16:28231756:A:G	1.13746e-15	-2.8675e-10	0.538044	0.00557592	-2.8675e-10	3.20546
28231968	chr16:28231968:A:G	1.77654e-16	-0.0539391	-1.26473	3.71184e-05	-0.711336	-1.0953
28232006	chr16:28232006:A:G	4.99384e-16	-2.8675e-10	-0.285129	0.000211433	-2.8675e-10	-0.0668469
28232033	chr16:28232033:T:C	6.48723e-16	-2.8675e-10	-0.0234987	0.00185253	-2.8675e-10	2.10355
28232034	chr16:28232034:C:T	1.64811e-16	-1.3937	-3.22512e-10	4.39233e-05	-1.63831	-3.22512e-10
28232205	chr16:28232205:A:G	2.07901e-16	-2.8675e-10	-1.16144	7.22916e-05	-2.8675e-10	-1.14004
28232476	chr16:28232476:C:G	1.79523e-16	-2.8675e-10	-1.3082	6.07742e-05	-2.8675e-10	-1.31359
28232491	chr16:28232491:T:C	1.35196e-15	-2.8675e-10	0.710805	0.00723939	-2.8675e-10	3.46654
28232606	chr16:28232606:C:T	1.83171e-16	-0.0191866	-1.2689	3.76629e-05	-0.687653	-1.10442
28232789	chr16:28232789:C:A	7.37607e-16	-2.8675e-10	0.104906	0.00226441	-2.8675e-10	2.30432
28233016	chr16:28233016:G:A	1.95801e-16	0.0481958	-1.2696	3.9801e-05	-0.631047	-1.10581
28233180	chr16:28233180:T:G	2.72911e-16	-2.8675e-10	-0.889361	8.14896e-05	-2.8675e-10	-1.02028
28233428	chr16:28233428:G:A	5.54285e-16	-2.8675e-10	-0.180826	0.000631359	-2.8675e-10	1.02712
28233521	chr16:28233521:T:A	1.38874e-15	-2.8675e-10	0.737646	0.007527	-2.8675e-10	3.5055
28233706	chr16:28233706:G:A	2.57365e-17	-2.0222	-1.22839	9.49847e-06	-2.02609	-1.14353
28233716	chr16:28233716:T:C	2.13694e-16	-2.8675e-10	-1.13396	7.44364e-05	-2.8675e-10	-1.11081
28234817	chr16:28234817:G:A	5.75144e-16	-2.8675e-10	-0.143885	0.00151318	-2.8675e-10	1.90121
28234897	chr16:28234897:T:C	7.48846e-16	-2.8675e-10	0.120028	0.00230319	-2.8675e-10	2.3213
28235015	chr16:28235015:A:G	1.9497e-16	0.039412	-1.26507	4.30415e-05	-0.562106	-1.09648
28235122	chr16:28235122:CA:C	1.04801e-16	-1.84644	-3.22512e-10	2.98127e-05	-2.02582	-3.22512e-10
28235236	chr16:28235236:T:C	2.10674e-16	-2.8675e-10	-1.14819	7.35079e-05	-2.8675e-10	-1.12336
28235553	chr16:28235553:T:G	1.78532e-16	-0.0724634	-1.24127	4.08773e-05	-0.660256	-1.04992
28235842	chr16:28235842:G:A	1.9482e-16	-2.8675e-10	-1.22643	6.31651e-05	-2.8675e-10	-1.275
28236344	chr16:28236344:A:T	5.41365e-16	-0.525365	0.320954	0.000273018	-1.02617	1.21495
28236385	chr16:28236385:A:T	2.88776e-16	-0.901363	0.0685095	0.000163932	-1.34774	1.02644
28236561	chr16:28236561:G:A	2.53881e-17	-2.02538	-1.23885	9.37705e-06	-2.02607	-1.15642
28236579	chr16:28236579:G:A	4.4491e-16	-2.8675e-10	-0.400633	0.000174946	-2.8675e-10	-0.256276
28236580	chr16:28236580:T:C	4.45206e-16	-2.8675e-10	-0.399968	0.000175071	-2.8675e-10	-0.25556
28236751	chr16:28236751:A:G	4.45206e-16	-2.8675e-10	-0.399968	0.000175071	-2.8675e-10	-0.25556
28236876	chr16:28236876:A:T	1.85089e-16	-0.17367	-1.104	4.77122e-05	-0.738044	-0.817521
28236942	chr16:28236942:C:T	4.88745e-16	-0.615756	0.309092	0.000251514	-1.0932	1.19994
28237005	chr16:28237005:T:A	5.30023e-16	-0.225584	-3.22512e-10	0.000149572	-0.412972	-3.22512e-10
28237079	chr16:28237079:G:A	8.96026e-16	0.116525	0.182939	0.000334591	-0.633301	1.02546
28237131	chr16:28237131:C:G	3.72975e-16	-2.8675e-10	-0.576994	0.000119973	-2.8675e-10	-0.633488
28237205	chr16:28237205:A:G	5.03495e-16	-2.8675e-10	-0.276931	0.000196454	-2.8675e-10	-0.140324
28237369	chr16:28237369:A:G	5.10721e-16	-2.8675e-10	-0.262681	0.00019825	-2.8675e-10	-0.131226
28237423	chr16:28237423:G:T	1.63248e-16	-1.40323	-3.22512e-10	5.82331e-05	-1.3563	-3.22512e-10
28237609	chr16:28237609:A:G	5.21688e-16	-2.8675e-10	-0.241436	0.000203649	-2.8675e-10	-0.104354
28237668	chr16:28237668:C:T	3.60429e-16	-2.8675e-10	-0.611211	0.000116121	-2.8675e-10	-0.666119
28238142	chr16:28238142:A:T	2.31864e-15	1.25023	-3.22512e-10	0.000555236	0.898641	-3.22512e-10
28238296	chr16:28238296:G:A	1.78729e-16	-2.8675e-10	-1.31263	6.0752e-05	-2.8675e-10	-1.31395
28238590	chr16:28238590:A:G	1.696e-16	-0.868465	-0.496599	8.2468e-05	-1.31619	0.307847
28238636	chr16:28238636:T:A	2.63702e-16	-2.8675e-10	-0.923685	9.99766e-05	-2.8675e-10	-0.815816
28238665	chr16:28238665:G:A	4.68626e-16	-2.8675e-10	-0.348701	0.000184596	-2.8675e-10	-0.202584
28239212	chr16:28239212:T:C	2.45541e-17	-1.99916	-1.29847	8.58993e-06	-2.01713	-1.25303
28239312	chr16:28239312:G:A	2.93333e-16	-2.8675e-10	-0.817196	8.65767e-05	-2.8675e-10	-0.959723
28239319	chr16:28239319:T:C	1.06185e-16	-1.83332	-3.22512e-10	3.94439e-05	-1.74587	-3.22512e-10
28239562	chr16:28239562:A:G	3.34472e-16	-2.8675e-10	-0.685951	0.000100154	-2.8675e-10	-0.81404
28239686	chr16:28239686:G:A	1.60481e-16	-0.280583	-1.13975	4.14444e-05	-0.824696	-0.871704
28239956	chr16:28239956:C:T	2.07086e-16	-0.841114	-0.324254	0.000104992	-1.3001	0.533233
28239987	chr16:28239987:C:T	2.99967e-16	-2.8675e-10	-0.794834	8.82506e-05	-2.8675e-10	-0.940573
28240026	chr16:28240026:G:T	3.234e-16	-2.8675e-10	-0.719615	0.000107194	-2.8675e-10	-0.746108
28240535	chr16:28240535:C:T	3.28266e-16	-0.428061	-0.276619	0.000128197	-0.944374	0.377194
28241055	chr16:28241055:T:C	2.01409e-16	-2.8675e-10	-1.19317	6.48352e-05	-2.8675e-10	-1.2489
28242000	chr16:28242000:G:C	2.1196e-16	-0.539932	-0.602175	7.99464e-05	-1.03805	-0.00134792
28242148	chr16:28242148:T:C	2.06318e-16	-0.345396	-0.823692	6.68488e-05	-0.897144	-0.321176
28242252	chr16:28242252:C:T	2.29112e-16	-2.8675e-10	-1.0643	8.25877e-05	-2.8675e-10	-1.00689
28243062	chr16:28243062:G:A	2.88193e-16	-2.8675e-10	-0.834876	0.000108628	-2.8675e-10	-0.732828
28243225	chr16:28243225:T:C	2.14143e-16	-2.8675e-10	-1.13186	6.80198e-05	-2.8675e-10	-1.20095
28243229	chr16:28243229:T:G	2.36216e-16	-2.8675e-10	-1.03376	7.2283e-05	-2.8675e-10	-1.14016
28243306	chr16:28243306:G:A	2.98488e-16	-0.190922	-0.608855	0.000100849	-0.755602	-0.0515241
28243807	chr16:28243807:G:A	1.78364e-16	-2.8675e-10	-1.31468	6.18911e-05	-2.8675e-10	-1.29538
28244035	chr16:28244035:G:A	1.95068e-15	-2.8675e-10	1.07743	0.0107797	-2.8675e-10	3.86467
28244049	chr16:28244049:T:C	2.18906e-16	-2.8675e-10	-1.10986	8.03683e-05	-2.8675e-10	-1.03413
28244335	chr16:28244335:T:C	2.80441e-16	-0.333695	-0.528446	0.000103237	-0.859342	0.075616
28244376	chr16:28244376:A:G	2.37053e-16	-0.299707	-0.730517	6.81925e-05	-0.82826	-0.370158
28244378	chr16:28244378:G:A	2.81345e-17	-1.99415	-1.16736	9.9992e-06	-2.01571	-1.10254
28244385	chr16:28244385:G:A	1.88713e-16	-2.8675e-10	-1.25828	6.51373e-05	-2.8675e-10	-1.24426
28244400	chr16:28244400:A:G	2.17364e-16	-2.8675e-10	-1.11693	7.10732e-05	-2.8675e-10	-1.15704
28244845	chr16:28244845:G:A	2.07266e-15	-2.8675e-10	1.13808	0.00845207	-2.8675e-10	3.62141
28245301	chr16:28245301:C:T	2.26896e-16	-2.8675e-10	-1.07401	7.96832e-05	-2.8675e-10	-1.04269
28245339	chr16:28245339:G:A	3.41682e-16	-2.8675e-10	-0.664625	0.000111658	-2.8675e-10	-0.70531
28245935	chr16:28245935:C:T	1.26509e-16	-1.65819	-3.22512e-10	5.10305e-05	-1.48833	-3.22512e-10
28245966	chr16:28245966:C:T	2.65559e-16	-2.8675e-10	-0.916669	9.39384e-05	-2.8675e-10	-0.878113
28246034	chr16:28246034:G:A	1.88793e-16	-2.8675e-10	-1.25785	6.85852e-05	-2.8675e-10	-1.19268
28246098	chr16:28246098:G:A	3.48286e-16	-2.8675e-10	-0.645482	0.00011352	-2.8675e-10	-0.688776
28246664	chr16:28246664:A:G	2.45206e-16	-2.8675e-10	-0.996408	7.7372e-05	-2.8675e-10	-1.07213
28246830	chr16:28246830:C:T	2.59469e-16	-0.456319	-0.483548	8.42176e-05	-0.970534	-0.0168148
28247006	chr16:28247006:A:G	2.19979e-16	-2.8675e-10	-1.10497	8.24111e-05	-2.8675e-10	-1.00903
28247097	chr16:28247097:C:T	2.93522e-16	-0.210097	-0.606456	7.5083e-05	-0.770786	-0.331372
28247344	chr16:28247344:T:G	4.06833e-17	-1.79021	-1.00248	1.31979e-05	-1.87822	-0.962474
28247709	chr16:28247709:G:C	1.97895e-16	-2.8675e-10	-1.21077	7.20745e-05	-2.8675e-10	-1.14305
28247773	chr16:28247773:C:T	3.42873e-17	-1.81675	-1.14698	9.27749e-06	-2.02201	-1.17115
28247787	chr16:28247787:G:A	2.13963e-16	-2.8675e-10	-1.1327	6.65278e-05	-2.8675e-10	-1.22313
28248680	chr16:28248680:A:G	3.27666e-16	-0.0145955	-0.691915	7.9986e-05	-0.605027	-0.433874
28248824	chr16:28248824:C:T	2.32495e-16	-0.887264	-0.162374	8.77674e-05	-1.34977	0.403712
28248931	chr16:28248931:G:A	3.1182e-16	-2.8675e-10	-0.75608	0.000111294	-2.8675e-10	-0.708577
28248945	chr16:28248945:A:G	2.66987e-16	-0.22302	-0.688286	6.72816e-05	-0.78161	-0.430256
28249115	chr16:28249115:C:G	1.94625e-16	-2.8675e-10	-1.22743	7.13509e-05	-2.8675e-10	-1.15314
28249317	chr16:28249317:C:G	1.69027e-16	-0.525801	-0.842648	4.50308e-05	-1.02107	-0.592334
28249488	chr16:28249488:C:T	2.05666e-16	-2.8675e-10	-1.17225	6.74007e-05	-2.8675e-10	-1.2101
28250190	chr16:28250190:G:A	3.11052e-16	-0.156216	-0.602329	8.96308e-05	-0.72899	-0.196063
28250711	chr16:28250711:G:A	2.93824e-16	-2.8675e-10	-0.815525	0.000104337	-2.8675e-10	-0.773129
28250736	chr16:28250736:G:A	1.84442e-16	-2.8675e-10	-1.28117	6.47843e-05	-2.8675e-10	-1.24969
28250829	chr16:28250829:G:A	2.30116e-16	-2.8675e-10	-1.05992	8.25913e-05	-2.8675e-10	-1.00685
28251535	chr16:28251535:T:C	3.74553e-17	-1.86975	-1.00561	1.5946e-05	-1.91873	-0.732811
28252041	chr16:28252041:C:T	3.77174e-17	-1.75319	-1.1152	1.5202e-05	-1.83105	-0.868272
28252114	chr16:28252114:G:A	2.92398e-16	-2.8675e-10	-0.820388	0.000103843	-2.8675e-10	-0.777874
28252156	chr16:28252156:C:A	4.10544e-17	-1.90239	-0.881214	1.90263e-05	-1.94568	-0.529245
28252570	chr16:28252570:G:C	3.57062e-17	-1.8286	-1.09458	1.46883e-05	-1.89581	-0.837897
28252622	chr16:28252622:C:A	2.42196e-17	-2.01245	-1.2989	8.54666e-06	-2.02596	-1.24925
28252649	chr16:28252649:C:T	2.09145e-16	-2.8675e-10	-1.15548	7.71833e-05	-2.8675e-10	-1.07457
28252824	chr16:28252824:T:C	2.92272e-17	-2.00142	-1.12199	1.03121e-05	-2.02104	-1.0664
28252889	chr16:28252889:G:A	3.49262e-17	-1.84682	-1.09845	1.44349e-05	-1.90782	-0.843287
28252950	chr16:28252950:C:G	9.1111e-17	-1.98643	-3.22512e-10	3.25937e-05	-1.93663	-3.22512e-10
28252972	chr16:28252972:C:A	1.87144e-16	-2.8675e-10	-1.26663	6.79029e-05	-2.8675e-10	-1.20267
28253351	chr16:28253351:T:C	3.63134e-17	-1.89123	-1.01509	1.54744e-05	-1.93641	-0.74515
28253532	chr16:28253532:C:T	2.18139e-16	-0.00692129	-1.10645	5.18625e-05	-0.619066	-0.85309
28253857	chr16:28253857:C:T	2.44986e-16	-0.997305	-3.22512e-10	7.04895e-05	-1.16529	-3.22512e-10
28253978	chr16:28253978:T:G	2.14971e-16	-2.8675e-10	-1.128	6.67685e-05	-2.8675e-10	-1.21952
28254464	chr16:28254464:C:T	4.46813e-17	-2.01571	-0.683243	1.36504e-05	-2.02675	-0.780238
28254719	chr16:28254719:C:T	1.91529e-16	-2.8675e-10	-1.24346	6.93276e-05	-2.8675e-10	-1.18191
28254739	chr16:28254739:C:A	1.87171e-16	-2.8675e-10	-1.26648	6.6092e-05	-2.8675e-10	-1.22971
28254835	chr16:28254835:T:C	5.23607e-17	-2.02663	-0.513722	1.60632e-05	-2.01598	-0.628247
28255202	chr16:28255202:G:A	2.14399e-16	-2.8675e-10	-1.13067	6.66462e-05	-2.8675e-10	-1.22136
28255692	chr16:28255692:CAG:C	2.94201e-16	-2.8675e-10	-0.814244	0.000104537	-2.8675e-10	-0.771216
28255791	chr16:28255791:G:A	1.9138e-16	-2.8675e-10	-1.24425	8.17688e-05	-2.8675e-10	-1.01686
28256204	chr16:28256204:C:T	3.44155e-15	-2.8675e-10	1.64517	0.00977544	-2.8675e-10	3.76688
28256230	chr16:28256230:CT:C	1.08375e-16	-1.81291	-3.22512e-10	3.23544e-05	-1.944	-3.22512e-10
28256232	chr16:28256232:C:A	1.08244e-16	-1.81412	-3.22512e-10	3.23307e-05	-1.94474	-3.22512e-10
28256300	chr16:28256300:A:G	1.79573e-16	-2.8675e-10	-1.30793	6.12842e-05	-2.8675e-10	-1.30523
28256386	chr16:28256386:T:C	2.24352e-16	-2.8675e-10	-1.08529	7.8813e-05	-2.8675e-10	-1.05367
28256435	chr16:28256435:C:G	4.0987e-17	-1.79316	-0.992089	1.76949e-05	-1.8034	-0.744075
28256455	chr16:28256455:TGCAATGGCGCAACCTTGGCTC:T	2.20502e-16	-2.8675e-10	-1.1026	6.8216e-05	-2.8675e-10	-1.19807
28256857	chr16:28256857:C:G	2.55134e-16	-2.8675e-10	-0.956716	9.05564e-05	-2.8675e-10	-0.91478
28257677	chr16:28257677:C:T	3.74348e-16	-2.8675e-10	-0.573319	0.000149682	-2.8675e-10	-0.41224
28257780	chr16:28257780:T:C	1.78353e-16	-2.8675e-10	-1.31474	6.08243e-05	-2.8675e-10	-1.31276
28258002	chr16:28258002:C:T	4.14475e-16	-2.8675e-10	-0.471492	0.000310152	-2.8675e-10	0.316309
28259693	chr16:28259693:C:T	2.48288e-16	-2.8675e-10	-0.983916	8.20134e-05	-2.8675e-10	-1.01387
28259782	chr16:28259782:G:A	2.63747e-16	-2.8675e-10	-0.923516	8.09868e-05	-2.8675e-10	-1.02647
28259943	chr16:28259943:TC:T	1.79279e-16	-2.8675e-10	-1.30956	6.70387e-05	-2.8675e-10	-1.21548
28259995	chr16:28259995:C:A	1.86678e-16	-2.8675e-10	-1.26912	6.39188e-05	-2.8675e-10	-1.26314
28260249	chr16:28260249:T:C	2.71955e-16	-2.8675e-10	-0.892868	8.60241e-05	-2.8675e-10	-0.966126
28260260	chr16:28260260:C:T	2.52339e-16	-2.8675e-10	-0.967733	7.92903e-05	-2.8675e-10	-1.04764
28260383	chr16:28260383:G:A	2.29785e-16	-1.06136	-3.22512e-10	6.60232e-05	-1.23075	-3.22512e-10
28260889	chr16:28260889:G:A	1.8668e-16	-2.8675e-10	-1.26911	6.24778e-05	-2.8675e-10	-1.28594
28261011	chr16:28261011:G:A	1.81545e-16	-2.8675e-10	-1.297	6.33277e-05	-2.8675e-10	-1.27243
28261052	chr16:28261052:C:T	9.07199e-17	-1.13902	-0.851704	1.19449e-05	-1.94024	-1.0002
28261225	chr16:28261225:C:T	2.09746e-16	-2.8675e-10	-1.15261	6.99211e-05	-2.8675e-10	-1.17339
28261303	chr16:28261303:T:C	6.02721e-17	-1.20359	-1.19605	8.944e-06	-1.9534	-1.27637
28261308	chr16:28261308:C:T	2.09228e-16	-2.8675e-10	-1.15508	7.52683e-05	-2.8675e-10	-1.09969
28261367	chr16:28261367:G:A	1.83057e-16	-2.8675e-10	-1.28871	6.18915e-05	-2.8675e-10	-1.29537
28261609	chr16:28261609:G:A	2.27873e-16	-2.8675e-10	-1.06972	7.31874e-05	-2.8675e-10	-1.12773
28261786	chr16:28261786:C:T	2.55051e-16	-2.8675e-10	-0.957043	8.28515e-05	-2.8675e-10	-1.0037
28261947	chr16:28261947:A:G	1.8189e-16	-2.8675e-10	-1.29511	6.15495e-05	-2.8675e-10	-1.30091
28262101	chr16:28262101:C:G	1.79076e-16	-2.8675e-10	-1.3107	6.06832e-05	-2.8675e-10	-1.31509
28262235	chr16:28262235:C:A	2.02205e-16	-2.8675e-10	-1.18922	7.80249e-05	-2.8675e-10	-1.06372
28262258	chr16:28262258:T:C	1.01448e-16	-1.87896	-3.22512e-10	3.01035e-05	-2.01611	-3.22512e-10
28262534	chr16:28262534:G:A	2.33974e-16	-2.8675e-10	-1.0433	7.56474e-05	-2.8675e-10	-1.09467
28262745	chr16:28262745:T:C	1.78397e-16	-2.8675e-10	-1.31449	6.07138e-05	-2.8675e-10	-1.31458
28263171	chr16:28263171:T:G	1.97045e-16	-2.8675e-10	-1.21507	7.09533e-05	-2.8675e-10	-1.15873
28263483	chr16:28263483:A:G	7.0953e-17	-1.44661	-0.789874	1.17365e-05	-2.00795	-0.950098
28263743	chr16:28263743:G:A	2.84787e-17	-1.90589	-1.24346	9.49293e-06	-2.00825	-1.16196
28263941	chr16:28263941:A:G	1.81873e-16	-2.8675e-10	-1.2952	6.09028e-05	-2.8675e-10	-1.31147
28263998	chr16:28263998:G:A	1.8381e-16	-2.8675e-10	-1.2846	6.40341e-05	-2.8675e-10	-1.26134
28264921	chr16:28264921:G:A	6.86979e-17	-1.48574	-0.783048	1.17853e-05	-2.01614	-0.937758
28265073	chr16:28265073:C:A	2.34168e-16	-2.8675e-10	-1.04247	7.83825e-05	-2.8675e-10	-1.05915
28265227	chr16:28265227:G:A	1.78997e-16	-2.8675e-10	-1.31114	6.12887e-05	-2.8675e-10	-1.30516
28265379	chr16:28265379:G:A	1.92375e-16	-2.8675e-10	-1.23906	6.37284e-05	-2.8675e-10	-1.26612
28265833	chr16:28265833:G:A	3.21285e-16	-2.8675e-10	-0.726178	0.000118142	-2.8675e-10	-0.648865
28265847	chr16:28265847:A:G	2.76309e-16	-2.8675e-10	-0.876987	8.76025e-05	-2.8675e-10	-0.947944
28266070	chr16:28266070:A:C	2.80921e-16	-2.8675e-10	-0.860431	0.000142119	-2.8675e-10	-0.464091
28266736	chr16:28266736:T:C	1.63567e-16	-1.40128	-3.22512e-10	3.00409e-05	-2.01819	-3.22512e-10
28266749	chr16:28266749:A:T	8.77861e-17	-2.0236	-3.22512e-10	2.99795e-05	-2.02024	-3.22512e-10
28266758	chr16:28266758:AC:A	5.47191e-17	-1.18233	-1.31396	1.48781e-05	-1.40756	-1.3133
28266900	chr16:28266900:A:T	1.80286e-16	-2.8675e-10	-1.30396	6.10018e-05	-2.8675e-10	-1.30985
28267181	chr16:28267181:C:G	6.54325e-17	-1.74269	-0.574799	1.53748e-05	-2.01791	-0.67011
28267515	chr16:28267515:T:C	2.43204e-17	-2.02515	-1.28204	9.05739e-06	-1.97217	-1.245
28267755	chr16:28267755:T:C	9.17447e-16	-2.8675e-10	0.32309	0.000329338	-2.8675e-10	0.376332
28268265	chr16:28268265:T:TA	4.90451e-17	-1.66901	-0.936759	1.02945e-05	-2.02421	-1.06493
28268549	chr16:28268549:G:C	2.09679e-15	-2.8675e-10	1.14966	0.000800145	-2.8675e-10	1.26404
28268717	chr16:28268717:C:T	1.23432e-16	-1.58408	-0.0987328	2.59231e-05	-2.01353	-0.152085
28268728	chr16:28268728:A:G	1.42976e-15	-2.8675e-10	0.766755	0.000612399	-2.8675e-10	0.996632
28268825	chr16:28268825:T:C	1.81918e-16	-2.8675e-10	-1.29495	6.10429e-05	-2.8675e-10	-1.30918
28269136	chr16:28269136:C:T	1.86762e-16	-2.8675e-10	-1.26867	6.47331e-05	-2.8675e-10	-1.25048
28269158	chr16:28269158:T:A	2.82522e-16	-2.8675e-10	-0.854747	8.36208e-05	-2.8675e-10	-0.994461
28269206	chr16:28269206:G:A	1.79059e-16	-2.8675e-10	-1.31079	6.11548e-05	-2.8675e-10	-1.30734
28269213	chr16:28269213:T:C	1.78432e-16	-2.8675e-10	-1.31429	6.16387e-05	-2.8675e-10	-1.29946
28269380	chr16:28269380:C:T	1.79417e-16	-2.8675e-10	-1.30879	6.15097e-05	-2.8675e-10	-1.30156
28269510	chr16:28269510:C:G	1.78849e-16	-2.8675e-10	-1.31197	6.1261e-05	-2.8675e-10	-1.30561
28269597	chr16:28269597:G:A	5.16576e-11	12.021	-0.759334	3.92431e-05	-0.781444	-0.969533
28269994	chr16:28269994:G:T	5.57156e-16	-2.8675e-10	-0.175659	0.000184221	-2.8675e-10	-0.204619
28270556	chr16:28270556:C:G	2.71883e-16	-2.8675e-10	-0.893134	0.000136357	-2.8675e-10	-0.505479
28270585	chr16:28270585:C:T	1.85913e-15	-2.8675e-10	1.02936	0.000702405	-2.8675e-10	1.13376
28270949	chr16:28270949:C:T	2.40252e-17	-2.02658	-1.29282	8.81191e-06	-1.98397	-1.26068
28271009	chr16:28271009:G:A	1.84179e-16	-2.8675e-10	-1.2826	6.1221e-05	-2.8675e-10	-1.30626
28271027	chr16:28271027:C:T	1.88171e-16	-2.8675e-10	-1.26115	6.33581e-05	-2.8675e-10	-1.27195
28271187	chr16:28271187:A:G	1.95919e-16	-2.8675e-10	-1.2208	7.78829e-05	-2.8675e-10	-1.06555
28271817	chr16:28271817:C:T	2.07198e-16	-2.8675e-10	-1.16483	7.56741e-05	-2.8675e-10	-1.09432
28271840	chr16:28271840:A:G	1.98867e-16	-2.8675e-10	-1.20587	6.97079e-05	-2.8675e-10	-1.17644
28271865	chr16:28271865:G:A	1.80536e-16	-2.8675e-10	-1.30257	6.2043e-05	-2.8675e-10	-1.29292
28271898	chr16:28271898:G:A	1.82191e-16	-2.8675e-10	-1.29345	6.34847e-05	-2.8675e-10	-1.26995
28271939	chr16:28271939:T:C	1.93706e-16	-2.8675e-10	-1.23217	6.42752e-05	-2.8675e-10	-1.25758
28272034	chr16:28272034:A:G	1.79027e-16	-2.8675e-10	-1.31097	6.11717e-05	-2.8675e-10	-1.30707
28272117	chr16:28272117:A:G	6.41773e-17	-1.3358	-1.00106	1.2566e-05	-1.87623	-1.01353
28272213	chr16:28272213:A:G	4.43336e-16	-2.8675e-10	-0.404177	0.000149333	-2.8675e-10	-0.414574
28272593	chr16:28272593:T:C	2.01405e-16	-2.8675e-10	-1.19319	6.64036e-05	-2.8675e-10	-1.225
28272670	chr16:28272670:G:A	2.17539e-16	-2.8675e-10	-1.11613	8.37499e-05	-2.8675e-10	-0.992918
28272847	chr16:28272847:C:T	1.98921e-16	-2.8675e-10	-1.2056	6.97252e-05	-2.8675e-10	-1.17619
28272899	chr16:28272899:C:T	3.03926e-16	-2.8675e-10	-0.78172	0.000122504	-2.8675e-10	-0.612606
28273162	chr16:28273162:T:G	1.83435e-16	-2.8675e-10	-1.28664	6.13924e-05	-2.8675e-10	-1.30347
28273601	chr16:28273601:C:T	2.39542e-17	-2.02581	-1.29655	8.82653e-06	-1.97637	-1.26663
28274034	chr16:28274034:G:A	4.72235e-16	-2.8675e-10	-0.341028	0.000155102	-2.8675e-10	-0.376667
28274454	chr16:28274454:A:G	5.37148e-17	-1.24826	-1.26656	9.91227e-06	-1.83324	-1.29374
28274509	chr16:28274509:A:G	1.78875e-16	-2.8675e-10	-1.31182	6.12267e-05	-2.8675e-10	-1.30617
28274762	chr16:28274762:A:G	1.82866e-16	-2.8675e-10	-1.28975	6.0898e-05	-2.8675e-10	-1.31155
28275156	chr16:28275156:C:T	1.14462e-16	-1.23499	-0.523271	2.10605e-05	-1.85838	-0.514967
28275275	chr16:28275275:C:T	1.78753e-16	-2.8675e-10	-1.3125	6.12947e-05	-2.8675e-10	-1.30506
28275638	chr16:28275638:G:C	1.80605e-16	-2.8675e-10	-1.30219	6.2068e-05	-2.8675e-10	-1.29252
28276371	chr16:28276371:C:T	1.80359e-16	-2.8675e-10	-1.30356	6.08167e-05	-2.8675e-10	-1.31289
28276507	chr16:28276507:AGC:A	3.06631e-16	-2.8675e-10	-0.77286	0.000112117	-2.8675e-10	-0.701207
28276790	chr16:28276790:A:G	1.99767e-16	-2.8675e-10	-1.20135	6.37997e-05	-2.8675e-10	-1.265
28276961	chr16:28276961:G:A	1.40725e-16	-0.270686	-1.28101	1.27316e-05	-1.61143	-1.26523
28277230	chr16:28277230:T:C	7.43623e-17	-1.11905	-1.0705	1.32077e-05	-1.76816	-1.07179
28277999	chr16:28277999:C:T	1.78305e-16	-2.8675e-10	-1.31501	6.06948e-05	-2.8675e-10	-1.31489
28278100	chr16:28278100:G:A	5.92545e-16	-0.114078	-3.22512e-10	0.000492132	0.777994	-3.22512e-10
28278405	chr16:28278405:G:T	1.78667e-16	-2.8675e-10	-1.31298	6.06995e-05	-2.8675e-10	-1.31482
28278861	chr16:28278861:G:A	1.25539e-16	-0.357922	-1.30796	1.15167e-05	-1.67196	-1.30499
28278902	chr16:28278902:C:T	8.82374e-17	-2.01847	-3.22512e-10	3.02375e-05	-2.01167	-3.22512e-10
28279140	chr16:28279140:G:A	1.88183e-16	-2.8675e-10	-1.26109	6.28928e-05	-2.8675e-10	-1.27932
28279183	chr16:28279183:C:T	1.87321e-16	-2.8675e-10	-1.26568	6.29581e-05	-2.8675e-10	-1.27828
28279606	chr16:28279606:C:T	1.79766e-16	-2.8675e-10	-1.30685	6.24682e-05	-2.8675e-10	-1.2861
28279758	chr16:28279758:G:A	1.84254e-16	-2.8675e-10	-1.28219	6.21167e-05	-2.8675e-10	-1.29174
28279918	chr16:28279918:C:G	2.41593e-17	-2.01935	-1.29449	9.00086e-06	-1.95346	-1.26997
28280022	chr16:28280022:A:C	2.01954e-16	-2.8675e-10	-1.19046	7.02543e-05	-2.8675e-10	-1.16863
28280232	chr16:28280232:T:C	2.78015e-17	-2.02353	-1.14988	9.66357e-06	-1.94862	-1.20377
28280341	chr16:28280341:T:C	5.35693e-16	-2.8675e-10	-0.214943	0.000162789	-2.8675e-10	-0.328296
28280616	chr16:28280616:C:T	1.81074e-16	-2.8675e-10	-1.2996	6.1081e-05	-2.8675e-10	-1.30855
28281209	chr16:28281209:T:A	2.21674e-16	-2.8675e-10	-1.0973	8.11261e-05	-2.8675e-10	-1.02475
28282242	chr16:28282242:G:A	2.38327e-16	-2.8675e-10	-1.02486	8.67446e-05	-2.8675e-10	-0.957784
28282338	chr16:28282338:G:C	1.55985e-15	-2.8675e-10	0.853838	0.000545828	-2.8675e-10	0.881551
28282559	chr16:28282559:C:T	2.30187e-16	-2.8675e-10	-1.05961	7.65133e-05	-2.8675e-10	-1.08329
28282731	chr16:28282731:C:T	3.11168e-16	-2.8675e-10	-0.758171	0.000113616	-2.8675e-10	-0.687927
28282823	chr16:28282823:C:CTG	3.1019e-16	0.24049	-1.00181	1.23554e-05	-1.86382	-1.04284
28283121	chr16:28283121:CG:TG	4.30617e-16	-2.8675e-10	-0.433285	0.000166815	-2.8675e-10	-0.303866
28283174	chr16:28283174:A:G	1.32859e-16	-0.560258	-1.04896	1.12446e-05	-1.92214	-1.07873
28283357	chr16:28283357:A:G	1.85785e-16	-2.8675e-10	-1.27391	6.35089e-05	-2.8675e-10	-1.26957
28283500	chr16:28283500:G:A	1.32371e-15	-2.8675e-10	0.689685	0.00052113	-2.8675e-10	0.835247
28284052	chr16:28284052:C:T	2.15037e-16	-2.8675e-10	-1.12769	7.40655e-05	-2.8675e-10	-1.1158
28284747	chr16:28284747:G:A	8.81767e-17	-2.01916	-3.22512e-10	3.36637e-05	-1.90433	-3.22512e-10
28285382	chr16:28285382:C:T	1.79265e-16	-2.8675e-10	-1.30964	6.14182e-05	-2.8675e-10	-1.30305
28285784	chr16:28285784:C:T	4.27592e-16	-2.8675e-10	-0.440335	0.000160262	-2.8675e-10	-0.343946
28286007	chr16:28286007:G:A	3.73767e-16	-2.8675e-10	-0.574872	0.00013753	-2.8675e-10	-0.496908
28286837	chr16:28286837:C:G	5.73161e-17	-1.39859	-1.05133	1.4601e-05	-1.79981	-0.93985
28287044	chr16:28287044:G:A	9.18014e-17	-1.97888	-3.22512e-10	2.97904e-05	-2.02657	-3.22512e-10
28287097	chr16:28287097:A:C	4.30068e-17	-1.42207	-1.31508	8.08542e-06	-2.02674	-1.30395
28287666	chr16:28287666:GTTTGC:G	5.57335e-17	-1.40452	-1.07341	1.41808e-05	-1.80368	-0.96518
28287811	chr16:28287811:G:A	2.92763e-15	2.35716	-0.873723	2.51971e-05	-1.42574	-0.768287
28287888	chr16:28287888:C:T	9.869e-17	-1.90652	-3.22512e-10	3.06478e-05	-1.99819	-3.22512e-10
28288245	chr16:28288245:C:T	1.79189e-16	-2.8675e-10	-1.31006	6.14817e-05	-2.8675e-10	-1.30201
28288692	chr16:28288692:T:C	1.50854e-15	0.820391	-3.22512e-10	0.000278726	0.209476	-3.22512e-10
28288809	chr16:28288809:G:A	1.80114e-16	-2.8675e-10	-1.30491	6.19673e-05	-2.8675e-10	-1.29415
28288831	chr16:28288831:G:A	1.41824e-16	-1.54392	-3.22512e-10	6.76262e-05	-1.20676	-3.22512e-10
28289127	chr16:28289127:T:C	5.43591e-17	-1.27192	-1.23098	1.26501e-05	-1.72842	-1.15467
28289601	chr16:28289601:T:C	5.49468e-17	-1.45755	-1.03459	1.50097e-05	-1.84045	-0.871605
28289692	chr16:28289692:G:A	2.34974e-16	-2.8675e-10	-1.03903	7.5461e-05	-2.8675e-10	-1.09714
28289813	chr16:28289813:T:C	5.84957e-17	-1.40231	-1.02724	1.56158e-05	-1.81048	-0.861989
28290166	chr16:28290166:T:C	3.23295e-15	2.25155	-0.668907	3.21317e-05	-1.46975	-0.481161
28290590	chr16:28290590:G:A	4.94405e-16	-2.8675e-10	-0.29515	0.000245696	-2.8675e-10	0.0833415
28290946	chr16:28290946:C:G	1.79313e-16	-2.8675e-10	-1.30937	6.38583e-05	-2.8675e-10	-1.26409
28292106	chr16:28292106:G:A	1.86741e-16	-2.8675e-10	-1.26878	6.62916e-05	-2.8675e-10	-1.22669
28293066	chr16:28293066:C:T	1.21534e-16	-1.69831	-3.22512e-10	3.1605e-05	-1.96744	-3.22512e-10
28293676	chr16:28293676:T:C	4.39353e-14	5.08759	-0.895621	4.50508e-05	-0.727624	-0.885338
28294406	chr16:28294406:G:A	2.7628e-16	-0.87709	-3.22512e-10	0.000159104	-0.351196	-3.22512e-10
28295370	chr16:28295370:C:G	1.59688e-16	-1.42528	-3.22512e-10	7.55426e-05	-1.09606	-3.22512e-10
28295782	chr16:28295782:T:C	5.78495e-17	-1.12914	-1.31152	8.72518e-06	-1.94313	-1.31141
28296389	chr16:28296389:G:A	1.86963e-16	-1.2676	-3.22512e-10	9.20456e-05	-0.898469	-3.22512e-10
28296555	chr16:28296555:A:G	3.42592e-17	-1.93157	-1.03298	1.17449e-05	-1.96531	-0.99203
28297147	chr16:28297147:T:C	2.11164e-16	-2.8675e-10	-1.14587	7.69538e-05	-2.8675e-10	-1.07755
28297325	chr16:28297325:C:T	2.16822e-16	-2.8675e-10	-1.11943	7.64269e-05	-2.8675e-10	-1.08442
28297915	chr16:28297915:G:A	1.08919e-15	-2.8675e-10	0.494681	0.000428058	-2.8675e-10	0.638506
28298292	chr16:28298292:G:A	6.46254e-17	-1.06906	-1.26084	1.0189e-05	-1.91738	-1.18207
28298433	chr16:28298433:T:C	1.79641e-16	-2.8675e-10	-1.30754	6.07779e-05	-2.8675e-10	-1.31353
28298648	chr16:28298648:C:G	1.82427e-16	-2.8675e-10	-1.29216	6.31515e-05	-2.8675e-10	-1.27522
28299102	chr16:28299102:A:G	3.53782e-16	-2.8675e-10	-0.629824	0.000130938	-2.8675e-10	-0.546029
28299610	chr16:28299610:A:G	2.01923e-16	-2.8675e-10	-1.19062	6.40553e-05	-2.8675e-10	-1.26101
28299785	chr16:28299785:G:C	1.82427e-16	-2.8675e-10	-1.29216	6.31515e-05	-2.8675e-10	-1.27522
28299979	chr16:28299979:A:G	5.86219e-16	-2.8675e-10	-0.124812	0.000226169	-2.8675e-10	0.000531941
28300013	chr16:28300013:C:T	1.95508e-16	-2.8675e-10	-1.22291	6.86114e-05	-2.8675e-10	-1.19229
28300101	chr16:28300101:C:T	2.28752e-16	-2.8675e-10	-1.06587	7.82682e-05	-2.8675e-10	-1.06061
28300381	chr16:28300381:G:A	4.37355e-17	-1.42285	-1.29749	8.14329e-06	-2.00873	-1.31482
28301026	chr16:28301026:CTCACCAGAGACCACCACTTGTCCACTGGTAGACATTCAGCCCAGTCCCCTTGCCTG:C	2.622e-16	-2.8675e-10	-0.929397	9.877e-05	-2.8675e-10	-0.827959
28301622	chr16:28301622:A:G	2.56347e-16	-2.8675e-10	-0.951973	9.62667e-05	-2.8675e-10	-0.85363
28301888	chr16:28301888:A:G	1.84957e-16	-2.8675e-10	-1.27838	6.16413e-05	-2.8675e-10	-1.29942
28303224	chr16:28303224:G:A	8.80639e-17	-2.02044	-3.22512e-10	3.76502e-05	-1.79241	-3.22512e-10
28304612	chr16:28304612:T:G	1.856e-16	-2.8675e-10	-1.27491	6.4624e-05	-2.8675e-10	-1.25217
28305411	chr16:28305411:C:T	2.70153e-16	-2.8675e-10	-0.899516	0.000102087	-2.8675e-10	-0.794926
28305559	chr16:28305559:A:T	2.71278e-16	-2.8675e-10	-0.895362	9.34715e-05	-2.8675e-10	-0.883096
28306397	chr16:28306397:A:G	1.13129e-16	-1.76997	-3.22512e-10	3.18084e-05	-1.96102	-3.22512e-10
28307002	chr16:28307002:G:A	1.81794e-16	-2.8675e-10	-1.29563	6.5545e-05	-2.8675e-10	-1.23802
28307119	chr16:28307119:A:G	2.3361e-14	4.42254	-0.862225	2.86665e-05	-1.3203	-0.744725
28307365	chr16:28307365:AT:A	1.78298e-16	-2.8675e-10	-1.31505	6.10102e-05	-2.8675e-10	-1.30971
28308564	chr16:28308564:A:G	1.23383e-16	-0.656078	-1.02713	1.52838e-05	-1.76213	-0.931831
28308780	chr16:28308780:T:TG	4.10282e-16	-0.48166	-3.22512e-10	9.25757e-05	-0.892726	-3.22512e-10
28309029	chr16:28309029:T:G	1.03788e-16	-1.85616	-3.22512e-10	3.0584e-05	-2.00028	-3.22512e-10
28310309	chr16:28310309:C:T	9.78297e-16	-2.8675e-10	0.387308	0.000388088	-2.8675e-10	0.540478
28310575	chr16:28310575:T:A	2.26668e-16	-2.8675e-10	-1.07502	7.73063e-05	-2.8675e-10	-1.07298
28310725	chr16:28310725:G:A	2.06411e-16	-2.8675e-10	-1.16863	8.1854e-05	-2.8675e-10	-1.01582
28311811	chr16:28311811:GGCCCAAACTGA:G	3.33232e-16	-2.8675e-10	-0.689667	0.000115035	-2.8675e-10	-0.675516
28311995	chr16:28311995:G:A	1.82568e-16	-2.8675e-10	-1.29138	6.39893e-05	-2.8675e-10	-1.26204
28312456	chr16:28312456:G:A	1.78463e-16	-2.8675e-10	-1.31412	6.28364e-05	-2.8675e-10	-1.28022
28312503	chr16:28312503:C:T	6.1254e-16	-2.8675e-10	-0.0808907	0.000206971	-2.8675e-10	-0.0881726
28312591	chr16:28312591:C:A	2.11622e-16	-2.8675e-10	-1.1437	7.06437e-05	-2.8675e-10	-1.1631
28312727	chr16:28312727:C:T	4.76482e-17	-1.89105	-0.743608	2.02691e-05	-1.74774	-0.663914
28313379	chr16:28313379:T:C	1.81962e-16	-2.8675e-10	-1.29471	6.30095e-05	-2.8675e-10	-1.27747
28315059	chr16:28315059:G:A	2.86186e-15	2.38629	-0.925567	4.36558e-05	-0.861427	-0.78299
28315789	chr16:28315789:G:A	2.33242e-16	-2.8675e-10	-1.04643	8.89584e-05	-2.8675e-10	-0.932584
28315834	chr16:28315834:C:G	3.76571e-17	-1.87368	-0.996307	1.59136e-05	-1.72358	-0.93
28315906	chr16:28315906:C:T	2.84925e-15	2.35967	-0.903362	4.58136e-05	-0.839642	-0.756529
28316142	chr16:28316142:G:A	2.03969e-13	6.7022	-0.97498	4.07139e-05	-0.746336	-0.967848
28316523	chr16:28316523:G:A	9.14222e-17	-1.74598	-0.237039	3.94624e-05	-1.55877	-0.186638
28316905	chr16:28316905:T:A	1.38942e-13	6.56811	-1.22481	3.06598e-05	-0.805746	-1.19205
28317994	chr16:28317994:G:A	3.49735e-16	-0.641329	-3.22512e-10	7.62916e-05	-1.08619	-3.22512e-10
28318003	chr16:28318003:G:A	9.44277e-17	-1.95067	-3.22512e-10	3.02478e-05	-2.01133	-3.22512e-10
28318267	chr16:28318267:T:C	6.56516e-17	-1.83571	-0.478432	2.74008e-05	-1.673	-0.437185
28319315	chr16:28319315:A:G	1.21267e-16	-1.70051	-3.22512e-10	3.13738e-05	-1.97478	-3.22512e-10
28319336	chr16:28319336:G:A	2.03061e-16	-2.8675e-10	-1.185	7.17495e-05	-2.8675e-10	-1.14757
28319647	chr16:28319647:C:CACCT	6.23771e-17	-1.19079	-1.17452	8.54944e-06	-2.02403	-1.25086
28319978	chr16:28319978:G:A	1.79922e-16	-2.8675e-10	-1.30598	6.08342e-05	-2.8675e-10	-1.3126
28319999	chr16:28319999:G:C	1.87432e-16	-2.8675e-10	-1.26509	6.54406e-05	-2.8675e-10	-1.23961
28320861	chr16:28320861:C:T	9.78388e-17	-1.80428	-0.110908	4.15259e-05	-1.63347	-0.0609671
28321069	chr16:28321069:C:T	1.02805e-16	-1.83635	-0.0293248	4.32707e-05	-1.67578	0.0225064
28321151	chr16:28321151:C:T	2.11456e-16	-2.8675e-10	-1.14449	7.7022e-05	-2.8675e-10	-1.07666
28321320	chr16:28321320:C:G	1.8332e-16	-2.8675e-10	-1.28727	6.19521e-05	-2.8675e-10	-1.29439
28321345	chr16:28321345:C:T	3.10216e-16	-2.8675e-10	-0.761235	0.000118065	-2.8675e-10	-0.649514
28321964	chr16:28321964:G:A	1.8841e-15	1.0427	-3.22512e-10	0.000357297	0.457815	-3.22512e-10
28322090	chr16:28322090:G:A	6.74816e-17	-1.15168	-1.13497	8.77597e-06	-2.02554	-1.2232
28322259	chr16:28322259:A:G	1.1274e-16	-1.80067	0.0272501	4.79497e-05	-1.63096	0.0803569
28322313	chr16:28322313:G:A	1.88374e-16	-2.8675e-10	-1.26007	6.58506e-05	-2.8675e-10	-1.23336
28322385	chr16:28322385:A:G	2.25978e-16	-2.8675e-10	-1.07807	7.45317e-05	-2.8675e-10	-1.10953
28323673	chr16:28323673:G:A	1.19514e-16	-1.71507	-3.22512e-10	3.04494e-05	-2.00469	-3.22512e-10
28323725	chr16:28323725:G:A	8.76052e-17	-2.02566	-3.22512e-10	3.33664e-05	-1.9132	-3.22512e-10
28323812	chr16:28323812:C:T	1.86184e-16	-2.8675e-10	-1.27177	6.49117e-05	-2.8675e-10	-1.24772
28323990	chr16:28323990:G:A	3.34926e-16	-2.8675e-10	-0.684596	0.000108354	-2.8675e-10	-0.735346
28324246	chr16:28324246:A:T	1.79066e-16	-2.8675e-10	-1.31075	6.13773e-05	-2.8675e-10	-1.30371
28324357	chr16:28324357:A:G	1.3853e-15	1.91099	-1.17583	3.94109e-05	-0.626366	-1.12035
28325049	chr16:28325049:G:A	1.88432e-16	-2.8675e-10	-1.25977	6.64856e-05	-2.8675e-10	-1.22377
28325363	chr16:28325363:G:A	1.85737e-16	-2.8675e-10	-1.27417	6.46053e-05	-2.8675e-10	-1.25246
28325560	chr16:28325560:G:A	8.75506e-17	-2.02629	-3.22512e-10	3.57304e-05	-1.84475	-3.22512e-10
28325561	chr16:28325561:T:C	7.92673e-17	-0.811181	-1.3145	8.00293e-06	-2.02632	-1.31462
28326259	chr16:28326259:C:T	1.88459e-16	-2.8675e-10	-1.25963	6.57906e-05	-2.8675e-10	-1.23428
28326302	chr16:28326302:C:T	1.81452e-16	-2.8675e-10	-1.29751	6.32731e-05	-2.8675e-10	-1.27329
28326718	chr16:28326718:A:G	1.05223e-16	-0.573943	-1.26848	9.69941e-06	-1.87972	-1.26896
28326722	chr16:28326722:T:C	2.06227e-16	-2.8675e-10	-1.16953	7.0167e-05	-2.8675e-10	-1.16987
28326942	chr16:28326942:G:A	6.43399e-16	-2.8675e-10	-0.0317403	0.000228294	-2.8675e-10	0.00988123
28327415	chr16:28327415:C:T	1.86516e-16	-2.8675e-10	-1.26999	6.46751e-05	-2.8675e-10	-1.25138
28328048	chr16:28328048:TAATAA:T	1.95388e-16	-2.8675e-10	-1.22352	6.89306e-05	-2.8675e-10	-1.18765
28328128	chr16:28328128:T:G	6.62424e-17	-1.93844	-0.366741	3.07441e-05	-1.70843	-0.286622
28328295	chr16:28328295:T:C	2.35038e-16	-2.8675e-10	-1.03876	8.73376e-05	-2.8675e-10	-0.950971
28328946	chr16:28328946:G:A	1.83333e-16	-2.8675e-10	-1.2872	6.33526e-05	-2.8675e-10	-1.27204
28329117	chr16:28329117:C:T	9.28936e-16	-2.8675e-10	0.335535	0.000338893	-2.8675e-10	0.404931
28329533	chr16:28329533:G:A	1.4842e-16	-0.37076	-1.1277	8.91759e-06	-2.02591	-1.20682
28329782	chr16:28329782:A:C	2.74553e-16	-2.8675e-10	-0.883359	9.7265e-05	-2.8675e-10	-0.843314
28330193	chr16:28330193:T:C	1.78323e-16	-2.8675e-10	-1.31491	6.10937e-05	-2.8675e-10	-1.30834
28331493	chr16:28331493:C:T	2.47214e-16	-2.8675e-10	-0.988252	8.23697e-05	-2.8675e-10	-1.00953
28335840	chr16:28335840:C:T	2.39424e-16	-2.01798	0.997706	0.000185347	-1.4388	1.24028
28335988	chr16:28335988:T:C	3.21039e-16	-2.8675e-10	-0.726941	0.000105973	-2.8675e-10	-0.757569
28336505	chr16:28336505:C:T	1.80232e-16	-2.8675e-10	-1.30426	6.26412e-05	-2.8675e-10	-1.28333
28337023	chr16:28337023:G:A	1.34502e-16	-0.485081	-1.11184	1.30816e-05	-1.89829	-0.951259
28338081	chr16:28338081:A:G	1.99181e-16	-2.8675e-10	-1.20429	6.40213e-05	-2.8675e-10	-1.26154
28338160	chr16:28338160:G:A	1.82104e-16	-2.8675e-10	-1.29393	6.17592e-05	-2.8675e-10	-1.29751
28338375	chr16:28338375:A:G	3.49366e-16	-2.8675e-10	-0.642385	0.000122929	-2.8675e-10	-0.609149
28338395	chr16:28338395:A:T	1.82639e-16	-2.8675e-10	-1.29099	6.19325e-05	-2.8675e-10	-1.29471
28338507	chr16:28338507:C:A	2.3793e-16	-1.99976	0.973228	0.000162799	-1.54296	1.21472
28338541	chr16:28338541:G:A	2.04865e-16	-2.8675e-10	-1.17615	6.68214e-05	-2.8675e-10	-1.21873
28338738	chr16:28338738:A:G	1.53237e-16	-0.258826	-1.20769	1.23526e-05	-1.82512	-1.08176
28338883	chr16:28338883:C:T	2.18613e-16	-2.8675e-10	-1.1112	7.06545e-05	-2.8675e-10	-1.16295
28339035	chr16:28339035:A:G	2.90781e-16	-2.8675e-10	-0.825934	9.10802e-05	-2.8675e-10	-0.909013
28339037	chr16:28339037:A:G	2.80484e-16	-2.8675e-10	-0.861988	8.80452e-05	-2.8675e-10	-0.942902
28339554	chr16:28339554:T:A	2.58515e-16	-2.8675e-10	-0.943549	8.46325e-05	-2.8675e-10	-0.982435
28368122	chr16:28368122:A:G	9.02174e-16	0.944975	-0.638672	2.10761e-05	-2.02675	-0.345862
28368744	chr16:28368744:C:T	3.16521e-16	-2.8675e-10	-0.741114	0.00011192	-2.8675e-10	-0.702967
28376276	chr16:28376276:C:T	2.51625e-16	-2.8675e-10	-0.970564	7.61667e-05	-2.8675e-10	-1.08783
28414577	chr16:28414577:C:T	1.78447e-16	-2.8675e-10	-1.31421	6.07583e-05	-2.8675e-10	-1.31385
28441830	chr16:28441830:G:A	1.79584e-16	-2.8675e-10	-1.30786	6.17191e-05	-2.8675e-10	-1.29816
28472726	chr16:28472726:C:T	2.18146e-16	-1.11334	-3.22512e-10	0.000120869	-0.626045	-3.22512e-10
28473711	chr16:28473711:G:A	3.15502e-16	-2.8675e-10	-0.74434	0.000103221	-2.8675e-10	-0.783877
28474039	chr16:28474039:C:T	3.76426e-16	-2.8675e-10	-0.567783	0.000122909	-2.8675e-10	-0.60931
28474088	chr16:28474088:C:T	2.44927e-16	-2.8675e-10	-0.997546	9.22118e-05	-2.8675e-10	-0.896665
28474524	chr16:28474524:G:A	3.21452e-16	-0.725656	-3.22512e-10	0.000181481	-0.219601	-3.22512e-10
28475044	chr16:28475044:G:A	2.20422e-16	-2.8675e-10	-1.10296	7.81053e-05	-2.8675e-10	-1.0627
28476279	chr16:28476279:C:T	1.90683e-16	-2.8675e-10	-1.2479	6.12465e-05	-2.8675e-10	-1.30585
28476820	chr16:28476820:A:G	1.99197e-16	-2.8675e-10	-1.20421	7.27257e-05	-2.8675e-10	-1.13406
28477080	chr16:28477080:G:A	8.82389e-17	-2.01846	-3.22512e-10	3.32581e-05	-1.91646	-3.22512e-10
28477112	chr16:28477112:G:C	2.07415e-16	-2.8675e-10	-1.16378	7.30775e-05	-2.8675e-10	-1.12923
28477417	chr16:28477417:G:A	1.92379e-16	-2.8675e-10	-1.23904	6.10649e-05	-2.8675e-10	-1.30882
28477622	chr16:28477622:T:C	4.64725e-17	-1.38526	-1.27439	2.85977e-05	-0.752586	-1.31484
28477898	chr16:28477898:T:TA	3.24446e-16	-2.8675e-10	-0.716386	9.32644e-05	-2.8675e-10	-0.885314
28478021	chr16:28478021:G:A	1.1752e-15	1.87747	-1.30678	1.06608e-05	-1.75443	-1.29974
28478025	chr16:28478025:T:C	1.11122e-16	-0.87486	-0.913018	2.50128e-05	-1.14899	-1.05237
28478179	chr16:28478179:T:C	1.93019e-16	-2.8675e-10	-1.23571	6.10112e-05	-2.8675e-10	-1.3097
28478711	chr16:28478711:G:A	1.95805e-16	-2.8675e-10	-1.22139	6.08384e-05	-2.8675e-10	-1.31253
28478877	chr16:28478877:CT:C	4.40835e-17	-2.02664	-0.685777	1.88155e-05	-1.95625	-0.529823
28479118	chr16:28479118:A:C	1.91685e-16	-2.8675e-10	-1.24265	6.11336e-05	-2.8675e-10	-1.30769
28479196	chr16:28479196:T:C	1.79191e-16	-0.0808228	-1.22923	1.06157e-05	-1.82676	-1.23166
28479583	chr16:28479583:G:A	1.91494e-16	-2.8675e-10	-1.24365	6.11537e-05	-2.8675e-10	-1.30736
28479754	chr16:28479754:G:A	6.21946e-16	-0.0656513	-3.22512e-10	0.000626675	1.01967	-3.22512e-10
28480985	chr16:28480985:G:T	5.73663e-17	-1.34112	-1.10793	3.66879e-05	-0.812552	-1.00576
28481142	chr16:28481142:C:T	1.92987e-16	-2.8675e-10	-1.23588	6.1011e-05	-2.8675e-10	-1.3097
28481646	chr16:28481646:G:A	1.94597e-16	-2.8675e-10	-1.22757	6.09008e-05	-2.8675e-10	-1.31151
28481965	chr16:28481965:C:T	3.21737e-16	-2.8675e-10	-0.72477	9.24209e-05	-2.8675e-10	-0.894399
28482784	chr16:28482784:C:A	1.91672e-16	-2.8675e-10	-1.24272	6.1135e-05	-2.8675e-10	-1.30767
28483100	chr16:28483100:A:G	2.14349e-16	0.092478	-1.22338	1.22461e-05	-1.70533	-1.21022
28483153	chr16:28483153:A:C	3.76079e-17	-2.02592	-0.845376	1.54337e-05	-1.97518	-0.709022
28483331	chr16:28483331:C:T	2.09417e-16	-2.8675e-10	-1.15418	0.000106576	-2.8675e-10	-0.751897
28483502	chr16:28483502:A:G	2.16425e-16	0.0393814	-1.16064	1.30523e-05	-1.67596	-1.17583
28483838	chr16:28483838:G:A	1.92531e-16	-2.8675e-10	-1.23825	6.10694e-05	-2.8675e-10	-1.30874
28484431	chr16:28484431:C:T	2.27947e-16	0.223219	-1.29261	1.03235e-05	-1.86965	-1.21667
28484454	chr16:28484454:T:A	2.1987e-16	-2.8675e-10	-1.10547	7.1482e-05	-2.8675e-10	-1.15131
28484693	chr16:28484693:T:C	3.70765e-16	-0.582936	-3.22512e-10	0.000294846	0.265702	-3.22512e-10
28485069	chr16:28485069:C:T	1.93082e-16	-2.8675e-10	-1.23539	6.10089e-05	-2.8675e-10	-1.30973
28486146	chr16:28486146:C:T	2.04135e-16	-2.8675e-10	-1.17972	6.06907e-05	-2.8675e-10	-1.31496
28486200	chr16:28486200:G:C	1.94079e-16	-2.8675e-10	-1.23024	6.76487e-05	-2.8675e-10	-1.20642
28487800	chr16:28487800:C:T	3.79009e-16	-0.560945	-3.22512e-10	0.000305562	0.3014	-3.22512e-10
28487970	chr16:28487970:A:G	2.07742e-16	-0.0848096	-1.0774	1.3709e-05	-1.76971	-1.03299
28488305	chr16:28488305:T:C	1.78888e-16	-2.8675e-10	-1.31175	6.06905e-05	-2.8675e-10	-1.31497
28488323	chr16:28488323:ATT:A	1.01551e-16	-1.87794	-3.22512e-10	3.05522e-05	-2.00132	-3.22512e-10
28488355	chr16:28488355:T:C	1.79696e-16	-2.8675e-10	-1.30724	6.20143e-05	-2.8675e-10	-1.29339
28489597	chr16:28489597:T:A	2.27683e-16	-2.8675e-10	-1.07055	7.40657e-05	-2.8675e-10	-1.1158
28490163	chr16:28490163:C:T	1.87112e-16	-1.2668	-3.22512e-10	4.26782e-05	-1.66707	-3.22512e-10
28490211	chr16:28490211:G:A	2.48611e-17	-1.977	-1.3082	8.47153e-06	-1.97817	-1.30588
28490703	chr16:28490703:T:A	3.44533e-16	-2.8675e-10	-0.656315	9.79812e-05	-2.8675e-10	-0.835977
28491168	chr16:28491168:T:C	3.37846e-16	-2.8675e-10	-0.675914	0.00014817	-2.8675e-10	-0.422394
28491433	chr16:28491433:T:C	2.72224e-16	-2.8675e-10	-0.89188	0.000101161	-2.8675e-10	-0.804037
28491620	chr16:28491620:G:C	8.80891e-17	-2.02016	-3.22512e-10	3.35053e-05	-1.90905	-3.22512e-10
28491651	chr16:28491651:T:C	4.94009e-16	-2.8675e-10	-0.295952	0.00016638	-2.8675e-10	-0.306481
28491935	chr16:28491935:C:T	1.96776e-15	-2.8675e-10	1.08615	0.000569555	-2.8675e-10	0.924102
28492860	chr16:28492860:G:A	4.58965e-16	0.416629	-0.78616	1.08626e-05	-1.82858	-1.20685
28492963	chr16:28492963:G:A	7.89988e-16	-2.8675e-10	0.173512	0.000239274	-2.8675e-10	0.0568576
28494089	chr16:28494089:C:T	2.28446e-16	-2.8675e-10	-1.0672	7.43714e-05	-2.8675e-10	-1.11168
28494171	chr16:28494171:C:T	2.37597e-16	-2.8675e-10	-1.02793	8.91116e-05	-2.8675e-10	-0.930863
28494382	chr16:28494382:C:T	1.79625e-16	-2.8675e-10	-1.30763	7.16151e-05	-2.8675e-10	-1.14945
28494788	chr16:28494788:C:T	5.39543e-16	-0.207783	-3.22512e-10	8.65434e-05	-0.960107	-3.22512e-10
28495107	chr16:28495107:C:T	0.999068	34.7593	0.187803	8.20099e-06	-2.01546	-1.30104
28495223	chr16:28495223:A:C	1.39568e-15	-2.8675e-10	0.742633	0.000304898	-2.8675e-10	0.299226
28495290	chr16:28495290:G:A	2.09428e-16	-2.8675e-10	-1.15412	6.7175e-05	-2.8675e-10	-1.21345
28495551	chr16:28495551:A:G	5.50955e-16	0.816541	-1.00339	8.94973e-06	-1.98845	-1.24068
28495561	chr16:28495561:A:G	1.3757e-15	-2.8675e-10	0.728212	0.000300988	-2.8675e-10	0.286317
28495685	chr16:28495685:C:G	1.3714e-15	-2.8675e-10	0.725084	0.000299995	-2.8675e-10	0.283012
28495924	chr16:28495924:A:G	1.2071e-16	-1.70511	-3.22512e-10	3.26241e-05	-1.9357	-3.22512e-10
28495937	chr16:28495937:A:C	1.79901e-16	-2.8675e-10	-1.3061	6.0691e-05	-2.8675e-10	-1.31496
28496323	chr16:28496323:C:G	9.71051e-16	0.974982	-0.595108	1.11227e-05	-2.00401	-1.00775
28496658	chr16:28496658:G:A	2.84908e-16	-2.8675e-10	-0.846338	9.21965e-05	-2.8675e-10	-0.89683
28496727	chr16:28496727:A:G	6.55799e-16	0.897075	-0.909726	9.02847e-06	-1.99618	-1.22419
28496748	chr16:28496748:C:T	9.13096e-16	1.27453	-0.956198	1.48868e-05	-2.02528	-0.694999
28497092	chr16:28497092:A:G	1.82126e-16	-2.8675e-10	-1.29381	6.55987e-05	-2.8675e-10	-1.2372
28497395	chr16:28497395:T:C	1.79085e-16	-2.8675e-10	-1.31064	6.31827e-05	-2.8675e-10	-1.27472
28497461	chr16:28497461:A:C	3.48026e-16	-2.8675e-10	-0.646229	0.000118718	-2.8675e-10	-0.644004
28497571	chr16:28497571:G:A	2.24624e-16	-1.08408	-3.22512e-10	4.01584e-05	-1.72792	-3.22512e-10
28498188	chr16:28498188:G:A	1.22255e-16	-1.69239	-3.22512e-10	9.74401e-05	-0.841514	-3.22512e-10
28499072	chr16:28499072:C:T	3.34469e-17	-1.86679	-1.12176	1.23832e-05	-1.86697	-1.03744
28499524	chr16:28499524:A:G	8.35385e-17	-1.36236	-0.710836	1.88581e-05	-2.02625	-0.457562
28499885	chr16:28499885:C:G	8.94509e-17	-2.00482	-3.22512e-10	3.51158e-05	-1.8621	-3.22512e-10
28499923	chr16:28499923:G:A	3.88371e-16	-2.8675e-10	-0.536545	0.000152942	-2.8675e-10	-0.390692
28500291	chr16:28500291:T:C	2.22279e-16	-2.8675e-10	-1.09457	6.07344e-05	-2.8675e-10	-1.31424
28501018	chr16:28501018:T:C	3.35005e-16	-2.8675e-10	-0.684359	0.000101828	-2.8675e-10	-0.797465
28501211	chr16:28501211:C:T	2.78459e-17	-1.98374	-1.18808	9.4185e-06	-2.02671	-1.15137
28501413	chr16:28501413:C:T	2.75492e-16	-2.8675e-10	-0.879945	0.000106468	-2.8675e-10	-0.752912
28501450	chr16:28501450:ACACT:A	4.34342e-16	-2.8675e-10	-0.424673	0.000177661	-2.8675e-10	-0.240876
28501452	chr16:28501452:ACT:A	8.64578e-16	1.14845	-0.88471	1.32873e-05	-1.92804	-0.905901
28501717	chr16:28501717:ACT:A	2.6987e-16	-2.8675e-10	-0.900564	0.000103841	-2.8675e-10	-0.777895
28501804	chr16:28501804:CACTT:C	6.57644e-16	1.08791	-1.09775	1.05868e-05	-1.91781	-1.14334
28501808	chr16:28501808:T:C	9.99571e-17	-1.89376	-3.22512e-10	5.23858e-05	-1.46212	-3.22512e-10
28501967	chr16:28501967:G:A	1.98412e-16	-2.8675e-10	-1.20816	6.13349e-05	-2.8675e-10	-1.3044
28502082	chr16:28502082:A:G	1.08681e-16	-1.21484	-0.595251	2.74195e-05	-1.77517	-0.33433
28502506	chr16:28502506:A:G	1.20585e-15	1.52454	-0.9281	1.16605e-05	-1.98308	-0.981465
28503015	chr16:28503015:T:A	2.00054e-16	-2.8675e-10	-1.19992	7.20531e-05	-2.8675e-10	-1.14335
28503377	chr16:28503377:G:A	1.99959e-16	-2.8675e-10	-1.20039	7.20102e-05	-2.8675e-10	-1.14394
28505208	chr16:28505208:A:G	4.2012e-16	-2.8675e-10	-0.457965	7.63717e-05	-2.8675e-10	-1.08514
28505323	chr16:28505323:C:T	7.86952e-16	-2.8675e-10	0.169663	0.000223496	-2.8675e-10	-0.0113595
28505398	chr16:28505398:G:A	3.75767e-17	-1.98966	-0.882457	1.67617e-05	-1.75346	-0.848195
28505502	chr16:28505502:A:G	4.83577e-16	0.664105	-0.9814	1.30043e-05	-1.83871	-1.01676
28505984	chr16:28505984:TG:T	2.55178e-16	-0.956544	-3.22512e-10	0.000208673	-0.079986	-3.22512e-10
28507387	chr16:28507387:G:A	3.29492e-16	-2.8675e-10	-0.700953	0.000127441	-2.8675e-10	-0.573099
28507614	chr16:28507614:C:A	4.43361e-16	-2.8675e-10	-0.40412	0.000175796	-2.8675e-10	-0.251426
28507775	chr16:28507775:T:C	6.49386e-17	-1.39094	-0.934121	1.48489e-05	-2.0237	-0.69913
28508171	chr16:28508171:C:T	3.01808e-16	-2.8675e-10	-0.788713	0.000110591	-2.8675e-10	-0.71491
28508372	chr16:28508372:G:A	1.04033e-15	1.00278	-0.553989	1.41317e-05	-1.85535	-0.916987
28508755	chr16:28508755:G:A	4.80669e-16	0.955331	-1.27866	9.17923e-06	-1.90093	-1.30288
28509222	chr16:28509222:G:A	2.67403e-16	-0.90975	-3.22512e-10	0.000161178	-0.338241	-3.22512e-10
28509255	chr16:28509255:A:G	1.46924e-16	-0.984717	-0.523876	1.94869e-05	-1.97898	-0.472029
28509381	chr16:28509381:G:A	6.98333e-16	-2.8675e-10	0.0501903	0.000176207	-2.8675e-10	-0.249093
28510400	chr16:28510400:C:A	7.66935e-17	-1.90984	-0.248848	2.15411e-05	-1.79315	-0.557642
28510602	chr16:28510602:G:T	2.68476e-16	-2.8675e-10	-0.905745	6.31995e-05	-2.8675e-10	-1.27446
28511044	chr16:28511044:T:C	8.99901e-17	-1.99881	-3.22512e-10	2.98908e-05	-2.0232	-3.22512e-10
28511269	chr16:28511269:C:A	4.27779e-17	-1.67009	-1.07239	4.30155e-05	-0.671539	-0.987654
28511823	chr16:28511823:T:C	7.79208e-17	-0.933127	-1.20968	9.61447e-06	-1.85737	-1.30012
28511847	chr16:28511847:C:G	6.75723e-16	1.23665	-1.21937	7.1866e-05	0.0532246	-1.19917
28511927	chr16:28511927:G:A	1.10664e-15	0.972907	-0.462329	1.5037e-05	-1.85147	-0.858771
28513469	chr16:28513469:G:C	2.69307e-16	-2.8675e-10	-0.902652	6.32587e-05	-2.8675e-10	-1.27352
28513543	chr16:28513543:A:C	3.49419e-16	-2.8675e-10	-0.642234	0.000103462	-2.8675e-10	-0.781545
28513558	chr16:28513558:G:A	2.69264e-16	-2.8675e-10	-0.902813	6.32522e-05	-2.8675e-10	-1.27362
28513592	chr16:28513592:G:A	2.31427e-16	-2.8675e-10	-1.05424	8.2927e-05	-2.8675e-10	-1.00279
28513704	chr16:28513704:G:C	2.09325e-16	-2.8675e-10	-1.15462	7.6037e-05	-2.8675e-10	-1.08953
28513984	chr16:28513984:T:G	8.21275e-17	-1.99238	-0.097855	2.84626e-05	-1.63994	-0.432224
28514662	chr16:28514662:T:C	2.21979e-16	-2.8675e-10	-1.09592	0.000109233	-2.8675e-10	-0.727266
28514912	chr16:28514912:G:A	3.8119e-16	-2.8675e-10	-0.555208	0.00012411	-2.8675e-10	-0.599583
28515576	chr16:28515576:T:C	4.39272e-16	0.847653	-1.26104	9.77407e-06	-2.01327	-1.12775
28515900	chr16:28515900:C:T	6.32288e-17	-1.04312	-1.30863	1.05766e-05	-1.81068	-1.25143
28516005	chr16:28516005:G:A	6.14148e-17	-1.09743	-1.28343	1.15234e-05	-1.7814	-1.19497
28516178	chr16:28516178:C:T	2.25244e-16	-2.8675e-10	-1.08132	8.28338e-05	-2.8675e-10	-1.00392
28516561	chr16:28516561:C:T	2.59283e-16	-2.8675e-10	-0.940583	9.41393e-05	-2.8675e-10	-0.875978
28516604	chr16:28516604:G:A	1.93783e-16	-2.8675e-10	-1.23177	9.15362e-05	-2.8675e-10	-0.904018
28516989	chr16:28516989:G:C	1.5336e-16	-0.337245	-1.12847	1.39305e-05	-1.73494	-1.05174
28517302	chr16:28517302:T:C	4.24924e-17	-1.43409	-1.31509	8.24366e-06	-1.99925	-1.31206
28517460	chr16:28517460:G:A	5.16494e-17	-1.24026	-1.31377	1.06291e-05	-1.78527	-1.27189
28517461	chr16:28517461:C:T	8.81256e-17	-2.01974	-3.22512e-10	3.11834e-05	-1.98087	-3.22512e-10
28518555	chr16:28518555:G:T	4.95998e-16	-2.8675e-10	-0.291933	0.000194821	-2.8675e-10	-0.148672
28518628	chr16:28518628:T:C	4.31832e-16	0.790821	-1.22129	1.04291e-05	-2.00981	-1.06635
28519302	chr16:28519302:C:T	5.98362e-17	-1.56328	-0.843619	1.39473e-05	-2.01828	-0.767186
28519365	chr16:28519365:G:A	1.79765e-16	-2.8675e-10	-1.30685	6.06834e-05	-2.8675e-10	-1.31508
28519596	chr16:28519596:G:A	3.30508e-16	-2.8675e-10	-0.697875	0.000127833	-2.8675e-10	-0.570029
28519865	chr16:28519865:C:T	1.78479e-16	-2.8675e-10	-1.31403	6.07102e-05	-2.8675e-10	-1.31464
28519964	chr16:28519964:C:T	6.3045e-16	-0.0520711	-3.22512e-10	7.51123e-05	-1.10177	-3.22512e-10
28519966	chr16:28519966:A:G	2.06961e-16	-0.133656	-1.03232	1.32036e-05	-1.99463	-0.845636
28520036	chr16:28520036:G:A	2.21065e-16	-2.8675e-10	-1.10005	8.0962e-05	-2.8675e-10	-1.02677
28520135	chr16:28520135:T:C	1.84421e-16	-2.8675e-10	-1.28128	6.08537e-05	-2.8675e-10	-1.31228
28520867	chr16:28520867:T:G	4.3303e-16	0.716925	-1.14462	1.12696e-05	-2.00406	-0.994587
28520977	chr16:28520977:G:A	2.04836e-16	-2.8675e-10	-1.17629	7.26021e-05	-2.8675e-10	-1.13576
28521052	chr16:28521052:C:T	2.0753e-16	-2.8675e-10	-1.16323	7.47065e-05	-2.8675e-10	-1.10719
28521178	chr16:28521178:G:A	1.68756e-16	-1.37005	-3.22512e-10	3.14728e-05	-1.97163	-3.22512e-10
28522310	chr16:28522310:G:T	2.72357e-16	-0.891741	0.000349464	5.33255e-05	-1.67077	0.226434
28522717	chr16:28522717:C:T	3.43772e-16	0.642567	-1.30109	8.98247e-06	-1.99834	-1.22713
28522913	chr16:28522913:C:T	3.54368e-16	-2.8675e-10	-0.62817	0.000109205	-2.8675e-10	-0.727526
28523127	chr16:28523127:G:A	1.87768e-16	-1.2633	-3.22512e-10	3.26258e-05	-1.93565	-3.22512e-10
28523682	chr16:28523682:A:G	9.84602e-16	0.870403	-0.476671	1.3251e-05	-2.01481	-0.821866
28523984	chr16:28523984:A:G	9.80403e-16	0.841087	-0.451628	1.35326e-05	-2.01302	-0.802632
28524491	chr16:28524491:C:T	1.94267e-10	11.9936	0.592604	2.76023e-05	-2.02535	-0.0775039
28524513	chr16:28524513:G:A	1.26475e-16	-0.370718	-1.28774	9.83302e-06	-1.9339	-1.20111
28525152	chr16:28525152:C:T	3.24714e-16	0.581443	-1.297	9.13365e-06	-1.99117	-1.21762
28525198	chr16:28525198:A:G	1.54587e-10	11.8345	0.523224	2.57883e-05	-2.02645	-0.144387
28525420	chr16:28525420:A:AAAAGGTCGTGAT	1.85723e-16	-2.8675e-10	-1.27425	6.14131e-05	-2.8675e-10	-1.30313
28525484	chr16:28525484:A:G	1.88511e-16	-1.25935	-3.22512e-10	3.26571e-05	-1.93469	-3.22512e-10
28525697	chr16:28525697:G:C	2.4182e-16	-2.8675e-10	-1.01031	8.38393e-05	-2.8675e-10	-0.99185
28526000	chr16:28526000:G:A	2.09278e-16	-2.8675e-10	-1.15484	6.7602e-05	-2.8675e-10	-1.20712
28526148	chr16:28526148:T:C	1.70432e-16	-1.36017	-3.22512e-10	6.05549e-05	-1.3172	-3.22512e-10
28526650	chr16:28526650:T:C	9.33754e-16	0.758782	-0.418074	1.39727e-05	-2.00674	-0.776904
28527015	chr16:28527015:A:C	6.28227e-05	23.1629	2.10991	0.000212418	-1.86391	1.80171
28527142	chr16:28527142:G:T	1.96033e-16	-2.8675e-10	-1.22022	6.45912e-05	-2.8675e-10	-1.25267
28527319	chr16:28527319:A:G	1.05562e-16	-0.545706	-1.2935	1.01586e-05	-1.88857	-1.21386
28527972	chr16:28527972:A:G	2.53971e-16	0.183649	-1.14493	1.15476e-05	-1.9945	-0.979773
28528065	chr16:28528065:G:A	1.92183e-16	0.051767	-1.29182	9.43795e-06	-1.96808	-1.20793
28528077	chr16:28528077:GTGTA:G	1.09923e-16	-0.52156	-1.27717	1.0453e-05	-1.89387	-1.17999
28528198	chr16:28528198:C:G	1.89282e-16	-1.25527	-3.22512e-10	3.27037e-05	-1.93326	-3.22512e-10
28528901	chr16:28528901:G:A	2.36005e-16	-2.8675e-10	-1.03465	8.20054e-05	-2.8675e-10	-1.01397
28528930	chr16:28528930:C:G	2.94346e-15	-2.8675e-10	1.48883	0.000648494	-2.8675e-10	1.0539
28529001	chr16:28529001:A:T	3.71548e-05	22.6483	2.09932	0.000202706	-1.90239	1.79339
28529205	chr16:28529205:T:A	2.77175e-16	-2.8675e-10	-0.873858	0.00010321	-2.8675e-10	-0.783986
28529617	chr16:28529617:G:A	4.15218e-15	-2.8675e-10	1.83288	0.00110317	-2.8675e-10	1.58519
28529803	chr16:28529803:C:T	9.77349e-17	-1.91625	-3.22512e-10	3.00252e-05	-2.01872	-3.22512e-10
28529920	chr16:28529920:C:T	3.00497e-16	-2.8675e-10	-0.793067	9.20619e-05	-2.8675e-10	-0.898291
28530017	chr16:28530017:C:T	5.99783e-16	-2.8675e-10	-0.101938	0.000175718	-2.8675e-10	-0.251872
28530073	chr16:28530073:T:C	2.57255e-16	0.323082	-1.27152	1.0004e-05	-1.95383	-1.16393
28530464	chr16:28530464:T:G	2.54183e-16	-2.8675e-10	-0.960449	0.000101392	-2.8675e-10	-0.801754
28530579	chr16:28530579:TATTTCTTTTTACAGTTA:T	1.97493e-16	-1.2128	-3.22512e-10	3.31421e-05	-1.91995	-3.22512e-10
28530851	chr16:28530851:T:C	2.50187e-16	0.315681	-1.29198	9.88359e-06	-1.89957	-1.23031
28530873	chr16:28530873:T:C	1.81372e-16	-2.8675e-10	-1.29796	6.30421e-05	-2.8675e-10	-1.27695
28531972	chr16:28531972:T:C	7.94392e-15	2.48166	-3.22512e-10	0.000647274	1.05202	-3.22512e-10
28532060	chr16:28532060:G:A	2.8475e-16	0.457715	-1.30461	9.02151e-06	-1.97515	-1.24599
28532434	chr16:28532434:T:C	1.78669e-16	-2.8675e-10	-1.31297	6.18914e-05	-2.8675e-10	-1.29537
28533276	chr16:28533276:AG:A	1.84886e-16	-2.8675e-10	-1.27877	6.42152e-05	-2.8675e-10	-1.25851
28534116	chr16:28534116:G:A	1.18602e-16	-1.72273	-3.22512e-10	2.9811e-05	-2.02588	-3.22512e-10
28534128	chr16:28534128:A:G	4.8042e-16	0.593701	-0.917544	1.01148e-05	-1.98925	-1.1175
28535299	chr16:28535299:C:T	2.53213e-16	-1.5228	0.558524	4.57699e-05	-2.01213	0.415001
28535314	chr16:28535314:T:C	1.79415e-16	-2.8675e-10	-1.3088	6.07931e-05	-2.8675e-10	-1.31328
28535930	chr16:28535930:C:T	7.73027e-05	23.7746	1.70563	0.000133121	-1.78846	1.25896
28536132	chr16:28536132:A:G	5.83682e-16	-2.8675e-10	-0.129148	0.000188393	-2.8675e-10	-0.182225
28538011	chr16:28538011:G:A	1.63783e-15	-2.8675e-10	0.902622	0.000424767	-2.8675e-10	0.630787
28538187	chr16:28538187:G:A	0.000168437	23.2537	3.00539	0.000497066	-1.82961	2.61758
28538331	chr16:28538331:T:C	5.18997e-16	-2.8675e-10	-0.246606	0.00018176	-2.8675e-10	-0.218068
28538355	chr16:28538355:G:C	1.81555e-16	-2.8675e-10	-1.29694	6.08456e-05	-2.8675e-10	-1.31241
28538502	chr16:28538502:A:C	6.47706e-16	0.823249	-0.848318	1.87383e-05	-1.79302	-0.697169
28538948	chr16:28538948:C:T	1.24242e-12	7.86632	-0.332254	2.92587e-05	-1.70498	-0.339596
28539112	chr16:28539112:G:A	1.86797e-15	-2.8675e-10	1.0341	0.000465259	-2.8675e-10	0.721841
28539570	chr16:28539570:G:T	1.02465e-16	-1.86898	-3.22512e-10	4.90317e-05	-1.52829	-3.22512e-10
28540403	chr16:28540403:G:A	1.8703e-15	-2.8675e-10	1.03535	0.000480889	-2.8675e-10	0.754884
28540482	chr16:28540482:G:A	1.03402e-12	7.35046	-3.22512e-10	6.99289e-05	-1.17327	-3.22512e-10
28541231	chr16:28541231:C:T	9.10019e-13	7.22272	-3.22512e-10	3.50401e-05	-1.86426	-3.22512e-10
28541371	chr16:28541371:G:A	1.17816e-16	-1.72938	-3.22512e-10	2.98198e-05	-2.02558	-3.22512e-10
28541708	chr16:28541708:A:G	2.7492e-16	-2.8675e-10	-0.882025	0.000102817	-2.8675e-10	-0.787802
28542046	chr16:28542046:C:T	2.38216e-16	-2.8675e-10	-1.02533	8.2722e-05	-2.8675e-10	-1.00527
28542481	chr16:28542481:C:T	0.000170282	24.5427	1.72723	0.000145485	-1.7251	1.28442
28542787	chr16:28542787:G:A	1.9585e-16	-0.10359	-1.11757	8.85261e-06	-2.00749	-1.23255
28542827	chr16:28542827:G:A	1.19879e-16	-1.71202	-3.22512e-10	2.97971e-05	-2.02634	-3.22512e-10
28543010	chr16:28543010:C:T	1.90541e-15	-2.8675e-10	1.05395	0.00047468	-2.8675e-10	0.741888
28543146	chr16:28543146:A:G	1.81252e-16	-2.8675e-10	-1.29862	6.08058e-05	-2.8675e-10	-1.31307
28543289	chr16:28543289:C:T	2.62735e-16	-2.8675e-10	-0.927361	7.62264e-05	-2.8675e-10	-1.08704
28543378	chr16:28543378:C:T	1.21188e-16	-1.70116	-3.22512e-10	2.97879e-05	-2.02665	-3.22512e-10
28543455	chr16:28543455:C:T	4.09742e-16	-2.8675e-10	-0.482978	0.000134545	-2.8675e-10	-0.518851
28543836	chr16:28543836:A:T	2.54466e-16	-1.49076	0.531426	4.48884e-05	-2.00578	0.389208
28543860	chr16:28543860:C:T	3.14488e-16	-2.8675e-10	-0.747559	0.000105531	-2.8675e-10	-0.761746
28544079	chr16:28544079:A:G	1.76381e-16	-0.0255179	-1.30034	8.83563e-06	-2.01047	-1.23149
28544198	chr16:28544198:A:G	4.46887e-16	-2.8675e-10	-0.396199	0.000136006	-2.8675e-10	-0.508055
28544269	chr16:28544269:C:T	5.19451e-16	0.616252	-0.861984	1.77438e-05	-1.84662	-0.698103
28544385	chr16:28544385:T:A	5.42495e-16	0.6663	-0.868626	1.03323e-05	-2.0002	-1.08527
28544573	chr16:28544573:C:T	8.3671e-16	0.230973	-3.22512e-10	9.03719e-05	-0.91682	-3.22512e-10
28544826	chr16:28544826:T:C	1.86905e-16	-0.172905	-1.095	9.05589e-06	-1.99968	-1.21765
28545775	chr16:28545775:G:C	1.78361e-16	-2.8675e-10	-1.31469	6.09259e-05	-2.8675e-10	-1.31109
28546021	chr16:28546021:A:C	2.49217e-16	-2.8675e-10	-0.980183	8.7157e-05	-2.8675e-10	-0.953041
28546028	chr16:28546028:A:C	9.05817e-17	-1.99225	-3.22512e-10	3.63036e-05	-1.82884	-3.22512e-10
28546312	chr16:28546312:C:T	1.74687e-15	-2.8675e-10	0.967077	0.000437022	-2.8675e-10	0.65923
28546340	chr16:28546340:G:A	1.89994e-16	-2.8675e-10	-1.25151	6.71054e-05	-2.8675e-10	-1.21449
28546760	chr16:28546760:C:T	1.84685e-16	0.0239105	-1.30376	8.7263e-06	-2.01439	-1.24002
28546968	chr16:28546968:T:A	6.3839e-16	0.622872	-0.662428	1.21336e-05	-1.99553	-0.92925
28547123	chr16:28547123:A:G	9.00301e-17	-1.99836	-3.22512e-10	3.02722e-05	-2.01052	-3.22512e-10
28547136	chr16:28547136:A:G	1.15562e-16	-1.7487	-3.22512e-10	2.98709e-05	-2.02387	-3.22512e-10
28547360	chr16:28547360:G:A	1.90587e-15	-2.8675e-10	1.05419	0.000474336	-2.8675e-10	0.741163
28547645	chr16:28547645:C:T	8.70836e-16	0.270948	-3.22512e-10	9.2942e-05	-0.888777	-3.22512e-10
28547940	chr16:28547940:C:T	3.97086e-17	-1.79758	-1.01935	1.06046e-05	-2.01695	-1.04251
28548042	chr16:28548042:C:A	1.72458e-16	-0.042699	-1.30565	8.73492e-06	-2.00856	-1.24486
28548252	chr16:28548252:C:T	1.82845e-16	0.0162345	-1.3061	8.67628e-06	-2.01392	-1.24624
28548317	chr16:28548317:G:GCCCATGC	2.48676e-16	-2.8675e-10	-0.982354	7.24697e-05	-2.8675e-10	-1.13758
28548404	chr16:28548404:T:C	1.8503e-16	-2.8675e-10	-1.27798	6.24908e-05	-2.8675e-10	-1.28573
28548660	chr16:28548660:G:A	1.83597e-16	0.0185736	-1.30434	8.71614e-06	-2.01405	-1.24153
28548848	chr16:28548848:C:G	2.4877e-16	-2.8675e-10	-0.981978	9.01119e-05	-2.8675e-10	-0.919701
28549023	chr16:28549023:C:T	2.90627e-16	-1.61668	0.790212	5.69979e-05	-2.02365	0.645913
28549104	chr16:28549104:C:T	2.08741e-15	-2.8675e-10	1.14518	0.000516509	-2.8675e-10	0.826341
28549181	chr16:28549181:G:A	3.46468e-15	-2.8675e-10	1.65187	0.00128103	-2.8675e-10	1.73467
28550464	chr16:28550464:T:A	1.61283e-16	-0.132538	-1.28281	8.19517e-06	-2.00563	-1.31157
28550935	chr16:28550935:A:G	1.74949e-16	-0.020742	-1.31327	8.15388e-06	-2.01343	-1.30883
28551056	chr16:28551056:A:G	1.22405e-16	-1.69117	-3.22512e-10	2.9785e-05	-2.02675	-3.22512e-10
28551158	chr16:28551158:C:T	4.48737e-15	1.91052	-3.22512e-10	0.000585732	0.95211	-3.22512e-10
28551321	chr16:28551321:A:G	2.2188e-16	-0.749264	-0.347103	0.000253999	0.570824	-0.454247
28551700	chr16:28551700:G:T	1.79599e-16	-2.8675e-10	-1.30778	6.07015e-05	-2.8675e-10	-1.31478
28551705	chr16:28551705:A:G	4.85237e-16	0.869932	-1.1838	1.22295e-05	-1.78399	-1.1329
28551765	chr16:28551765:T:C	8.75551e-17	-2.02624	-3.22512e-10	3.47304e-05	-1.87314	-3.22512e-10
28552639	chr16:28552639:G:A	2.22763e-16	-2.8675e-10	-1.0924	7.40293e-05	-2.8675e-10	-1.11629
28552825	chr16:28552825:AG:A	8.40777e-16	0.862486	-0.626664	3.3573e-05	-1.49675	-0.410284
28554004	chr16:28554004:G:C	5.33717e-16	-2.8675e-10	-0.218639	0.000172722	-2.8675e-10	-0.269067
28554006	chr16:28554006:T:G	8.7938e-17	-2.02187	-3.22512e-10	3.25788e-05	-1.93709	-3.22512e-10
28554632	chr16:28554632:A:G	1.5122e-16	-0.165742	-1.31403	8.49145e-06	-1.99499	-1.28671
28554837	chr16:28554837:G:T	5.58668e-16	0.459911	-0.632861	1.32109e-05	-1.9756	-0.864105
28555054	chr16:28555054:T:C	2.00124e-16	-2.8675e-10	-1.19957	6.3496e-05	-2.8675e-10	-1.26978
28555230	chr16:28555230:G:A	1.01926e-16	-1.87425	-3.22512e-10	2.99247e-05	-2.02207	-3.22512e-10
28555612	chr16:28555612:A:G	2.65467e-17	-2.01996	-1.19964	1.2327e-05	-1.66914	-1.23982
28555683	chr16:28555683:A:G	7.85053e-05	23.6201	1.87558	0.000157511	-1.78238	1.42112
28556263	chr16:28556263:G:A	3.44598e-16	-2.8675e-10	-0.656126	0.000127819	-2.8675e-10	-0.570141
28556433	chr16:28556433:C:T	6.67453e-17	-1.33753	-0.960091	8.4986e-05	-0.110766	-0.8675
28556743	chr16:28556743:A:T	1.29607e-16	-1.634	-3.22512e-10	3.3474e-05	-1.90998	-3.22512e-10
28556809	chr16:28556809:A:G	9.58219e-16	0.366571	-3.22512e-10	9.91579e-05	-0.824039	-3.22512e-10
28556839	chr16:28556839:G:A	1.84806e-16	-2.8675e-10	-1.2792	6.11666e-05	-2.8675e-10	-1.30715
28556894	chr16:28556894:C:T	4.05609e-17	-1.70318	-1.09252	9.79789e-06	-2.0267	-1.11189
28557046	chr16:28557046:G:T	8.75387e-17	-2.02642	-3.22512e-10	3.19148e-05	-1.95768	-3.22512e-10
28557649	chr16:28557649:C:T	2.27455e-16	-2.8675e-10	-1.07155	7.17267e-05	-2.8675e-10	-1.14789
28558536	chr16:28558536:G:A	3.06616e-16	-2.8675e-10	-0.772907	0.000120218	-2.8675e-10	-0.631443
28558556	chr16:28558556:G:A	1.88018e-16	-2.8675e-10	-1.26197	6.39315e-05	-2.8675e-10	-1.26294
28558684	chr16:28558684:C:T	1.76203e-16	-0.0137053	-1.31316	8.43734e-06	-2.01104	-1.27704
28558729	chr16:28558729:A:G	3.68526e-16	-1.49945	0.910454	7.4838e-05	-2.00357	0.898147
28558951	chr16:28558951:A:G	1.90267e-16	-2.8675e-10	-1.25008	6.20911e-05	-2.8675e-10	-1.29215
28559000	chr16:28559000:A:G	1.99113e-16	-2.8675e-10	-1.20463	6.34396e-05	-2.8675e-10	-1.27066
28559318	chr16:28559318:C:T	2.87928e-16	-2.8675e-10	-0.835794	8.1084e-05	-2.8675e-10	-1.02527
28560235	chr16:28560235:C:A	5.21702e-17	-1.85856	-0.685435	2.53016e-05	-1.60413	-0.585757
28560370	chr16:28560370:C:T	4.14583e-16	-2.8675e-10	-0.471232	0.000162359	-2.8675e-10	-0.330942
28560435	chr16:28560435:T:A	1.84003e-16	-2.8675e-10	-1.28355	6.08727e-05	-2.8675e-10	-1.31197
28560684	chr16:28560684:C:T	5.08905e-17	-1.73473	-0.834099	1.25528e-05	-2.02566	-0.865145
28561273	chr16:28561273:G:A	2.09202e-15	-2.8675e-10	1.14738	0.000537873	-2.8675e-10	0.86687
28561652	chr16:28561652:C:T	2.30691e-16	-2.8675e-10	-1.05743	8.29593e-05	-2.8675e-10	-1.0024
28561915	chr16:28561915:C:G	5.92307e-16	-2.8675e-10	-0.11448	0.000191673	-2.8675e-10	-0.164963
28562010	chr16:28562010:A:G	4.30368e-16	-2.8675e-10	-0.433865	0.000168949	-2.8675e-10	-0.291157
28562642	chr16:28562642:C:T	2.97169e-05	23.3818	1.14242	7.23536e-05	-1.77929	0.640105
28562670	chr16:28562670:A:T	1.86487e-16	-2.8675e-10	-1.27014	6.58501e-05	-2.8675e-10	-1.23337
28563294	chr16:28563294:A:G	4.69692e-16	0.86611	-1.21254	1.23383e-05	-1.75884	-1.1492
28563346	chr16:28563346:A:T	1.78745e-16	-2.8675e-10	-1.31255	6.14191e-05	-2.8675e-10	-1.30303
28564023	chr16:28564023:A:G	2.53643e-16	-2.8675e-10	-0.962577	8.60952e-05	-2.8675e-10	-0.965299
28564880	chr16:28564880:T:C	3.81952e-15	-2.8675e-10	1.74937	0.00105362	-2.8675e-10	1.53924
28565048	chr16:28565048:G:A	3.39042e-05	23.3534	1.30267	8.32613e-05	-1.77925	0.780478
28565099	chr16:28565099:A:G	1.98044e-16	-2.8675e-10	-1.21002	6.98595e-05	-2.8675e-10	-1.17427
28565186	chr16:28565186:C:T	1.93265e-15	1.31579	-0.247645	0.000192906	0.0980733	-0.256624
28565830	chr16:28565830:C:T	1.79276e-16	-2.8675e-10	-1.30958	7.10439e-05	-2.8675e-10	-1.15746
28567510	chr16:28567510:CT:C	3.68998e-16	-2.8675e-10	-0.587714	0.000124599	-2.8675e-10	-0.595649
28567761	chr16:28567761:A:C	1.38528e-16	-1.56743	-3.22512e-10	3.00859e-05	-2.01669	-3.22512e-10
28568515	chr16:28568515:AT:A	8.36435e-05	24.2667	1.29242	0.000102218	-1.67576	0.882118
28568594	chr16:28568594:GT:G	1.06103e-16	-1.49472	-0.339379	2.57921e-05	-2.02147	-0.149213
28568597	chr16:28568597:G:C	3.49593e-15	-2.8675e-10	1.66085	0.000972312	-2.8675e-10	1.45892
28568710	chr16:28568710:C:T	1.18184e-16	-1.72626	-3.22512e-10	2.97873e-05	-2.02667	-3.22512e-10
28568956	chr16:28568956:C:T	2.08919e-16	-2.8675e-10	-1.15656	7.22833e-05	-2.8675e-10	-1.14016
28569364	chr16:28569364:A:G	2.63161e-16	-0.137477	-0.788261	1.77074e-05	-2.00514	-0.541629
28569717	chr16:28569717:G:C	2.65648e-16	-0.113435	-0.802899	1.73529e-05	-2.00764	-0.559355
28570406	chr16:28570406:A:G	9.45573e-17	-1.9493	-3.22512e-10	3.25132e-05	-1.93911	-3.22512e-10
28571142	chr16:28571142:G:A	1.16251e-16	-1.74275	-3.22512e-10	5.50744e-05	-1.41207	-3.22512e-10
28571620	chr16:28571620:C:A	1.70481e-16	-0.0726346	-1.28725	9.32014e-06	-1.99378	-1.1948
28571894	chr16:28571894:G:A	6.17656e-05	23.867	1.38882	9.22708e-05	-1.71453	0.818504
28572041	chr16:28572041:A:G	1.24352e-16	-0.394677	-1.28071	9.96143e-06	-1.93504	-1.18699
28572289	chr16:28572289:C:T	9.78348e-16	0.38736	-3.22512e-10	2.98326e-05	-2.02515	-3.22512e-10
28572416	chr16:28572416:C:T	2.77547e-16	-2.8675e-10	-0.872515	9.42529e-05	-2.8675e-10	-0.874771
28572544	chr16:28572544:C:T	1.50612e-16	-0.199651	-1.28414	9.50266e-06	-1.97535	-1.19384
28573241	chr16:28573241:C:G	2.86158e-15	-2.8675e-10	1.46062	0.000809112	-2.8675e-10	1.27518
28573616	chr16:28573616:G:A	9.64404e-06	22.2418	1.15704	7.54518e-05	-1.83548	0.738224
28573724	chr16:28573724:A:G	2.78175e-16	-2.8675e-10	-0.870254	0.000102788	-2.8675e-10	-0.78808
28574300	chr16:28574300:T:C	1.3383e-16	-1.60193	-3.22512e-10	2.9944e-05	-2.02142	-3.22512e-10
28574315	chr16:28574315:C:T	1.29593e-16	-0.319009	-1.31509	8.79345e-06	-1.95494	-1.29181
28574500	chr16:28574500:A:G	2.84454e-16	-2.8675e-10	-0.847934	0.000110389	-2.8675e-10	-0.716738
28574611	chr16:28574611:T:C	2.96146e-15	-2.8675e-10	1.49493	0.000824236	-2.8675e-10	1.2937
28575844	chr16:28575844:C:T	1.12979e-16	-1.7713	-3.22512e-10	2.98008e-05	-2.02622	-3.22512e-10
28575994	chr16:28575994:T:C	5.14782e-16	-0.254761	-3.22512e-10	9.25572e-05	-0.892926	-3.22512e-10
28576068	chr16:28576068:T:C	1.35909e-16	-0.318991	-1.26753	9.99935e-06	-1.95184	-1.16639
28576276	chr16:28576276:G:T	1.58328e-16	-0.136255	-1.29758	8.99248e-06	-1.99771	-1.22665
28576277	chr16:28576277:C:T	5.27192e-16	-2.8675e-10	-0.230939	0.000196764	-2.8675e-10	-0.13875
28576327	chr16:28576327:A:T	5.03512e-16	-2.8675e-10	-0.276897	0.000189528	-2.8675e-10	-0.176218
28576795	chr16:28576795:C:T	2.49438e-16	-2.8675e-10	-0.979293	8.45286e-05	-2.8675e-10	-0.983663
28577074	chr16:28577074:A:C	1.59816e-16	-0.131174	-1.29331	9.06802e-06	-1.99832	-1.21768
28577107	chr16:28577107:G:A	2.03765e-16	-2.8675e-10	-1.18154	6.50145e-05	-2.8675e-10	-1.24614
28577122	chr16:28577122:C:T	1.29808e-16	-0.356357	-1.27609	9.92201e-06	-1.94388	-1.18212
28578134	chr16:28578134:G:A	1.55107e-16	-0.146049	-1.30834	8.77184e-06	-1.99673	-1.25248
28578688	chr16:28578688:A:G	3.1208e-15	-2.8675e-10	1.54734	0.000874099	-2.8675e-10	1.35244
28578836	chr16:28578836:G:A	1.24472e-12	7.53592	-3.22512e-10	4.02588e-05	-1.72542	-3.22512e-10
28579197	chr16:28579197:C:T	2.09337e-16	-2.8675e-10	-1.15456	7.44587e-05	-2.8675e-10	-1.11051
28579541	chr16:28579541:C:T	4.48343e-16	-0.392946	-3.22512e-10	3.30865e-05	-1.92163	-3.22512e-10
28579657	chr16:28579657:G:A	1.5291e-16	-1.46866	-3.22512e-10	3.0639e-05	-1.99848	-3.22512e-10
28579668	chr16:28579668:C:T	2.24091e-16	-0.293153	-0.793298	1.79613e-05	-1.98485	-0.547681
28580209	chr16:28580209:G:A	6.36516e-11	12.7604	-1.28997	8.95788e-06	-1.95782	-1.2704
28580258	chr16:28580258:G:A	1.36091e-16	-1.58518	-3.22512e-10	3.00054e-05	-2.01938	-3.22512e-10
28580434	chr16:28580434:G:A	1.28408e-16	-1.64329	-3.22512e-10	2.98342e-05	-2.0251	-3.22512e-10
28580438	chr16:28580438:G:A	2.38128e-16	-2.8675e-10	-1.0257	7.56247e-05	-2.8675e-10	-1.09497
28580510	chr16:28580510:T:TC	1.36426e-16	-1.58272	-3.22512e-10	3.00051e-05	-2.01938	-3.22512e-10
28581599	chr16:28581599:G:A	1.68657e-16	-1.37064	-3.22512e-10	0.000110432	-0.716353	-3.22512e-10
28581752	chr16:28581752:C:T	1.08008e-16	-1.8163	-3.22512e-10	5.06531e-05	-1.49575	-3.22512e-10
28581810	chr16:28581810:T:G	1.25568e-16	-1.66566	-3.22512e-10	2.97862e-05	-2.02671	-3.22512e-10
28582026	chr16:28582026:T:C	1.31123e-16	-0.354055	-1.26831	1.00617e-05	-1.94418	-1.16784
28582027	chr16:28582027:G:A	2.20174e-16	-2.8675e-10	-1.10409	7.88707e-05	-2.8675e-10	-1.05294
28582276	chr16:28582276:G:A	1.55497e-16	-0.155325	-1.29655	9.03216e-06	-1.99526	-1.2247
28582373	chr16:28582373:C:T	1.90341e-16	-2.8675e-10	-1.24969	6.16235e-05	-2.8675e-10	-1.29971
28582681	chr16:28582681:T:C	5.88829e-16	-2.8675e-10	-0.12037	0.000190407	-2.8675e-10	-0.171588
28582916	chr16:28582916:CAA:C	1.85378e-16	-2.8675e-10	-1.27611	6.17199e-05	-2.8675e-10	-1.29815
28583228	chr16:28583228:A:G	1.29757e-16	-0.355935	-1.27691	9.91161e-06	-1.94375	-1.1833
28583443	chr16:28583443:A:G	1.90541e-16	-2.8675e-10	-1.24864	6.16013e-05	-2.8675e-10	-1.30007
28584489	chr16:28584489:C:G	8.64379e-17	-0.740967	-1.29811	1.07396e-05	-1.82446	-1.22236
28584616	chr16:28584616:C:T	2.57994e-16	-2.8675e-10	-0.945569	7.54683e-05	-2.8675e-10	-1.09704
28584668	chr16:28584668:A:G	1.29811e-16	-1.10093	-0.53149	3.92023e-05	-1.16652	-0.585495
28585409	chr16:28585409:A:T	1.91972e-15	-2.8675e-10	1.06143	0.000501205	-2.8675e-10	0.796263
28585563	chr16:28585563:G:A	4.4541e-05	23.4105	1.51846	0.000113753	-1.76001	1.07329
28585944	chr16:28585944:A:G	3.6877e-16	-2.8675e-10	-0.588332	0.000141852	-2.8675e-10	-0.465972
28586618	chr16:28586618:C:G	2.08366e-16	-2.8675e-10	-1.15921	7.40655e-05	-2.8675e-10	-1.1158
28587749	chr16:28587749:C:T	6.25453e-16	-2.8675e-10	-0.0600286	0.000202441	-2.8675e-10	-0.110305
28588090	chr16:28588090:A:G	1.31796e-16	-0.337228	-1.28002	9.84587e-06	-1.948	-1.1857
28588700	chr16:28588700:G:A	3.33672e-16	-0.688346	-3.22512e-10	6.81422e-05	-1.19916	-3.22512e-10
28588720	chr16:28588720:G:A	4.08679e-15	-2.8675e-10	1.81701	0.00113339	-2.8675e-10	1.61221
28588770	chr16:28588770:C:T	1.54448e-16	-0.158307	-1.30034	8.95627e-06	-1.99521	-1.23319
28588956	chr16:28588956:C:T	1.50923e-15	-1.37835	2.19921	0.00022076	-1.97764	1.95396
28589060	chr16:28589060:C:T	2.54089e-16	-2.8675e-10	-0.960821	9.33455e-05	-2.8675e-10	-0.884445
28589436	chr16:28589436:C:T	2.48646e-16	-2.8675e-10	-0.982473	7.33492e-05	-2.8675e-10	-1.12552
28589854	chr16:28589854:T:G	8.75196e-17	-2.02664	-3.22512e-10	3.38716e-05	-1.89818	-3.22512e-10
28590481	chr16:28590481:G:A	1.36742e-15	-1.36127	2.08344	0.000198308	-1.97294	1.84201
28591128	chr16:28591128:T:G	1.35636e-16	-1.58853	-3.22512e-10	2.99945e-05	-2.01974	-3.22512e-10
28591429	chr16:28591429:A:T	2.05098e-16	-2.8675e-10	-1.17502	6.84873e-05	-2.8675e-10	-1.1941
28591518	chr16:28591518:G:C	4.84358e-16	-2.8675e-10	-0.315681	0.000178649	-2.8675e-10	-0.235329
28591670	chr16:28591670:A:G	8.99423e-11	13.1309	-1.31469	9.80768e-06	-1.82718	-1.31041
28591691	chr16:28591691:A:G	3.78295e-05	23.3271	1.43852	0.000105849	-1.76383	1.00509
28591761	chr16:28591761:C:T	3.06498e-16	-2.8675e-10	-0.773295	9.54626e-05	-2.8675e-10	-0.862019
28591847	chr16:28591847:T:A	1.48747e-16	-0.190701	-1.30556	8.88659e-06	-1.99065	-1.24556
28591942	chr16:28591942:A:G	6.87731e-16	0.0348926	-3.22512e-10	7.87899e-05	-1.05397	-3.22512e-10
28592021	chr16:28592021:A:G	1.77684e-16	-0.399149	-0.919352	1.06426e-05	-1.96223	-1.09366
28592072	chr16:28592072:T:C	2.10758e-16	-2.8675e-10	-1.1478	6.60378e-05	-2.8675e-10	-1.23053
28592322	chr16:28592322:T:C	4.65845e-16	-2.8675e-10	-0.354653	0.000173393	-2.8675e-10	-0.265195
28592334	chr16:28592334:T:G	1.51583e-16	-0.172019	-1.30535	8.82989e-06	-1.99352	-1.24909
28592362	chr16:28592362:G:C	4.33673e-16	-2.8675e-10	-0.426214	0.000159362	-2.8675e-10	-0.349573
28592801	chr16:28592801:A:G	1.30519e-16	-1.62699	-3.22512e-10	2.987e-05	-2.0239	-3.22512e-10
28592803	chr16:28592803:G:A	1.3078e-16	-1.62499	-3.22512e-10	2.9875e-05	-2.02373	-3.22512e-10
28593128	chr16:28593128:A:G	2.14399e-16	-2.8675e-10	-1.13067	6.73944e-05	-2.8675e-10	-1.21019
28593158	chr16:28593158:C:T	6.85105e-16	-2.8675e-10	0.0310676	0.000233424	-2.8675e-10	0.0321039
28593357	chr16:28593357:G:A	6.02114e-16	-2.8675e-10	-0.0980575	0.000230844	-2.8675e-10	0.0209891
28593365	chr16:28593365:A:G	6.0949e-16	0.894431	-0.980313	1.62938e-05	-1.73556	-0.894408
28593826	chr16:28593826:C:T	1.24821e-16	-1.67163	-3.22512e-10	2.97964e-05	-2.02637	-3.22512e-10
28594958	chr16:28594958:T:C	6.07772e-15	-2.8675e-10	2.21388	0.0016883	-2.8675e-10	2.01072
28595102	chr16:28595102:G:A	2.04455e-12	8.03218	-3.22512e-10	4.117e-05	-1.70304	-3.22512e-10
28595439	chr16:28595439:T:C	7.12496e-16	-2.8675e-10	0.0702688	0.000229369	-2.8675e-10	0.0145813
28595749	chr16:28595749:A:G	1.06072e-16	-0.547156	-1.28723	1.0194e-05	-1.89544	-1.20351
28595779	chr16:28595779:C:T	1.78718e-16	-2.8675e-10	-1.3127	6.17255e-05	-2.8675e-10	-1.29806
28595784	chr16:28595784:G:A	1.88306e-16	-2.8675e-10	-1.26044	6.68891e-05	-2.8675e-10	-1.21772
28595875	chr16:28595875:G:A	3.51735e-05	23.6618	1.03099	6.87976e-05	-1.73507	0.545482
28595907	chr16:28595907:A:G	1.25555e-16	-0.381826	-1.28393	9.73343e-06	-1.95667	-1.18852
28595911	chr16:28595911:A:G	1.44702e-16	-0.218069	-1.30576	8.90638e-06	-1.98694	-1.24705
28596211	chr16:28596211:G:A	9.66548e-17	-0.627421	-1.29994	8.67316e-06	-1.9465	-1.31402
28596296	chr16:28596296:T:C	9.24598e-16	-0.158296	0.48915	4.84604e-05	-1.93944	0.399436
28596309	chr16:28596309:C:T	8.79742e-17	-2.02146	-3.22512e-10	3.20096e-05	-1.95472	-3.22512e-10
28596326	chr16:28596326:T:C	1.81885e-16	-2.8675e-10	-1.29513	6.25587e-05	-2.8675e-10	-1.28465
28596358	chr16:28596358:A:G	4.67983e-15	-2.8675e-10	1.95251	0.00151963	-2.8675e-10	1.90547
28596371	chr16:28596371:C:T	2.5197e-15	-2.8675e-10	1.33339	0.000664805	-2.8675e-10	1.07874
28596909	chr16:28596909:G:A	1.24534e-16	-0.395355	-1.27857	9.96512e-06	-1.93528	-1.18638
28597020	chr16:28597020:T:C	1.50544e-16	-0.189809	-1.29444	9.10921e-06	-1.99068	-1.22079
28597035	chr16:28597035:C:T	1.29544e-06	22.7	-1.3086	1.03862e-05	-1.78867	-1.29161
28597166	chr16:28597166:G:A	1.85291e-16	-2.8675e-10	-1.27658	6.29966e-05	-2.8675e-10	-1.27767
28597428	chr16:28597428:G:A	1.38011e-16	-1.57117	-3.22512e-10	3.00584e-05	-2.01761	-3.22512e-10
28597523	chr16:28597523:A:G	6.5407e-15	-2.8675e-10	2.28729	0.00185368	-2.8675e-10	2.10418
28597617	chr16:28597617:C:G	5.54931e-16	0.246119	-0.42578	1.41917e-05	-2.02502	-0.743077
28597997	chr16:28597997:T:A	5.67579e-15	-2.8675e-10	2.14546	0.00162095	-2.8675e-10	1.97002
28598064	chr16:28598064:T:G	1.87292e-16	-2.8675e-10	-1.26584	6.45218e-05	-2.8675e-10	-1.25375
28598454	chr16:28598454:T:C	5.42596e-15	-2.8675e-10	2.10044	0.00176263	-2.8675e-10	2.05381
28602644	chr16:28602644:A:G	1.31778e-16	-0.343634	-1.27375	9.58733e-06	-1.94862	-1.21169
28603062	chr16:28603062:T:C	3.44277e-16	-2.8675e-10	-0.657059	0.000126207	-2.8675e-10	-0.582832
28603413	chr16:28603413:T:C	1.87837e-16	-0.392814	-0.870114	1.84569e-05	-1.88339	-0.621919
28603922	chr16:28603922:C:T	1.02724e-15	-2.8675e-10	0.436126	0.000336285	-2.8675e-10	0.397207
28604085	chr16:28604085:C:T	1.78995e-16	-2.8675e-10	-1.31115	6.91828e-05	-2.8675e-10	-1.184
28604387	chr16:28604387:G:A	3.95233e-10	14.0383	-0.741836	1.41195e-05	-2.024	-0.749199
28605078	chr16:28605078:G:A	1.80866e-16	-0.373892	-0.926856	1.71278e-05	-1.89094	-0.689113
28605344	chr16:28605344:C:A	1.39223e-16	-0.436123	-1.1263	1.33726e-05	-1.8754	-0.952151
28605402	chr16:28605402:C:T	1.46136e-16	-0.358534	-1.15544	1.25561e-05	-1.89804	-0.992509
28605807	chr16:28605807:T:C	6.96368e-17	-1.09544	-1.15977	1.38692e-05	-1.78191	-1.00917
28605936	chr16:28605936:G:C	8.75232e-17	-2.0266	-3.22512e-10	2.97867e-05	-2.02669	-3.22512e-10
28605977	chr16:28605977:G:A	2.06869e-16	-2.8675e-10	-1.16642	6.77835e-05	-2.8675e-10	-1.20443
28606186	chr16:28606186:C:T	9.66935e-17	-1.92696	-3.22512e-10	3.18629e-05	-1.95931	-3.22512e-10
28606274	chr16:28606274:A:G	1.65906e-16	-0.264383	-1.1227	1.28162e-05	-1.9228	-0.947244
28606473	chr16:28606473:T:C	1.48631e-16	-0.317564	-1.17948	1.20237e-05	-1.9073	-1.02658
28606474	chr16:28606474:G:A	1.42251e-16	-0.36001	-1.1809	1.20974e-05	-1.89857	-1.0292
28606492	chr16:28606492:A:G	1.71774e-16	-0.143499	-1.20883	1.09604e-05	-1.95067	-1.07579
28606564	chr16:28606564:G:A	1.43242e-16	-0.315809	-1.21816	1.13031e-05	-1.91047	-1.0852
28606569	chr16:28606569:A:G	1.47343e-16	-0.354416	-1.15133	1.26049e-05	-1.9001	-0.986563
28606613	chr16:28606613:T:C	1.59591e-16	-0.254575	-1.17131	1.19397e-05	-1.92564	-1.01524
28606650	chr16:28606650:T:C	1.49518e-16	-0.345688	-1.1454	1.26894e-05	-1.90199	-0.978001
28606653	chr16:28606653:T:G	1.48138e-16	-0.344024	-1.15634	1.24873e-05	-1.90243	-0.993606
28606672	chr16:28606672:C:A	1.43874e-16	-0.387722	-1.14184	1.28031e-05	-1.89104	-0.980022
28606690	chr16:28606690:G:A	1.45516e-16	-0.318768	-1.19945	1.16458e-05	-1.90921	-1.0566
28606697	chr16:28606697:C:T	1.30118e-16	-0.435952	-1.19411	1.23005e-05	-1.86202	-1.04908
28606744	chr16:28606744:A:T	1.63354e-16	-0.250162	-1.15243	1.22599e-05	-1.92579	-0.988632
28606747	chr16:28606747:G:A	1.8805e-16	-0.106827	-1.15497	1.18685e-05	-1.95655	-0.990315
28606916	chr16:28606916:T:C	1.86758e-16	-0.164161	-1.10453	1.28016e-05	-1.94778	-0.923405
28606917	chr16:28606917:A:G	1.89554e-16	-2.8675e-10	-1.25383	6.61636e-05	-2.8675e-10	-1.22862
28606934	chr16:28606934:C:G	2.75788e-16	-2.8675e-10	-0.878871	0.000102413	-2.8675e-10	-0.791734
28607125	chr16:28607125:T:C	1.46878e-16	-0.324181	-1.18472	1.19488e-05	-1.90622	-1.03391
28607148	chr16:28607148:A:T	1.23219e-16	-1.68454	-3.22512e-10	2.97859e-05	-2.02672	-3.22512e-10
28607224	chr16:28607224:G:T	5.93693e-17	-1.20564	-1.20909	1.37784e-05	-1.7193	-1.07835
28607381	chr16:28607381:G:T	1.8695e-16	-2.8675e-10	-1.26766	6.58191e-05	-2.8675e-10	-1.23384
28607612	chr16:28607612:T:C	1.49217e-16	-0.363087	-1.13002	1.51606e-05	-1.75208	-0.949976
28607661	chr16:28607661:A:G	1.52618e-16	-0.392075	-1.07849	1.42801e-05	-1.87929	-0.882593
28607755	chr16:28607755:T:C	2.9543e-16	0.380113	-1.19019	1.06578e-05	-2.01497	-1.03949
28607811	chr16:28607811:T:C	1.52825e-16	-0.295897	-1.17331	1.21752e-05	-1.9063	-1.01505
28607857	chr16:28607857:G:A	7.93716e-17	-0.822171	-1.30219	9.6736e-06	-1.90939	-1.24196
28607858	chr16:28607858:A:G	1.55316e-16	-0.360289	-1.09275	1.38844e-05	-1.88878	-0.901208
28607920	chr16:28607920:C:T	8.8737e-17	-2.01283	-3.22512e-10	3.69185e-05	-1.81204	-3.22512e-10
28608599	chr16:28608599:A:G	1.5673e-16	-0.280299	-1.16368	1.20761e-05	-1.92017	-1.00936
28608990	chr16:28608990:C:G	8.52168e-17	-0.739645	-1.31366	8.96966e-06	-1.9489	-1.27801
28609033	chr16:28609033:G:T	2.03919e-16	-2.8675e-10	-1.18078	7.33615e-05	-2.8675e-10	-1.12535
28609196	chr16:28609196:G:C	1.45177e-13	5.57586	-0.188655	2.52001e-05	-2.01634	-0.17757
28609213	chr16:28609213:T:G	2.95271e-15	1.32947	0.162499	0.000671528	0.511364	0.577439
28609221	chr16:28609221:C:T	1.79483e-16	-2.8675e-10	-1.30843	6.15587e-05	-2.8675e-10	-1.30076
28609892	chr16:28609892:G:C	1.95107e-16	-2.8675e-10	-1.22496	6.81482e-05	-2.8675e-10	-1.19907
28609969	chr16:28609969:C:T	8.78144e-17	-2.02328	-3.22512e-10	3.32901e-05	-1.91549	-3.22512e-10
28609997	chr16:28609997:G:A	4.72039e-16	-2.8675e-10	-0.341443	0.000159707	-2.8675e-10	-0.347412
28610235	chr16:28610235:G:A	2.82554e-16	-2.8675e-10	-0.854635	0.000103789	-2.8675e-10	-0.77839
28610256	chr16:28610256:T:C	2.33873e-16	-1.04373	-3.22512e-10	6.53331e-05	-1.24125	-3.22512e-10
28611159	chr16:28611159:T:C	3.5599e-16	-0.623603	-3.22512e-10	7.55872e-05	-1.09547	-3.22512e-10
28611457	chr16:28611457:G:A	1.79461e-16	-2.8675e-10	-1.30855	6.07585e-05	-2.8675e-10	-1.31385
28615683	chr16:28615683:T:C	3.88766e-16	0.777853	-1.31338	8.10028e-06	-2.01396	-1.31489
28615742	chr16:28615742:C:T	4.16756e-16	0.845842	-1.31185	8.13988e-06	-2.00889	-1.31509
28615871	chr16:28615871:T:C	1.78115e-15	1.68746	-0.700953	1.42966e-05	-1.89759	-0.863139
28616014	chr16:28616014:A:AC	4.3412e-17	-1.64056	-1.08721	1.82413e-05	-1.46254	-1.05452
28616080	chr16:28616080:G:A	2.67096e-17	-1.94208	-1.27141	9.20578e-06	-1.92291	-1.27801
28616275	chr16:28616275:T:C	1.84144e-16	-2.8675e-10	-1.28279	6.38017e-05	-2.8675e-10	-1.26497
28616822	chr16:28616822:G:A	1.8526e-16	-2.8675e-10	-1.27675	6.426e-05	-2.8675e-10	-1.25781
28617172	chr16:28617172:T:C	2.69745e-16	-2.8675e-10	-0.90103	7.79165e-05	-2.8675e-10	-1.06511
28617827	chr16:28617827:GC:G	1.91737e-16	-2.8675e-10	-1.24238	6.25627e-05	-2.8675e-10	-1.28458
28617979	chr16:28617979:C:T	4.14259e-16	0.843082	-1.3151	8.16206e-06	-2.00924	-1.31201
28618151	chr16:28618151:T:C	2.08324e-16	-1.15941	-3.22512e-10	0.000132588	-0.533505	-3.22512e-10
28618200	chr16:28618200:G:A	9.07904e-17	-1.98995	-3.22512e-10	3.22715e-05	-1.94657	-3.22512e-10
28618832	chr16:28618832:A:C	1.79262e-16	-2.8675e-10	-1.30966	6.16858e-05	-2.8675e-10	-1.2987
28618867	chr16:28618867:T:C	4.91785e-17	-1.53287	-1.07018	2.08809e-05	-1.33933	-1.04259
28618939	chr16:28618939:C:G	4.70029e-17	-1.56603	-1.08227	1.97524e-05	-1.38176	-1.05572
28619280	chr16:28619280:G:A	1.80979e-16	-2.8675e-10	-1.30012	6.11833e-05	-2.8675e-10	-1.30688
28619302	chr16:28619302:G:A	1.78483e-16	-2.8675e-10	-1.31401	6.1004e-05	-2.8675e-10	-1.30981
28620039	chr16:28620039:A:T	3.82182e-16	0.75385	-1.30646	8.11589e-06	-2.01327	-1.31366
28620209	chr16:28620209:A:T	3.02176e-16	0.270204	-1.0577	1.32911e-05	-2.01993	-0.813726
28620438	chr16:28620438:T:C	3.79206e-16	0.754561	-1.31499	8.12267e-06	-2.01289	-1.3132
28620595	chr16:28620595:C:G	1.93106e-16	-2.8675e-10	-1.23526	6.71733e-05	-2.8675e-10	-1.21348
28620700	chr16:28620700:T:G	5.45869e-16	0.782794	-0.97892	1.03494e-05	-2.02457	-1.05925
28620908	chr16:28620908:C:T	1.03574e-16	-1.85822	-3.22512e-10	2.97856e-05	-2.02673	-3.22512e-10
28620929	chr16:28620929:G:A	2.2345e-16	-2.8675e-10	-1.08932	7.61387e-05	-2.8675e-10	-1.0882
28621180	chr16:28621180:C:T	1.03504e-16	-1.13805	-0.720836	4.4843e-05	-0.931322	-0.686263
28621424	chr16:28621424:T:C	2.20763e-16	-2.8675e-10	-1.10142	9.75415e-05	-2.8675e-10	-0.840475
28622230	chr16:28622230:TG:T	3.6639e-17	-1.99056	-0.906827	1.45929e-05	-1.9328	-0.807417
28623104	chr16:28623104:C:T	9.82219e-17	-1.79198	-0.119297	3.46288e-05	-1.95357	0.077502
28623884	chr16:28623884:C:G	2.48282e-16	-2.8675e-10	-0.983938	7.93347e-05	-2.8675e-10	-1.04708
28623892	chr16:28623892:A:C	6.10553e-16	-2.8675e-10	-0.0841407	0.000206797	-2.8675e-10	-0.0890143
28623970	chr16:28623970:A:G	6.67632e-16	-2.8675e-10	0.00523226	0.000223372	-2.8675e-10	-0.0119147
28625479	chr16:28625479:C:A	4.65546e-16	-2.8675e-10	-0.355294	0.000159393	-2.8675e-10	-0.349382
28626141	chr16:28626141:A:G	1.15668e-16	-1.77166	0.023874	3.9282e-05	-1.96523	0.215241
28626451	chr16:28626451:G:A	9.18235e-17	-1.97864	-3.22512e-10	3.97246e-05	-1.73878	-3.22512e-10
28627391	chr16:28627391:T:C	1.19239e-16	-1.74192	0.024547	3.87941e-05	-1.97847	0.21598
28627726	chr16:28627726:A:C	2.18979e-16	0.205489	-1.31502	8.28095e-06	-1.99872	-1.30807
28628050	chr16:28628050:C:T	9.08162e-16	0.312917	-3.22512e-10	0.000460319	0.711167	-3.22512e-10
28629252	chr16:28629252:T:C	1.79538e-16	-2.8675e-10	-1.30812	6.17201e-05	-2.8675e-10	-1.29814
28629405	chr16:28629405:G:A	1.83869e-16	-2.8675e-10	-1.28428	6.19759e-05	-2.8675e-10	-1.29401
28629858	chr16:28629858:T:C	3.00426e-16	0.470228	-1.26353	8.18907e-06	-2.01905	-1.2989
28630150	chr16:28630150:A:G	5.05517e-16	-2.8675e-10	-0.272924	0.00017307	-2.8675e-10	-0.267058
28630170	chr16:28630170:A:G	1.78322e-16	-2.8675e-10	-1.31492	6.09205e-05	-2.8675e-10	-1.31118
28630675	chr16:28630675:G:A	1.10412e-16	-1.79428	-3.22512e-10	3.17824e-05	-1.96184	-3.22512e-10
28631233	chr16:28631233:A:G	1.09488e-16	-1.80269	-3.22512e-10	3.16656e-05	-1.96552	-3.22512e-10
28631655	chr16:28631655:C:A	1.89228e-16	-2.8675e-10	-1.25555	6.15876e-05	-2.8675e-10	-1.30029
28632337	chr16:28632337:A:T	3.83986e-16	-2.8675e-10	-0.547898	0.000131557	-2.8675e-10	-0.541313
28632436	chr16:28632436:G:T	2.60538e-16	-2.8675e-10	-0.935755	8.29665e-05	-2.8675e-10	-1.00232
28632452	chr16:28632452:C:T	3.88148e-16	-2.8675e-10	-0.537118	0.000132958	-2.8675e-10	-0.530718
28632821	chr16:28632821:A:G	3.91837e-16	-2.8675e-10	-0.527658	0.000134172	-2.8675e-10	-0.521633
28632824	chr16:28632824:T:G	1.13881e-16	-1.76335	-3.22512e-10	2.97849e-05	-2.02675	-3.22512e-10
28633013	chr16:28633013:G:T	4.8126e-16	-2.8675e-10	-0.322097	0.000165229	-2.8675e-10	-0.313421
28633138	chr16:28633138:C:T	9.81167e-17	-0.661874	-1.25047	8.23951e-06	-2.0128	-1.29901
28633342	chr16:28633342:A:T	3.76037e-17	-1.73775	-1.13365	1.06048e-05	-2.02255	-1.0369
28633624	chr16:28633624:G:A	3.06591e-16	-2.8675e-10	-0.772989	0.000127806	-2.8675e-10	-0.570242
28633659	chr16:28633659:G:A	1.77225e-16	-0.547018	-0.774065	1.27008e-05	-2.0233	-0.855791
28633699	chr16:28633699:C:T	1.06156e-16	-1.8336	-3.22512e-10	3.1168e-05	-1.98136	-3.22512e-10
28633813	chr16:28633813:T:C	1.61608e-16	-1.41333	-3.22512e-10	3.78788e-05	-1.78636	-3.22512e-10
28633829	chr16:28633829:T:C	3.53558e-16	-2.8675e-10	-0.630457	0.000121114	-2.8675e-10	-0.624016
28633869	chr16:28633869:C:T	3.52098e-17	-1.8446	-1.09258	1.08548e-05	-2.0127	-1.02345
28633875	chr16:28633875:A:G	5.372e-17	-1.48212	-1.0326	2.00478e-05	-1.41602	-1.00661
28633974	chr16:28633974:C:G	1.85345e-16	-2.8675e-10	-1.27629	6.25136e-05	-2.8675e-10	-1.28537
28634459	chr16:28634459:T:C	2.07304e-16	-2.8675e-10	-1.16432	7.05194e-05	-2.8675e-10	-1.16486
28634806	chr16:28634806:G:A	9.56614e-17	-1.93769	-3.22512e-10	3.05927e-05	-1.99999	-3.22512e-10
28635020	chr16:28635020:G:C	2.64539e-16	-2.8675e-10	-0.920515	9.54739e-05	-2.8675e-10	-0.8619
28635295	chr16:28635295:A:G	4.56221e-15	-2.8675e-10	1.92706	0.00221603	-2.8675e-10	2.28272
28635473	chr16:28635473:A:G	1.81504e-16	-2.8675e-10	-1.29723	6.26831e-05	-2.8675e-10	-1.28266
28635742	chr16:28635742:T:C	2.52172e-16	-2.8675e-10	-0.968392	9.64987e-05	-2.8675e-10	-0.851223
28636158	chr16:28636158:G:A	4.40509e-16	-2.8675e-10	-0.410574	0.000151064	-2.8675e-10	-0.40305
28636248	chr16:28636248:G:A	3.82529e-16	-2.8675e-10	-0.551702	0.000131065	-2.8675e-10	-0.545059
28636385	chr16:28636385:C:T	1.46642e-16	-1.51051	-3.22512e-10	8.11396e-05	-1.02458	-3.22512e-10
28636400	chr16:28636400:G:A	4.54666e-16	-2.8675e-10	-0.378942	0.000156072	-2.8675e-10	-0.370434
28637491	chr16:28637491:G:A	1.80526e-16	-2.8675e-10	-1.30263	6.1567e-05	-2.8675e-10	-1.30063
28637746	chr16:28637746:G:T	6.73991e-17	-1.60367	-0.684202	1.74753e-05	-2.01378	-0.546183
28638330	chr16:28638330:C:A	4.22195e-16	0.340885	-0.793922	1.13718e-05	-2.00275	-0.98687
28638533	chr16:28638533:C:G	1.78414e-16	-2.8675e-10	-1.3144	6.1159e-05	-2.8675e-10	-1.30728
28638626	chr16:28638626:G:A	3.46284e-16	-0.651247	-3.22512e-10	7.96638e-05	-1.04294	-3.22512e-10
28639025	chr16:28639025:C:T	2.38367e-16	-2.8675e-10	-1.02469	7.29821e-05	-2.8675e-10	-1.13054
28639042	chr16:28639042:CTG:C	9.60228e-16	1.11093	-0.742264	1.24186e-05	-2.01444	-0.887116
28639210	chr16:28639210:A:G	2.62428e-16	-2.8675e-10	-0.92853	8.98165e-05	-2.8675e-10	-0.922984
28639607	chr16:28639607:C:T	4.07915e-16	-2.8675e-10	-0.487445	0.000193976	-2.8675e-10	-0.153016
28639701	chr16:28639701:C:G	4.82107e-17	-1.80082	-0.822101	1.57334e-05	-1.94029	-0.724679
28639743	chr16:28639743:A:G	1.11427e-16	-0.516042	-1.2691	9.40055e-06	-2.01402	-1.16597
28640411	chr16:28640411:C:T	1.79801e-16	-0.511347	-0.795309	1.82177e-05	-2.02206	-0.496297
28640453	chr16:28640453:C:G	5.80691e-17	-1.99152	-0.445355	2.17364e-05	-2.01066	-0.331109
28640486	chr16:28640486:TC:T	8.78265e-17	-2.02314	-3.22512e-10	3.32515e-05	-1.91665	-3.22512e-10
28640572	chr16:28640572:A:G	1.64563e-16	-0.480579	-0.914632	1.57395e-05	-2.02355	-0.641027
28640584	chr16:28640584:C:T	4.12547e-16	-2.8675e-10	-0.476154	0.00014126	-2.8675e-10	-0.470152
28640632	chr16:28640632:A:G	1.79624e-16	-2.8675e-10	-1.30764	6.14356e-05	-2.8675e-10	-1.30276
28640693	chr16:28640693:T:C	3.21189e-17	-1.97181	-1.05725	1.19572e-05	-2.00549	-0.93393
28640750	chr16:28640750:C:T	2.21615e-16	-2.8675e-10	-1.09756	8.3758e-05	-2.8675e-10	-0.992821
28641062	chr16:28641062:T:C	2.19467e-16	-2.8675e-10	-1.1073	7.2393e-05	-2.8675e-10	-1.13864
28641461	chr16:28641461:A:C	2.4353e-16	-2.8675e-10	-1.00327	8.27786e-05	-2.8675e-10	-1.00458
28641568	chr16:28641568:C:T	3.58444e-16	-2.8675e-10	-0.616734	0.000120886	-2.8675e-10	-0.625905
28642137	chr16:28642137:A:G	3.06754e-16	-2.8675e-10	-0.77246	0.000136912	-2.8675e-10	-0.501416
28642166	chr16:28642166:C:T	3.33788e-16	-2.8675e-10	-0.688	0.00011424	-2.8675e-10	-0.682454
28642189	chr16:28642189:T:C	3.34215e-16	-2.8675e-10	-0.686719	0.000114463	-2.8675e-10	-0.680498
28642202	chr16:28642202:C:T	3.87209e-16	0.544155	-1.0837	9.36166e-06	-2.02142	-1.16271
28642351	chr16:28642351:A:G	3.81746e-16	-2.8675e-10	-0.55375	0.000130766	-2.8675e-10	-0.547343
28643032	chr16:28643032:A:G	9.84546e-17	-0.606847	-1.30206	8.13785e-06	-2.01167	-1.31256
28729754	chr16:28729754:A:C	1.84903e-16	-2.8675e-10	-1.27867	6.42103e-05	-2.8675e-10	-1.25859
28730091	chr16:28730091:C:T	2.21111e-16	-2.8675e-10	-1.09984	7.21301e-05	-2.8675e-10	-1.14228
28769604	chr16:28769604:G:A	3.77059e-16	-2.8675e-10	-0.566103	0.000135078	-2.8675e-10	-0.514897
28806649	chr16:28806649:G:A	1.79312e-16	-2.8675e-10	-1.30938	6.09529e-05	-2.8675e-10	-1.31065
28809870	chr16:28809870:TC:T	1.97263e-16	-2.8675e-10	-1.21397	6.54857e-05	-2.8675e-10	-1.23892
28810533	chr16:28810533:G:A	1.34346e-15	-2.8675e-10	0.704498	0.000386672	-2.8675e-10	0.536825
28811459	chr16:28811459:A:C	1.92135e-16	-2.8675e-10	-1.24031	6.92483e-05	-2.8675e-10	-1.18305
28811498	chr16:28811498:T:C	4.86288e-15	1.99088	-3.22512e-10	0.000680743	1.10243	-3.22512e-10
28812885	chr16:28812885:A:T	1.93609e-16	-2.8675e-10	-1.23267	6.86924e-05	-2.8675e-10	-1.19111
28813364	chr16:28813364:T:C	3.99073e-16	0.5634	-1.07276	1.21127e-05	-2.02667	-0.899833
28813776	chr16:28813776:C:A	3.09231e-16	-2.8675e-10	-0.764418	9.64231e-05	-2.8675e-10	-0.852007
28813779	chr16:28813779:T:C	6.66731e-16	0.523039	-0.519157	2.36143e-05	-2.02585	-0.233047
28813857	chr16:28813857:C:T	6.04527e-17	-1.08217	-1.31447	1.95805e-05	-1.13226	-1.31396
28814099	chr16:28814099:C:T	7.38238e-16	0.586573	-0.480811	2.4666e-05	-2.02666	-0.188666
28814284	chr16:28814284:G:A	6.71134e-16	0.517792	-0.507327	2.393e-05	-2.02579	-0.219828
28814632	chr16:28814632:A:G	6.52537e-16	0.52049	-0.538128	2.31057e-05	-2.02583	-0.254845
28814728	chr16:28814728:C:T	2.52449e-17	-1.97038	-1.2995	9.1522e-06	-1.91539	-1.29137
28814997	chr16:28814997:C:G	1.86373e-16	-2.8675e-10	-1.27076	6.61355e-05	-2.8675e-10	-1.22905
28815492	chr16:28815492:C:G	1.83239e-16	-2.8675e-10	-1.28771	6.2446e-05	-2.8675e-10	-1.28645
28816100	chr16:28816100:TA:T	1.26686e-16	-1.65679	-3.22512e-10	3.81484e-05	-1.77927	-3.22512e-10
28816706	chr16:28816706:G:A	5.68711e-16	-2.8675e-10	-0.155132	0.000188346	-2.8675e-10	-0.18247
28817313	chr16:28817313:G:A	2.31247e-16	-2.8675e-10	-1.05502	8.25164e-05	-2.8675e-10	-1.00776
28817513	chr16:28817513:A:C	9.41318e-16	0.931521	-0.582745	2.20373e-05	-2.0181	-0.30992
28817907	chr16:28817907:A:G	2.47597e-17	-2.02675	-1.26254	9.83895e-06	-1.89211	-1.24229
28818557	chr16:28818557:G:A	1.78301e-16	-2.8675e-10	-1.31503	6.08764e-05	-2.8675e-10	-1.31191
28818992	chr16:28818992:C:T	8.81663e-17	-2.01928	-3.22512e-10	3.32078e-05	-1.91797	-3.22512e-10
28819329	chr16:28819329:A:G	2.32042e-16	-2.8675e-10	-1.05159	8.34574e-05	-2.8675e-10	-0.996417
28819588	chr16:28819588:G:A	1.31568e-16	-1.61898	-3.22512e-10	3.47519e-05	-1.87252	-3.22512e-10
28819820	chr16:28819820:T:C	4.16869e-16	-2.8675e-10	-0.465733	0.000152716	-2.8675e-10	-0.392175
28820038	chr16:28820038:T:C	9.98139e-16	0.668544	-0.261156	3.15267e-05	-2.02654	0.0566265
28820822	chr16:28820822:A:G	2.07073e-16	-2.8675e-10	-1.16543	7.25949e-05	-2.8675e-10	-1.13586
28820865	chr16:28820865:C:T	2.00333e-16	-2.8675e-10	-1.19853	6.54611e-05	-2.8675e-10	-1.2393
28820875	chr16:28820875:C:T	2.11772e-16	-2.8675e-10	-1.143	7.62257e-05	-2.8675e-10	-1.08705
28821061	chr16:28821061:C:T	9.51406e-16	0.638282	-0.278846	3.08843e-05	-2.02673	0.0362272
28821085	chr16:28821085:G:C	6.89154e-16	-2.8675e-10	0.0369597	0.000205233	-2.8675e-10	-0.0966065
28821776	chr16:28821776:A:G	9.39178e-16	0.633296	-0.286796	3.06141e-05	-2.02674	0.0274494
28823218	chr16:28823218:C:T	2.02387e-16	-1.18833	-3.22512e-10	0.000103706	-0.779196	-3.22512e-10
28824361	chr16:28824361:G:GA	2.13927e-16	-2.8675e-10	-1.13287	7.70849e-05	-2.8675e-10	-1.07585
28824884	chr16:28824884:T:C	1.02454e-15	0.710601	-0.277102	3.09501e-05	-2.02599	0.0376191
28825174	chr16:28825174:G:A	2.14289e-16	-2.8675e-10	-1.13118	7.72561e-05	-2.8675e-10	-1.07363
28825494	chr16:28825494:A:G	7.45753e-16	-2.8675e-10	0.115889	0.000221214	-2.8675e-10	-0.0216234
28825688	chr16:28825688:G:A	2.44424e-16	-2.8675e-10	-0.999602	8.74911e-05	-2.8675e-10	-0.949216
28826014	chr16:28826014:A:T	8.86384e-17	-2.01394	-3.22512e-10	3.06149e-05	-1.99926	-3.22512e-10
28826194	chr16:28826194:T:C	3.2023e-16	0.505287	-1.23475	9.58494e-06	-2.00115	-1.15941
28826366	chr16:28826366:G:A	1.11879e-16	-1.78109	-3.22512e-10	3.21725e-05	-1.94964	-3.22512e-10
28826585	chr16:28826585:A:G	1.45899e-15	0.64691	0.140083	5.16914e-05	-2.01483	0.539368
28826697	chr16:28826697:T:C	2.81414e-14	3.74649	-3.22512e-10	3.82432e-05	-1.77679	-3.22512e-10
28827026	chr16:28827026:CAG:C	1.48912e-16	-1.49515	-3.22512e-10	8.26984e-05	-1.00555	-3.22512e-10
28827655	chr16:28827655:C:T	1.78556e-16	-2.8675e-10	-1.3136	6.07206e-05	-2.8675e-10	-1.31447
28827756	chr16:28827756:G:A	1.82709e-16	-2.8675e-10	-1.29061	6.16798e-05	-2.8675e-10	-1.2988
28828071	chr16:28828071:G:A	4.05294e-16	0.591581	-1.08547	1.21006e-05	-2.01552	-0.911985
28828104	chr16:28828104:T:C	1.36194e-15	0.78874	-0.070578	3.94954e-05	-2.02154	0.276976
28828609	chr16:28828609:G:T	1.27916e-15	0.793651	-0.138197	3.66141e-05	-2.02149	0.201169
28829060	chr16:28829060:A:G	4.14726e-16	0.629982	-1.10087	1.16795e-05	-2.02601	-0.936906
28829252	chr16:28829252:C:T	2.54281e-16	-2.8675e-10	-0.960064	0.000107393	-2.8675e-10	-0.744259
28829725	chr16:28829725:C:T	1.82538e-16	-2.8675e-10	-1.29155	6.11543e-05	-2.8675e-10	-1.30735
28830305	chr16:28830305:A:G	1.78812e-16	-2.8675e-10	-1.31217	6.0687e-05	-2.8675e-10	-1.31502
28830934	chr16:28830934:C:CT	1.99454e-16	-2.8675e-10	-1.20292	7.03962e-05	-2.8675e-10	-1.16661
28831704	chr16:28831704:C:T	1.05041e-15	0.623551	-0.165123	3.58503e-05	-2.0121	0.170695
28831797	chr16:28831797:A:G	1.03632e-15	0.690394	-0.245471	3.25514e-05	-2.01673	0.0788016
28831831	chr16:28831831:G:C	7.43816e-16	-2.8675e-10	0.113289	0.000220648	-2.8675e-10	-0.0241826
28832600	chr16:28832600:T:G	3.60716e-16	-2.8675e-10	-0.610415	0.000140726	-2.8675e-10	-0.47394
28832848	chr16:28832848:C:T	1.82549e-16	-2.8675e-10	-1.29149	6.12956e-05	-2.8675e-10	-1.30504
28833044	chr16:28833044:G:A	1.20502e-15	0.717757	-0.122009	3.73982e-05	-2.01825	0.21912
28833127	chr16:28833127:C:A	2.31221e-16	-2.8675e-10	-1.05513	8.43451e-05	-2.8675e-10	-0.985836
28833706	chr16:28833706:TGATCAGGG:T	1.12463e-15	0.687772	-0.161068	3.58405e-05	-2.01656	0.174889
28833930	chr16:28833930:G:A	1.08194e-15	0.623864	-0.135856	3.70531e-05	-2.01225	0.203853
28834127	chr16:28834127:G:A	2.25016e-16	-2.8675e-10	-1.08233	8.16539e-05	-2.8675e-10	-1.01826
28834672	chr16:28834672:C:T	2.74145e-16	-2.8675e-10	-0.884847	0.000104798	-2.8675e-10	-0.768718
28834988	chr16:28834988:G:A	2.69059e-16	-2.8675e-10	-0.903574	9.70395e-05	-2.8675e-10	-0.845634
28835545	chr16:28835545:G:A	1.14279e-15	0.657316	-0.114595	3.78601e-05	-2.01454	0.227682
28835828	chr16:28835828:G:C	1.15048e-15	0.639029	-0.0895952	3.90089e-05	-2.01326	0.256293
28836663	chr16:28836663:T:C	3.46659e-16	-0.650162	-3.22512e-10	7.43708e-05	-1.11169	-3.22512e-10
28837187	chr16:28837187:A:G	5.42908e-16	-0.201565	-3.22512e-10	7.34814e-05	-1.12372	-3.22512e-10
28837347	chr16:28837347:T:C	4.16785e-16	0.586859	-1.05279	1.26391e-05	-2.01527	-0.868689
28837497	chr16:28837497:A:G	1.19535e-15	0.670666	-0.0829771	3.92254e-05	-2.01548	0.264049
28838177	chr16:28838177:G:T	2.11198e-16	-2.8675e-10	-1.14571	7.43389e-05	-2.8675e-10	-1.11212
28838963	chr16:28838963:C:T	3.84073e-16	-2.8675e-10	-0.547671	0.000146539	-2.8675e-10	-0.433464
28840056	chr16:28840056:C:CCT	1.19688e-15	0.632982	-0.0440118	4.11511e-05	-2.01277	0.309265
28840298	chr16:28840298:T:C	2.08529e-16	-1.15843	-3.22512e-10	9.20067e-05	-0.898892	-3.22512e-10
28840716	chr16:28840716:G:A	1.14867e-16	-1.75473	-3.22512e-10	5.09445e-05	-1.49001	-3.22512e-10
28841343	chr16:28841343:T:C	4.62634e-16	-2.8675e-10	-0.361568	0.000179015	-2.8675e-10	-0.233282
28841644	chr16:28841644:T:TGTCA	1.83831e-16	-2.8675e-10	-1.28449	6.34543e-05	-2.8675e-10	-1.27043
28842212	chr16:28842212:C:T	1.87988e-16	-2.8675e-10	-1.26212	6.24898e-05	-2.8675e-10	-1.28575
28842218	chr16:28842218:T:C	2.15092e-16	-2.8675e-10	-1.12744	7.75711e-05	-2.8675e-10	-1.06956
28842258	chr16:28842258:T:C	1.99244e-16	-2.8675e-10	-1.20397	6.51442e-05	-2.8675e-10	-1.24415
28842675	chr16:28842675:A:C	9.85415e-16	0.585156	-0.190599	3.49157e-05	-2.00909	0.141274
28842951	chr16:28842951:G:A	2.45381e-16	-2.8675e-10	-0.995692	8.78343e-05	-2.8675e-10	-0.945301
28843229	chr16:28843229:A:G	7.12036e-16	0.0696231	-3.22512e-10	0.000110248	-0.718022	-3.22512e-10
28844201	chr16:28844201:G:C	9.71039e-16	0.555236	-0.175374	3.56145e-05	-2.0066	0.158597
28844406	chr16:28844406:A:G	9.19122e-16	0.520719	-0.195805	3.49066e-05	-2.00322	0.135146
28844583	chr16:28844583:C:A	5.68916e-16	-2.8675e-10	-0.154773	0.000189903	-2.8675e-10	-0.174238
28845498	chr16:28845498:C:T	3.6007e-15	2.54281	-0.852434	1.74156e-05	-2.01348	-0.54991
28845556	chr16:28845556:C:T	2.2727e-16	-2.8675e-10	-1.07237	8.40759e-05	-2.8675e-10	-0.989033
28845961	chr16:28845961:G:A	2.17919e-16	-2.8675e-10	-1.11438	7.71478e-05	-2.8675e-10	-1.07503
28846401	chr16:28846401:C:T	1.83545e-16	-2.8675e-10	-1.28604	6.13565e-05	-2.8675e-10	-1.30405
28846559	chr16:28846559:A:G	1.82877e-16	-2.8675e-10	-1.28969	6.23106e-05	-2.8675e-10	-1.28862
28847096	chr16:28847096:C:A	2.39462e-16	-2.8675e-10	-1.02011	8.74915e-05	-2.8675e-10	-0.949211
28847263	chr16:28847263:ATGTT:A	2.37819e-16	-2.8675e-10	-1.02699	8.68181e-05	-2.8675e-10	-0.956938
28847596	chr16:28847596:C:T	2.04155e-16	-2.8675e-10	-1.17962	7.0491e-05	-2.8675e-10	-1.16527
28847785	chr16:28847785:C:A	1.81639e-16	-2.8675e-10	-1.29648	6.27361e-05	-2.8675e-10	-1.28182
28847810	chr16:28847810:C:T	9.18243e-16	0.323957	-3.22512e-10	0.000107776	-0.740699	-3.22512e-10
28848481	chr16:28848481:A:G	1.10697e-15	0.635368	-0.124487	3.73256e-05	-2.01308	0.212007
28848540	chr16:28848540:G:A	1.21385e-13	5.20822	-3.22512e-10	4.93638e-05	-1.52154	-3.22512e-10
28848862	chr16:28848862:G:A	1.02124e-15	0.599496	-0.16923	3.54149e-05	-2.01279	0.15917
28849146	chr16:28849146:T:C	1.17145e-16	-1.7351	-3.22512e-10	3.21645e-05	-1.94989	-3.22512e-10
28849579	chr16:28849579:TAATC:T	7.04058e-16	-2.8675e-10	0.0583554	0.000241956	-2.8675e-10	0.0680013
28850013	chr16:28850013:G:A	9.3994e-17	-1.95527	-3.22512e-10	2.98057e-05	-2.02605	-3.22512e-10
28850303	chr16:28850303:G:C	2.0038e-13	5.70946	-3.22512e-10	6.01265e-05	-1.3243	-3.22512e-10
28850413	chr16:28850413:A:C	1.08773e-15	0.589695	-0.0963487	3.86731e-05	-2.00957	0.243964
28850560	chr16:28850560:C:T	1.11766e-15	0.63633	-0.115845	3.76813e-05	-2.01245	0.220864
28851462	chr16:28851462:T:C	1.81872e-16	-2.8675e-10	-1.2952	6.07318e-05	-2.8675e-10	-1.31429
28851566	chr16:28851566:TCTC:T	1.13653e-15	0.608603	-0.0713714	3.97376e-05	-2.0107	0.27225
28852049	chr16:28852049:AGAGT:A	5.24534e-16	-2.8675e-10	-0.235995	0.000175588	-2.8675e-10	-0.25261
28852099	chr16:28852099:G:A	9.07066e-17	-1.99088	-3.22512e-10	3.3851e-05	-1.89878	-3.22512e-10
28853352	chr16:28853352:T:C	1.34866e-15	0.722393	-0.0140348	4.21199e-05	-2.01854	0.338307
28853472	chr16:28853472:A:G	1.94217e-16	-1.22953	-3.22512e-10	9.49051e-05	-0.867875	-3.22512e-10
28853721	chr16:28853721:T:C	3.24404e-16	-0.604064	-0.112453	5.2309e-05	-1.70092	0.237331
28853784	chr16:28853784:G:A	7.38527e-16	-2.8675e-10	0.106152	0.000256705	-2.8675e-10	0.127173
28854191	chr16:28854191:G:A	2.22526e-16	-2.8675e-10	-1.09346	8.04687e-05	-2.8675e-10	-1.03288
28854595	chr16:28854595:G:A	8.73841e-16	0.697847	-0.423453	2.64528e-05	-2.02124	-0.12415
28854672	chr16:28854672:A:G	3.01131e-17	-1.99883	-1.09471	1.07849e-05	-1.98533	-1.05728
28855512	chr16:28855512:C:T	1.8282e-16	-2.8675e-10	-1.29	6.11083e-05	-2.8675e-10	-1.3081
28855668	chr16:28855668:C:A	1.81076e-16	-2.8675e-10	-1.29959	6.23522e-05	-2.8675e-10	-1.28795
28855740	chr16:28855740:T:C	1.00469e-15	0.491438	-0.0775132	3.99525e-05	-1.99987	0.266805
28855763	chr16:28855763:C:T	2.05449e-16	-2.8675e-10	-1.17331	7.40117e-05	-2.8675e-10	-1.11653
28855898	chr16:28855898:G:A	1.19433e-16	-1.71575	-3.22512e-10	3.00823e-05	-2.01681	-3.22512e-10
28856601	chr16:28856601:A:G	4.71805e-16	-2.8675e-10	-0.34194	0.000138891	-2.8675e-10	-0.487061
28856696	chr16:28856696:CCTTCACT:C	4.74099e-16	0.452302	-0.789392	1.18153e-05	-2.02464	-0.926713
28857077	chr16:28857077:G:A	1.84577e-16	-2.8675e-10	-1.28044	6.437e-05	-2.8675e-10	-1.25611
28857099	chr16:28857099:G:A	1.83491e-16	-2.8675e-10	-1.28634	6.13453e-05	-2.8675e-10	-1.30423
28857143	chr16:28857143:C:T	4.05243e-15	2.57928	-0.770716	1.91966e-05	-2.01636	-0.449661
28857374	chr16:28857374:G:A	1.00851e-15	0.39098	0.0267415	4.43565e-05	-2.00892	0.38043
28857641	chr16:28857641:C:G	1.62505e-15	0.937705	-0.0429188	4.04167e-05	-2.02624	0.304733
28857889	chr16:28857889:A:G	7.95726e-16	-2.8675e-10	0.18075	0.000234323	-2.8675e-10	0.0359462
28858152	chr16:28858152:T:C	2.19584e-16	-2.8675e-10	-1.10677	7.84694e-05	-2.8675e-10	-1.05804
28858697	chr16:28858697:T:A	7.85689e-16	-2.8675e-10	0.168056	0.00023205	-2.8675e-10	0.0262002
28859275	chr16:28859275:A:G	1.08802e-15	0.639087	-0.145482	3.64606e-05	-2.01322	0.188698
28859301	chr16:28859301:T:C	2.59304e-16	-2.8675e-10	-0.940504	9.86479e-05	-2.8675e-10	-0.829196
28859641	chr16:28859641:G:A	4.92489e-16	0.573671	-0.872704	1.59064e-05	-2.01359	-0.640441
28860209	chr16:28860209:G:A	1.88908e-16	-2.8675e-10	-1.25724	6.29482e-05	-2.8675e-10	-1.27844
28860336	chr16:28860336:C:A	9.05797e-16	0.63231	-0.322	2.98461e-05	-2.01785	-0.00684485
28860409	chr16:28860409:G:A	2.29614e-16	-2.8675e-10	-1.0621	8.3547e-05	-2.8675e-10	-0.995343
28860532	chr16:28860532:C:T	1.24188e-15	0.70742	-0.0815403	3.90841e-05	-2.01789	0.262853
28860539	chr16:28860539:A:G	1.248e-15	0.691316	-0.0605272	4.00247e-05	-2.01626	0.285006
28860668	chr16:28860668:A:G	1.11807e-15	0.585443	-0.0645894	4.01888e-05	-2.00922	0.282058
28860731	chr16:28860731:C:T	1.7855e-16	-2.8675e-10	-1.31364	6.11063e-05	-2.8675e-10	-1.30814
28861033	chr16:28861033:G:C	8.27284e-16	0.656551	-0.436908	2.61055e-05	-2.01919	-0.139413
28861090	chr16:28861090:T:C	5.3427e-16	-2.8675e-10	-0.217604	0.000187247	-2.8675e-10	-0.188326
28861263	chr16:28861263:G:A	7.15563e-16	-2.8675e-10	0.0745649	0.000246232	-2.8675e-10	0.0855196
28861277	chr16:28861277:T:C	1.14341e-15	0.643445	-0.100177	3.84468e-05	-2.01358	0.242099
28861314	chr16:28861314:G:A	3.15043e-17	-2.0076	-1.04078	1.12898e-05	-1.99728	-0.999569
28861467	chr16:28861467:C:G	8.23775e-15	3.22388	-0.705899	2.06647e-05	-2.02609	-0.366235
28862077	chr16:28862077:G:A	9.94533e-16	0.592101	-0.188333	3.47529e-05	-2.00983	0.13734
28862415	chr16:28862415:C:T	2.29945e-16	-2.8675e-10	-1.06066	8.35569e-05	-2.8675e-10	-0.995225
28863226	chr16:28863226:C:G	1.15722e-15	0.631334	-0.0760651	3.96707e-05	-2.01289	0.272748
28863801	chr16:28863801:T:G	1.08233e-15	0.598454	-0.11009	3.81188e-05	-2.01033	0.230285
28864161	chr16:28864161:A:G	1.07555e-15	0.584167	-0.102081	3.8511e-05	-2.00918	0.23937
28864417	chr16:28864417:G:A	1.68432e-13	5.53578	-3.22512e-10	5.37132e-05	-1.43709	-3.22512e-10
28864462	chr16:28864462:C:T	2.07729e-16	-2.8675e-10	-1.16227	6.87741e-05	-2.8675e-10	-1.18992
28868163	chr16:28868163:A:G	1.28978e-15	0.654852	0.00887294	4.34e-05	-2.01454	0.364244
28868482	chr16:28868482:G:A	1.94726e-16	-2.8675e-10	-1.22691	6.70768e-05	-2.8675e-10	-1.21491
28869132	chr16:28869132:G:A	2.63433e-16	-2.8675e-10	-0.924706	9.1469e-05	-2.8675e-10	-0.904752
28869680	chr16:28869680:G:T	3.09707e-17	-1.77599	-1.28948	8.75765e-06	-2.00088	-1.24994
28869881	chr16:28869881:A:C	1.14706e-15	0.566523	-0.0200734	4.22599e-05	-2.00774	0.330829
28870402	chr16:28870402:G:A	2.27968e-16	-2.8675e-10	-1.0693	8.18551e-05	-2.8675e-10	-1.0158
28870654	chr16:28870654:GTTTAA:G	9.35869e-17	-1.95962	-3.22512e-10	2.97865e-05	-2.0267	-3.22512e-10
28870931	chr16:28870931:C:T	8.77643e-17	-2.02385	-3.22512e-10	2.99825e-05	-2.02014	-3.22512e-10
28870999	chr16:28870999:G:A	1.13745e-16	-1.76455	-3.22512e-10	4.55646e-05	-1.60162	-3.22512e-10
28871103	chr16:28871103:T:C	1.15271e-15	0.615259	-0.0638933	4.01146e-05	-2.01152	0.282507
28871478	chr16:28871478:A:G	3.83611e-16	-0.548877	-3.22512e-10	0.000182266	-0.215285	-3.22512e-10
28872006	chr16:28872006:T:C	3.11534e-17	-1.79148	-1.2681	8.76488e-06	-1.99779	-1.25221
28872520	chr16:28872520:C:T	3.95346e-16	0.563287	-1.08203	1.21787e-05	-2.01391	-0.907161
28873537	chr16:28873537:C:T	1.34635e-16	-1.59594	-3.22512e-10	3.90647e-05	-1.75553	-3.22512e-10
28873736	chr16:28873736:G:T	2.03462e-16	-2.8675e-10	-1.18303	6.62962e-05	-2.8675e-10	-1.22662
28874338	chr16:28874338:C:T	3.77028e-16	0.513713	-1.0799	1.2259e-05	-2.01004	-0.904459
28874404	chr16:28874404:C:T	1.38845e-16	-1.56514	-3.22512e-10	4.12485e-05	-1.70114	-3.22512e-10
28874445	chr16:28874445:G:A	4.63558e-16	-2.8675e-10	-0.359574	0.000168787	-2.8675e-10	-0.292116
28874610	chr16:28874610:T:C	8.76766e-16	0.535842	-0.258106	3.23859e-05	-2.00537	0.0623431
28877270	chr16:28877270:C:T	1.86749e-16	-2.8675e-10	-1.26874	6.46733e-05	-2.8675e-10	-1.2514
28878386	chr16:28878386:CA:C	1.06611e-15	0.565806	-0.0925348	3.89742e-05	-2.00763	0.249775
28878650	chr16:28878650:C:T	2.32871e-16	-2.8675e-10	-1.04802	8.47487e-05	-2.8675e-10	-0.981063
28880026	chr16:28880026:G:A	2.35578e-16	-2.8675e-10	-1.03646	8.58505e-05	-2.8675e-10	-0.968145
28880144	chr16:28880144:C:T	1.14247e-15	0.545312	-0.00286916	4.32325e-05	-2.00592	0.351759
28881855	chr16:28881855:C:T	1.31961e-16	-1.616	-3.22512e-10	3.48015e-05	-1.87109	-3.22512e-10
28881856	chr16:28881856:G:A	1.90883e-16	-2.8675e-10	-1.24684	6.30166e-05	-2.8675e-10	-1.27735
28881974	chr16:28881974:C:G	3.22955e-17	-1.79948	-1.2241	9.1342e-06	-2.00145	-1.20728
28882088	chr16:28882088:T:C	2.39326e-15	1.28191	-3.22512e-10	2.98675e-05	-2.02398	-3.22512e-10
28882211	chr16:28882211:A:G	7.62349e-16	0.416573	-0.278674	3.2076e-05	-1.99172	0.0390738
28882250	chr16:28882250:T:C	3.82749e-16	0.538742	-1.08987	1.2076e-05	-2.01215	-0.917381
28882403	chr16:28882403:ACT:A	3.79568e-16	0.532297	-1.09177	1.20472e-05	-2.01184	-0.920085
28882906	chr16:28882906:C:A	1.91155e-16	-2.8675e-10	-1.24542	6.95006e-05	-2.8675e-10	-1.17942
28883370	chr16:28883370:C:T	1.85855e-16	-2.8675e-10	-1.27354	6.18684e-05	-2.8675e-10	-1.29574
28883593	chr16:28883593:G:A	1.81476e-16	-2.8675e-10	-1.29738	6.11131e-05	-2.8675e-10	-1.30803
28883967	chr16:28883967:C:T	1.80975e-16	-2.8675e-10	-1.30014	6.34376e-05	-2.8675e-10	-1.2707
28884347	chr16:28884347:G:C	2.0061e-16	-2.8675e-10	-1.19714	7.12168e-05	-2.8675e-10	-1.15502
28884350	chr16:28884350:C:T	2.52818e-16	-2.8675e-10	-0.965834	9.28527e-05	-2.8675e-10	-0.889739
28886131	chr16:28886131:G:A	7.19156e-16	0.644074	-0.5645	2.22181e-05	-2.02651	-0.293341
28886762	chr16:28886762:G:A	2.41515e-16	-2.8675e-10	-1.01157	8.82117e-05	-2.8675e-10	-0.941013
28887472	chr16:28887472:T:C	1.7116e-16	-0.349575	-1.00633	1.22979e-05	-1.931	-0.980318
28887633	chr16:28887633:A:G	5.1355e-16	-2.8675e-10	-0.257158	0.000220651	-2.8675e-10	-0.024169
28890284	chr16:28890284:G:A	3.02877e-16	-2.8675e-10	-0.785177	0.000112151	-2.8675e-10	-0.700909
28891027	chr16:28891027:G:C	1.8491e-16	-2.8675e-10	-1.27864	6.30389e-05	-2.8675e-10	-1.277
28891867	chr16:28891867:T:C	2.9854e-17	-1.79144	-1.31074	8.40849e-06	-2.00271	-1.28881
28891926	chr16:28891926:C:G	3.83484e-17	-1.78517	-1.06662	1.40175e-05	-1.75052	-1.02993
28892335	chr16:28892335:C:A	2.20375e-15	2.31223	-1.11282	1.15935e-05	-2.01839	-0.951923
28892446	chr16:28892446:AAC:A	3.0524e-17	-1.76999	-1.31001	8.48543e-06	-1.9954	-1.287
28893000	chr16:28893000:C:T	3.01253e-16	-2.8675e-10	-0.790556	0.00010702	-2.8675e-10	-0.747741
28893286	chr16:28893286:C:T	5.54202e-14	4.63572	-0.211523	2.16431e-05	-1.86798	-0.478086
28894410	chr16:28894410:C:T	1.88106e-16	-2.8675e-10	-1.2615	6.2774e-05	-2.8675e-10	-1.28121
28894792	chr16:28894792:G:A	1.78399e-16	-2.8675e-10	-1.31448	6.12323e-05	-2.8675e-10	-1.30608
28895345	chr16:28895345:T:C	9.11131e-14	4.92135	-3.22512e-10	4.74665e-05	-1.56073	-3.22512e-10
28895386	chr16:28895386:T:C	5.55541e-16	-2.8675e-10	-0.178563	0.000185131	-2.8675e-10	-0.199689
28896261	chr16:28896261:G:A	1.79312e-16	-2.8675e-10	-1.30938	6.22611e-05	-2.8675e-10	-1.28942
28896569	chr16:28896569:C:T	1.80423e-16	-2.8675e-10	-1.3032	6.34031e-05	-2.8675e-10	-1.27124
28896641	chr16:28896641:G:T	2.29578e-16	-2.8675e-10	-1.06226	8.31232e-05	-2.8675e-10	-1.00043
28897288	chr16:28897288:G:A	4.59493e-17	-1.73759	-0.933374	1.69356e-05	-1.70033	-0.891003
28897506	chr16:28897506:TA:T	1.93896e-16	-2.8675e-10	-1.23118	6.88182e-05	-2.8675e-10	-1.18928
28897512	chr16:28897512:A:C	2.44288e-16	-2.8675e-10	-1.00016	9.20058e-05	-2.8675e-10	-0.898901
28897656	chr16:28897656:G:A	1.94748e-16	-2.8675e-10	-1.2268	6.71096e-05	-2.8675e-10	-1.21443
28898301	chr16:28898301:G:A	1.85193e-16	-2.8675e-10	-1.27711	6.21271e-05	-2.8675e-10	-1.29157
28898306	chr16:28898306:C:T	7.22845e-16	-2.8675e-10	0.0846899	0.000213989	-2.8675e-10	-0.0548269
28898456	chr16:28898456:GC:G	4.69749e-17	-1.71657	-0.932318	1.73123e-05	-1.67941	-0.889924
28899803	chr16:28899803:TA:T	7.12847e-16	0.55825	-0.487488	2.33103e-05	-2.02675	-0.245105
28899873	chr16:28899873:C:T	2.19138e-16	-2.8675e-10	-1.10881	7.58253e-05	-2.8675e-10	-1.09232
28900764	chr16:28900764:G:A	1.92765e-16	-2.8675e-10	-1.23703	6.63617e-05	-2.8675e-10	-1.22563
28901274	chr16:28901274:A:G	2.13952e-16	-2.8675e-10	-1.13275	7.67119e-05	-2.8675e-10	-1.0807
28902389	chr16:28902389:G:T	1.82524e-16	-2.8675e-10	-1.29162	6.15168e-05	-2.8675e-10	-1.30144
28902466	chr16:28902466:T:C	3.19445e-16	0.0697591	-0.801679	1.65128e-05	-2.0019	-0.614711
28902705	chr16:28902705:G:A	2.9433e-14	2.38482	1.40655	0.000119098	-1.72913	1.08832
28902767	chr16:28902767:C:G	1.79117e-16	-2.8675e-10	-1.31046	6.07024e-05	-2.8675e-10	-1.31477
28903287	chr16:28903287:A:G	4.95983e-16	-0.291964	-3.22512e-10	0.000428999	0.640703	-3.22512e-10
28903712	chr16:28903712:CCCT:C	2.05066e-16	-2.8675e-10	-1.17517	7.23619e-05	-2.8675e-10	-1.13907
28903802	chr16:28903802:G:C	1.84035e-16	-2.8675e-10	-1.28338	6.22572e-05	-2.8675e-10	-1.28948
28903896	chr16:28903896:G:A	3.63916e-16	0.391347	-0.992929	1.342e-05	-2.02543	-0.79858
28904112	chr16:28904112:A:C	3.02799e-17	-1.78206	-1.30596	8.57879e-06	-1.99376	-1.2777
28904132	chr16:28904132:T:C	2.11977e-16	-2.8675e-10	-1.14203	8.00449e-05	-2.8675e-10	-1.03816
28904206	chr16:28904206:G:A	2.60934e-16	0.342514	-1.27675	9.03404e-06	-2.02373	-1.19603
28904503	chr16:28904503:C:T	1.94307e-16	-2.8675e-10	-1.22906	6.47787e-05	-2.8675e-10	-1.24978
28904679	chr16:28904679:C:T	1.79198e-16	-2.8675e-10	-1.31001	6.14847e-05	-2.8675e-10	-1.30196
28905977	chr16:28905977:G:A	1.20765e-16	-1.70466	-3.22512e-10	6.10104e-05	-1.30971	-3.22512e-10
28906425	chr16:28906425:G:A	2.84793e-17	-1.84001	-1.30931	8.18187e-06	-2.00836	-1.31047
28906444	chr16:28906444:A:G	2.47507e-16	-2.8675e-10	-0.987068	7.87188e-05	-2.8675e-10	-1.05487
28907116	chr16:28907116:G:A	2.95717e-16	-2.8675e-10	-0.809103	9.27132e-05	-2.8675e-10	-0.891242
28907716	chr16:28907716:C:T	1.12486e-16	-1.77568	-3.22512e-10	4.57681e-05	-1.59716	-3.22512e-10
28908001	chr16:28908001:T:C	2.17019e-16	-2.8675e-10	-1.11852	7.80401e-05	-2.8675e-10	-1.06353
28908020	chr16:28908020:A:G	2.53916e-16	0.30634	-1.26784	9.18737e-06	-2.02254	-1.18039
28908262	chr16:28908262:A:ATT	2.64986e-16	0.343751	-1.26258	9.25672e-06	-2.0239	-1.1715
28908464	chr16:28908464:G:A	2.03827e-16	-2.8675e-10	-1.18123	7.21508e-05	-2.8675e-10	-1.14199
28909146	chr16:28909146:G:A	3.0037e-16	-2.8675e-10	-0.79349	0.000109327	-2.8675e-10	-0.726405
28909358	chr16:28909358:T:C	3.13341e-16	-2.8675e-10	-0.751212	0.00010712	-2.8675e-10	-0.746801
28909921	chr16:28909921:C:T	1.90722e-16	-2.8675e-10	-1.24769	6.61408e-05	-2.8675e-10	-1.22897
28909923	chr16:28909923:G:C	1.79917e-16	-2.8675e-10	-1.30601	6.06941e-05	-2.8675e-10	-1.31491
28910488	chr16:28910488:T:C	1.21065e-16	-0.468213	-1.23396	1.04182e-05	-1.94708	-1.13012
28910545	chr16:28910545:G:A	9.17338e-17	-1.97961	-3.22512e-10	2.98865e-05	-2.02335	-3.22512e-10
28910828	chr16:28910828:C:T	3.46049e-16	-0.328767	-0.323157	2.92936e-05	-1.96545	-0.0779365
28911048	chr16:28911048:AGGCC:A	5.88939e-16	-0.120183	-3.22512e-10	7.79977e-05	-1.06407	-3.22512e-10
28911634	chr16:28911634:T:A	2.17517e-16	-2.8675e-10	-1.11623	7.506e-05	-2.8675e-10	-1.10246
28912044	chr16:28912044:A:G	1.83253e-16	-2.8675e-10	-1.28764	6.26616e-05	-2.8675e-10	-1.283
28912197	chr16:28912197:GA:G	1.36616e-16	-0.313595	-1.26774	9.30962e-06	-2.00364	-1.18606
28912200	chr16:28912200:C:T	1.15602e-16	-0.482041	-1.26631	9.58262e-06	-1.97713	-1.18368
28912754	chr16:28912754:G:A	1.89987e-16	-2.8675e-10	-1.25155	6.35185e-05	-2.8675e-10	-1.26942
28913499	chr16:28913499:G:A	2.43031e-16	0.118368	-1.12368	1.65253e-05	-1.54158	-1.07428
28914007	chr16:28914007:C:G	1.78533e-16	-2.8675e-10	-1.31373	6.21585e-05	-2.8675e-10	-1.29107
28914410	chr16:28914410:G:A	2.23875e-16	-2.8675e-10	-1.08742	8.03594e-05	-2.8675e-10	-1.03424
28914419	chr16:28914419:G:A	2.26604e-16	-2.8675e-10	-1.0753	7.44963e-05	-2.8675e-10	-1.11
28914657	chr16:28914657:T:C	7.24886e-17	-0.955558	-1.25952	1.10546e-05	-1.84582	-1.17209
28915051	chr16:28915051:C:T	2.77596e-17	-1.98171	-1.19321	8.84213e-06	-2.02465	-1.21658
28916406	chr16:28916406:T:C	2.36032e-16	-2.8675e-10	-1.03454	8.49353e-05	-2.8675e-10	-0.978863
28916497	chr16:28916497:C:A	5.61954e-17	-1.3935	-1.07617	1.40138e-05	-1.70989	-1.07082
28916634	chr16:28916634:T:C	3.117e-16	-0.756463	-3.22512e-10	7.2905e-05	-1.13159	-3.22512e-10
28917187	chr16:28917187:C:T	1.86634e-16	-2.8675e-10	-1.26935	6.49748e-05	-2.8675e-10	-1.24675
28917421	chr16:28917421:ATC:A	1.1919e-15	-2.8675e-10	0.584797	0.000339556	-2.8675e-10	0.406885
28917507	chr16:28917507:T:C	1.87051e-16	-2.8675e-10	-1.26712	6.51597e-05	-2.8675e-10	-1.24391
28918070	chr16:28918070:T:G	8.02232e-17	-1.16033	-0.95336	4.55382e-05	-0.653979	-0.948222
28918351	chr16:28918351:A:G	1.29578e-16	-1.63422	-3.22512e-10	3.07977e-05	-1.99331	-3.22512e-10
28920121	chr16:28920121:G:A	9.25116e-17	-1.97117	-3.22512e-10	2.9792e-05	-2.02651	-3.22512e-10
28920627	chr16:28920627:C:T	4.39708e-16	-2.8675e-10	-0.412395	0.000147468	-2.8675e-10	-0.427144
28920632	chr16:28920632:C:T	1.516e-16	-0.72738	-0.749882	2.69295e-05	-1.59621	-0.531323
28921927	chr16:28921927:C:T	5.31474e-17	-1.5519	-0.973535	1.83118e-05	-1.47973	-1.03348
28922147	chr16:28922147:C:T	4.55786e-17	-1.56057	-1.1185	1.89454e-05	-1.44171	-1.03748
28922619	chr16:28922619:G:T	2.55178e-16	-2.8675e-10	-0.956543	8.83744e-05	-2.8675e-10	-0.939171
28923135	chr16:28923135:C:T	2.29989e-16	-2.8675e-10	-1.06047	8.08407e-05	-2.8675e-10	-1.02827
28923374	chr16:28923374:G:A	1.16835e-16	-1.73774	-3.22512e-10	5.74845e-05	-1.36924	-3.22512e-10
28923601	chr16:28923601:T:C	1.18125e-15	-2.8675e-10	0.575824	0.000336656	-2.8675e-10	0.398309
28923880	chr16:28923880:A:C	1.7962e-16	-2.8675e-10	-1.30766	6.07939e-05	-2.8675e-10	-1.31326
28924259	chr16:28924259:C:A	3.07792e-12	8.44126	-3.22512e-10	0.000303358	0.294162	-3.22512e-10
28925290	chr16:28925290:G:T	1.92852e-16	-2.8675e-10	-1.23658	6.73675e-05	-2.8675e-10	-1.21059
28925954	chr16:28925954:G:A	1.55177e-16	-0.746571	-0.707366	2.83172e-05	-1.59034	-0.486944
28927410	chr16:28927410:C:G	4.14783e-16	-2.8675e-10	-0.47075	0.000139301	-2.8675e-10	-0.484113
28928001	chr16:28928001:A:AATTC	9.68417e-16	1.51098	-1.13382	9.10281e-05	0.243679	-1.15326
28928460	chr16:28928460:C:T	1.88643e-16	-2.8675e-10	-1.25865	6.30047e-05	-2.8675e-10	-1.27754
28929428	chr16:28929428:G:A	4.64397e-16	-2.8675e-10	-0.357766	0.000169926	-2.8675e-10	-0.285391
28929595	chr16:28929595:T:G	6.1381e-17	-1.15376	-1.22764	1.21029e-05	-1.70272	-1.22458
28930159	chr16:28930159:C:T	2.02488e-15	2.182	-1.06724	1.16919e-05	-1.98197	-0.979887
28930782	chr16:28930782:C:T	1.99831e-16	-2.8675e-10	-1.20103	6.52243e-05	-2.8675e-10	-1.24292
28931502	chr16:28931502:G:T	9.76819e-16	-2.8675e-10	0.385797	0.000352893	-2.8675e-10	0.445413
28931912	chr16:28931912:G:A	5.15037e-16	-2.8675e-10	-0.254267	0.000176434	-2.8675e-10	-0.247807
28932263	chr16:28932263:G:T	4.94295e-16	-2.8675e-10	-0.295372	0.000145698	-2.8675e-10	-0.439219
28932287	chr16:28932287:C:T	1.20794e-16	-1.70442	-3.22512e-10	6.18823e-05	-1.29552	-3.22512e-10
28932858	chr16:28932858:A:C	2.67655e-16	-2.8675e-10	-0.908808	8.88944e-05	-2.8675e-10	-0.933304
28932883	chr16:28932883:C:G	1.82939e-16	-2.8675e-10	-1.28935	6.11685e-05	-2.8675e-10	-1.30712
28933075	chr16:28933075:C:G	6.50822e-17	-1.1122	-1.21065	1.21005e-05	-1.82355	-1.10396
28934188	chr16:28934188:C:A	1.82136e-16	-2.8675e-10	-1.29375	6.20466e-05	-2.8675e-10	-1.29287
28934248	chr16:28934248:C:T	5.49915e-16	-2.8675e-10	-0.188742	0.000260767	-2.8675e-10	0.142875
28937843	chr16:28937843:T:A	1.26204e-16	-1.66061	-3.22512e-10	4.37014e-05	-1.64337	-3.22512e-10
28938152	chr16:28938152:C:T	1.89936e-15	-2.8675e-10	1.05077	0.000721366	-2.8675e-10	1.16039
28938352	chr16:28938352:C:T	2.75509e-16	-2.8675e-10	-0.879883	9.15305e-05	-2.8675e-10	-0.90408
28938730	chr16:28938730:G:A	2.28639e-15	1.23622	-3.22512e-10	3.45287e-05	-1.87896	-3.22512e-10
28939102	chr16:28939102:A:G	1.80438e-16	-2.8675e-10	-1.30312	6.14925e-05	-2.8675e-10	-1.30184
28939111	chr16:28939111:C:T	4.14557e-17	-1.50965	-1.26423	9.98387e-06	-1.90146	-1.21832
28939381	chr16:28939381:G:A	1.79461e-16	-2.8675e-10	-1.30854	6.11402e-05	-2.8675e-10	-1.30758
28939668	chr16:28939668:T:C	1.80358e-16	-2.8675e-10	-1.30356	6.2955e-05	-2.8675e-10	-1.27833
28939757	chr16:28939757:C:T	1.81716e-16	-2.8675e-10	-1.29606	6.22276e-05	-2.8675e-10	-1.28995
28940136	chr16:28940136:C:T	3.89923e-17	-1.52416	-1.31098	8.08558e-06	-2.01615	-1.31452
28941317	chr16:28941317:T:C	8.79008e-17	-0.765346	-1.25695	9.78818e-06	-1.96492	-1.17465
28941380	chr16:28941380:C:T	2.17529e-16	-2.8675e-10	-1.11617	7.62775e-05	-2.8675e-10	-1.08638
28942670	chr16:28942670:C:T	1.77888e-16	-1.31735	-3.22512e-10	7.61804e-05	-1.08765	-3.22512e-10
28943139	chr16:28943139:G:A	1.28464e-16	-1.64286	-3.22512e-10	3.20681e-05	-1.95289	-3.22512e-10
28943325	chr16:28943325:T:C	4.68554e-17	-1.9575	-0.693936	1.63592e-05	-1.93189	-0.694076
28944381	chr16:28944381:AGCCCAGCT:A	7.65156e-17	-0.922067	-1.23894	1.04854e-05	-1.92373	-1.14704
28945058	chr16:28945058:C:T	4.48547e-17	-1.95548	-0.739594	1.56999e-05	-1.92965	-0.737443
28945143	chr16:28945143:T:C	5.82543e-17	-1.1302	-1.30348	1.12884e-05	-1.68809	-1.30889
28945180	chr16:28945180:A:T	3.85944e-16	-2.8675e-10	-0.542814	0.000128775	-2.8675e-10	-0.562683
28945217	chr16:28945217:A:G	1.88967e-16	-2.8675e-10	-1.25693	6.72091e-05	-2.8675e-10	-1.21294
28945283	chr16:28945283:C:T	1.54568e-16	-1.45787	-3.22512e-10	6.30855e-05	-1.27626	-3.22512e-10
28945341	chr16:28945341:AG:A	2.1422e-16	-2.8675e-10	-1.1315	7.428e-05	-2.8675e-10	-1.11291
28945421	chr16:28945421:C:T	3.01594e-16	-2.8675e-10	-0.789423	0.000102175	-2.8675e-10	-0.794064
28945496	chr16:28945496:A:G	1.86031e-16	-2.8675e-10	-1.27259	6.34113e-05	-2.8675e-10	-1.27111
28945630	chr16:28945630:A:G	1.79489e-16	-2.8675e-10	-1.30839	6.11502e-05	-2.8675e-10	-1.30742
28945637	chr16:28945637:TG:T	1.81562e-16	-2.8675e-10	-1.29691	6.20321e-05	-2.8675e-10	-1.2931
28945976	chr16:28945976:A:C	1.79518e-16	-2.8675e-10	-1.30823	6.11607e-05	-2.8675e-10	-1.30725
28946840	chr16:28946840:C:G	1.79857e-16	-2.8675e-10	-1.30634	6.12825e-05	-2.8675e-10	-1.30526
28946858	chr16:28946858:T:C	2.1748e-16	-2.8675e-10	-1.1164	7.08325e-05	-2.8675e-10	-1.16044
28947564	chr16:28947564:T:C	1.79533e-16	-2.8675e-10	-1.30815	6.10412e-05	-2.8675e-10	-1.3092
28948245	chr16:28948245:C:G	1.50311e-15	-2.8675e-10	0.816785	0.000688075	-2.8675e-10	1.11314
28948257	chr16:28948257:C:G	2.46336e-16	-2.8675e-10	-0.991808	8.20678e-05	-2.8675e-10	-1.01321
28948499	chr16:28948499:G:A	2.33605e-16	-2.8675e-10	-1.04487	8.27087e-05	-2.8675e-10	-1.00543
28948927	chr16:28948927:C:T	2.02802e-16	-2.8675e-10	-1.18627	6.86518e-05	-2.8675e-10	-1.19171
28949654	chr16:28949654:T:C	1.79714e-16	-2.8675e-10	-1.30714	6.10972e-05	-2.8675e-10	-1.30829
28949692	chr16:28949692:T:C	3.88079e-17	-1.93667	-0.903213	1.35614e-05	-1.9079	-0.905621
28950625	chr16:28950625:T:C	3.38361e-16	-0.674391	-3.22512e-10	7.33801e-05	-1.1251	-3.22512e-10
28950633	chr16:28950633:C:T	3.29683e-16	-0.700373	-3.22512e-10	0.000176319	-0.248459	-3.22512e-10
28951108	chr16:28951108:C:T	1.44603e-16	-1.97447	0.449959	6.0764e-05	-2.0124	0.69865
28951434	chr16:28951434:G:A	3.96493e-17	-1.59736	-1.22107	1.01884e-05	-1.94014	-1.15936
28951592	chr16:28951592:A:C	4.72465e-16	-2.8675e-10	-0.340541	0.000161812	-2.8675e-10	-0.334316
28951691	chr16:28951691:T:C	3.99324e-17	-1.62329	-1.18803	1.05573e-05	-1.94635	-1.11758
28952746	chr16:28952746:T:C	1.89965e-16	-2.8675e-10	-1.25167	6.74268e-05	-2.8675e-10	-1.20971
28953078	chr16:28953078:C:CT	2.11279e-16	-2.8675e-10	-1.14533	7.40395e-05	-2.8675e-10	-1.11615
28953352	chr16:28953352:C:T	6.41824e-16	-2.8675e-10	-0.0341911	0.000233385	-2.8675e-10	0.0319387
28953395	chr16:28953395:A:G	4.13464e-17	-1.65895	-1.11757	1.13444e-05	-1.95889	-1.03314
28953928	chr16:28953928:AAAG:A	2.28269e-16	0.245101	-1.31308	8.41573e-06	-1.98329	-1.30736
28954261	chr16:28954261:G:A	1.80029e-16	-2.8675e-10	-1.30539	6.23177e-05	-2.8675e-10	-1.28851
28955514	chr16:28955514:G:A	1.13683e-16	-1.76509	-3.22512e-10	3.37104e-05	-1.90295	-3.22512e-10
28955547	chr16:28955547:C:T	1.80269e-16	-2.8675e-10	-1.30405	6.09098e-05	-2.8675e-10	-1.31136
28955710	chr16:28955710:C:T	2.80737e-16	-2.8675e-10	-0.861087	0.000100926	-2.8675e-10	-0.806361
28955848	chr16:28955848:A:G	1.80279e-16	-2.8675e-10	-1.304	6.15203e-05	-2.8675e-10	-1.30139
28956102	chr16:28956102:C:T	4.68154e-16	-2.8675e-10	-0.349709	0.000180588	-2.8675e-10	-0.224533
28956367	chr16:28956367:C:T	6.47312e-16	-2.8675e-10	-0.0256766	0.000236577	-2.8675e-10	0.0455206
28956708	chr16:28956708:C:T	1.79883e-16	-2.8675e-10	-1.3062	6.22341e-05	-2.8675e-10	-1.28985
28956990	chr16:28956990:G:A	2.59761e-16	-2.8675e-10	-0.938745	8.34029e-05	-2.8675e-10	-0.99707
28957234	chr16:28957234:A:G	2.10098e-16	-2.8675e-10	-1.15093	6.99505e-05	-2.8675e-10	-1.17296
28957601	chr16:28957601:C:T	2.69028e-16	-2.8675e-10	-0.90369	8.15405e-05	-2.8675e-10	-1.01965
28957869	chr16:28957869:C:T	1.79971e-16	-2.8675e-10	-1.30571	6.19427e-05	-2.8675e-10	-1.29454
28958286	chr16:28958286:G:A	7.85713e-16	0.168086	-3.22512e-10	0.000540782	0.872263	-3.22512e-10
28958324	chr16:28958324:C:A	2.70665e-16	-2.8675e-10	-0.897622	9.80575e-05	-2.8675e-10	-0.835198
28959409	chr16:28959409:C:T	2.56664e-16	-2.8675e-10	-0.950735	8.09926e-05	-2.8675e-10	-1.02639
28959531	chr16:28959531:T:C	2.54649e-15	0.393213	0.950751	6.28543e-05	-1.98165	0.701711
28959816	chr16:28959816:C:T	2.07491e-16	-2.8675e-10	-1.16342	7.2601e-05	-2.8675e-10	-1.13577
28960105	chr16:28960105:C:G	2.77234e-16	-2.8675e-10	-0.873643	9.959e-05	-2.8675e-10	-0.819691
28960109	chr16:28960109:C:T	2.7502e-16	-2.8675e-10	-0.881663	9.87157e-05	-2.8675e-10	-0.828509
28960287	chr16:28960287:C:G	2.72799e-16	-2.8675e-10	-0.889771	8.2485e-05	-2.8675e-10	-1.00814
28960546	chr16:28960546:C:G	5.85925e-16	-2.8675e-10	-0.125313	0.000176887	-2.8675e-10	-0.245244
28961675	chr16:28961675:C:T	1.84375e-16	-2.8675e-10	-1.28153	6.50831e-05	-2.8675e-10	-1.24509
28961777	chr16:28961777:A:G	2.43696e-16	-2.8675e-10	-1.00258	8.1453e-05	-2.8675e-10	-1.02073
28961912	chr16:28961912:A:T	1.90698e-16	-2.8675e-10	-1.24781	6.61222e-05	-2.8675e-10	-1.22925
28961946	chr16:28961946:C:T	6.9152e-17	-1.27849	-0.983706	1.40401e-05	-1.75452	-1.02431
28961947	chr16:28961947:A:G	1.86733e-16	-2.8675e-10	-1.26883	6.80448e-05	-2.8675e-10	-1.20059
28963337	chr16:28963337:A:G	2.61975e-16	-2.8675e-10	-0.930255	8.73511e-05	-2.8675e-10	-0.950817
28963377	chr16:28963377:G:A	1.06809e-16	-1.82746	-3.22512e-10	4.97682e-05	-1.51338	-3.22512e-10
28963444	chr16:28963444:C:T	3.49645e-16	-2.8675e-10	-0.641586	0.000146204	-2.8675e-10	-0.435748
28963637	chr16:28963637:C:T	9.85287e-16	0.394427	-3.22512e-10	0.000480732	0.754558	-3.22512e-10
28964055	chr16:28964055:G:C	2.72755e-16	-2.8675e-10	-0.88993	9.78492e-05	-2.8675e-10	-0.837325
28964122	chr16:28964122:G:A	1.94273e-16	-2.8675e-10	-1.22924	6.60253e-05	-2.8675e-10	-1.23071
28964239	chr16:28964239:G:C	1.78345e-16	-2.8675e-10	-1.31478	6.10857e-05	-2.8675e-10	-1.30848
28964341	chr16:28964341:G:A	9.04644e-17	-1.99355	-3.22512e-10	2.97894e-05	-2.0266	-3.22512e-10
28966154	chr16:28966154:T:C	1.87684e-16	-2.8675e-10	-1.26375	6.66629e-05	-2.8675e-10	-1.2211
28966392	chr16:28966392:T:C	5.22801e-17	-1.5544	-0.987485	1.4494e-05	-1.91434	-0.832671
28966667	chr16:28966667:G:A	6.37699e-16	-0.0406391	-3.22512e-10	0.000424366	0.629843	-3.22512e-10
28966715	chr16:28966715:C:T	2.54807e-16	-2.8675e-10	-0.957997	8.19085e-05	-2.8675e-10	-1.01515
28966897	chr16:28966897:T:C	1.80674e-16	-2.8675e-10	-1.30181	6.08743e-05	-2.8675e-10	-1.31194
28967512	chr16:28967512:G:T	1.24951e-16	-1.67058	-3.22512e-10	5.70907e-05	-1.37611	-3.22512e-10
28967870	chr16:28967870:G:T	1.81606e-16	-2.8675e-10	-1.29666	6.31871e-05	-2.8675e-10	-1.27465
28967889	chr16:28967889:ATCACTGG:A	5.7957e-16	-2.8675e-10	-0.136219	0.000170723	-2.8675e-10	-0.28071
28967942	chr16:28967942:A:G	1.81857e-15	2.16649	-1.15919	1.04043e-05	-1.83131	-1.24723
28967956	chr16:28967956:C:T	9.02045e-17	-1.99643	-3.22512e-10	3.54707e-05	-1.85205	-3.22512e-10
28968130	chr16:28968130:T:C	2.04078e-16	-2.8675e-10	-1.18	7.40333e-05	-2.8675e-10	-1.11624
28968533	chr16:28968533:C:T	2.50042e-16	-0.976874	-3.22512e-10	4.64144e-05	-1.58314	-3.22512e-10
28969046	chr16:28969046:G:A	2.52879e-16	-2.8675e-10	-0.965595	7.99374e-05	-2.8675e-10	-1.03951
28969210	chr16:28969210:G:A	4.49235e-17	-1.63068	-1.06286	1.22656e-05	-1.94603	-0.967918
28969372	chr16:28969372:T:G	4.23717e-17	-1.65267	-1.09936	1.16231e-05	-1.95613	-1.01162
28970850	chr16:28970850:C:T	3.62015e-16	-0.60682	-3.22512e-10	7.74457e-05	-1.07118	-3.22512e-10
28970855	chr16:28970855:G:T	2.97685e-16	-2.8675e-10	-0.80247	0.000127114	-2.8675e-10	-0.575667
28971181	chr16:28971181:A:G	1.78987e-16	-2.8675e-10	-1.31119	6.16498e-05	-2.8675e-10	-1.29928
28971196	chr16:28971196:T:C	6.19386e-16	1.18002	-1.2498	8.15404e-06	-2.0207	-1.30154
28971252	chr16:28971252:C:G	1.7991e-16	-2.8675e-10	-1.30605	6.09673e-05	-2.8675e-10	-1.31042
28971309	chr16:28971309:G:A	2.36544e-17	-2.01994	-1.31501	8.30957e-06	-1.98953	-1.31381
28971984	chr16:28971984:CT:C	5.04393e-16	-2.8675e-10	-0.27515	0.000184815	-2.8675e-10	-0.201397
28972127	chr16:28972127:C:T	1.79287e-16	-2.8675e-10	-1.30952	6.18473e-05	-2.8675e-10	-1.29608
28973283	chr16:28973283:G:C	3.50827e-16	-2.8675e-10	-0.638212	0.000119106	-2.8675e-10	-0.640737
28973296	chr16:28973296:A:C	2.26776e-16	-2.8675e-10	-1.07454	7.98641e-05	-2.8675e-10	-1.04043
28973351	chr16:28973351:T:C	1.79446e-16	-2.8675e-10	-1.30863	6.19452e-05	-2.8675e-10	-1.2945
28973448	chr16:28973448:G:A	1.78889e-16	-2.8675e-10	-1.31174	6.15739e-05	-2.8675e-10	-1.30051
28974049	chr16:28974049:T:C	5.58604e-16	-2.8675e-10	-0.173065	0.000165329	-2.8675e-10	-0.312817
28974390	chr16:28974390:A:G	2.23281e-16	-2.8675e-10	-1.09007	7.73087e-05	-2.8675e-10	-1.07295
28974410	chr16:28974410:T:A	1.55569e-15	-2.8675e-10	0.851169	0.000697936	-2.8675e-10	1.12737
28975043	chr16:28975043:G:C	1.43251e-16	-1.5339	-3.22512e-10	6.37564e-05	-1.26568	-3.22512e-10
28975443	chr16:28975443:T:A	1.95785e-16	-2.8675e-10	-1.22149	7.04885e-05	-2.8675e-10	-1.1653
28975752	chr16:28975752:A:G	1.79719e-16	-2.8675e-10	-1.30711	6.21019e-05	-2.8675e-10	-1.29198
28976332	chr16:28976332:A:C	1.33592e-15	-2.8675e-10	0.698871	0.000593011	-2.8675e-10	0.96446
28976536	chr16:28976536:T:G	8.79794e-17	-2.0214	-3.22512e-10	3.52572e-05	-1.85808	-3.22512e-10
28976948	chr16:28976948:C:T	5.38441e-17	-1.19758	-1.31483	9.10971e-06	-1.90787	-1.30354
28977189	chr16:28977189:G:A	2.03226e-16	-2.8675e-10	-1.18419	7.18684e-05	-2.8675e-10	-1.14592
28977491	chr16:28977491:G:A	3.62359e-16	-2.8675e-10	-0.60587	0.000123218	-2.8675e-10	-0.606795
28977495	chr16:28977495:T:C	1.79386e-16	-2.8675e-10	-1.30897	6.19008e-05	-2.8675e-10	-1.29522
28978312	chr16:28978312:T:C	9.152e-17	-1.98195	-3.22512e-10	3.80088e-05	-1.78294	-3.22512e-10
28978763	chr16:28978763:G:A	2.12355e-16	-2.8675e-10	-1.14024	7.01158e-05	-2.8675e-10	-1.1706
28978780	chr16:28978780:C:T	5.56705e-17	-1.16476	-1.31429	8.97835e-06	-1.91994	-1.30599
28979639	chr16:28979639:C:T	3.96592e-16	-2.8675e-10	-0.515598	0.000149463	-2.8675e-10	-0.413702
28979686	chr16:28979686:G:A	1.78419e-16	-2.8675e-10	-1.31437	6.06826e-05	-2.8675e-10	-1.3151
28980078	chr16:28980078:C:A	1.97715e-16	-2.8675e-10	-1.21168	6.98895e-05	-2.8675e-10	-1.17384
28980294	chr16:28980294:A:G	4.42508e-16	-2.8675e-10	-0.406046	0.000148531	-2.8675e-10	-0.419957
28980679	chr16:28980679:G:A	4.22462e-17	-1.59787	-1.15712	1.11184e-05	-1.93044	-1.08171
28982048	chr16:28982048:C:T	1.54928e-15	-2.8675e-10	0.847043	0.000696746	-2.8675e-10	1.12567
28982328	chr16:28982328:AC:A	7.87982e-17	-1.10227	-1.02935	1.49633e-05	-1.65023	-1.06492
28983370	chr16:28983370:G:C	2.11807e-16	-2.8675e-10	-1.14283	7.16614e-05	-2.8675e-10	-1.1488
28983535	chr16:28983535:T:C	1.78458e-16	-2.8675e-10	-1.31415	6.07877e-05	-2.8675e-10	-1.31337
28983723	chr16:28983723:G:A	1.81163e-16	-2.8675e-10	-1.29911	6.3007e-05	-2.8675e-10	-1.27751
28983736	chr16:28983736:T:C	3.47078e-16	-2.8675e-10	-0.648955	0.00012452	-2.8675e-10	-0.596287
28983824	chr16:28983824:C:T	1.2775e-16	-0.430609	-1.21782	1.17344e-05	-1.77336	-1.18486
28983978	chr16:28983978:G:A	1.66026e-16	-1.38636	-3.22512e-10	0.000103572	-0.780484	-3.22512e-10
28984436	chr16:28984436:C:A	6.79442e-17	-1.03801	-1.24181	1.00535e-05	-1.9594	-1.15344
28984904	chr16:28984904:T:C	9.20359e-17	-1.97633	-3.22512e-10	3.85909e-05	-1.76774	-3.22512e-10
28985404	chr16:28985404:G:A	3.09313e-16	-2.8675e-10	-0.76415	9.57663e-05	-2.8675e-10	-0.858842
28985823	chr16:28985823:C:T	2.25627e-16	-2.8675e-10	-1.07962	8.04672e-05	-2.8675e-10	-1.0329
28985949	chr16:28985949:T:C	3.4069e-16	-2.8675e-10	-0.667533	0.000122088	-2.8675e-10	-0.616011
28986676	chr16:28986676:G:A	5.20772e-16	1.02134	-1.26454	8.09724e-06	-2.02375	-1.30548
28986776	chr16:28986776:C:T	1.35638e-16	-1.58851	-3.22512e-10	3.96336e-05	-1.74107	-3.22512e-10
28986790	chr16:28986790:T:A	3.66191e-17	-1.60756	-1.29038	8.09765e-06	-2.01963	-1.30955
28986896	chr16:28986896:G:A	1.80224e-16	-2.8675e-10	-1.30431	6.14455e-05	-2.8675e-10	-1.3026
28987247	chr16:28987247:T:G	1.80572e-16	-2.8675e-10	-1.30238	6.08579e-05	-2.8675e-10	-1.31221
28987287	chr16:28987287:C:T	1.83348e-15	-2.8675e-10	1.01547	0.000831045	-2.8675e-10	1.30193
28987511	chr16:28987511:C:T	3.29434e-16	-2.8675e-10	-0.701129	0.000106546	-2.8675e-10	-0.752179
28987628	chr16:28987628:C:T	6.54421e-16	-2.8675e-10	-0.0147549	0.000239091	-2.8675e-10	0.0560897
28988939	chr16:28988939:G:A	1.20571e-16	-0.43859	-1.26768	1.11709e-05	-1.76302	-1.24442
28990688	chr16:28990688:A:G	3.04094e-16	-2.8675e-10	-0.781169	0.000108551	-2.8675e-10	-0.73353
28991370	chr16:28991370:G:A	2.93028e-16	-2.8675e-10	-0.818236	9.13488e-05	-2.8675e-10	-0.906067
28991375	chr16:28991375:C:T	1.98442e-16	-2.8675e-10	-1.20801	7.05378e-05	-2.8675e-10	-1.1646
28991385	chr16:28991385:G:A	3.63512e-17	-1.69132	-1.21395	1.00263e-05	-1.96806	-1.14748
28991788	chr16:28991788:AC:A	3.60562e-16	-2.8675e-10	-0.610841	0.000128886	-2.8675e-10	-0.561827
28992050	chr16:28992050:C:T	3.04387e-17	-1.76832	-1.31447	9.99204e-06	-1.80467	-1.3143
28992349	chr16:28992349:CTG:C	3.20106e-16	-2.8675e-10	-0.729854	0.000105752	-2.8675e-10	-0.759656
28992393	chr16:28992393:G:A	1.91741e-16	-2.8675e-10	-1.24236	6.77328e-05	-2.8675e-10	-1.20518
28992522	chr16:28992522:T:C	3.24456e-17	-1.70399	-1.31495	1.09752e-05	-1.71028	-1.31484
28992721	chr16:28992721:C:G	1.89069e-16	-2.8675e-10	-1.25639	6.48865e-05	-2.8675e-10	-1.24811
28993042	chr16:28993042:A:G	3.96087e-16	-2.8675e-10	-0.51687	0.000142128	-2.8675e-10	-0.464027
28993045	chr16:28993045:C:G	1.82479e-16	-2.8675e-10	-1.29187	6.37501e-05	-2.8675e-10	-1.26578
28993400	chr16:28993400:C:G	1.95727e-16	-2.8675e-10	-1.22178	6.86268e-05	-2.8675e-10	-1.19207
28993522	chr16:28993522:C:T	9.99041e-17	-1.89429	-3.22512e-10	3.03121e-05	-2.00921	-3.22512e-10
28993878	chr16:28993878:C:T	1.94534e-16	-2.8675e-10	-1.2279	6.47817e-05	-2.8675e-10	-1.24973
28993970	chr16:28993970:C:T	1.79246e-16	-2.8675e-10	-1.30975	6.06906e-05	-2.8675e-10	-1.31496
28994423	chr16:28994423:C:T	1.82209e-16	-1.29335	-3.22512e-10	5.79907e-05	-1.36047	-3.22512e-10
28994424	chr16:28994424:A:G	1.59972e-16	-1.42351	-3.22512e-10	5.1046e-05	-1.48802	-3.22512e-10
28994432	chr16:28994432:A:G	1.29092e-16	-1.63798	-3.22512e-10	4.17754e-05	-1.68844	-3.22512e-10
28994434	chr16:28994434:A:G	1.3123e-16	-1.62155	-3.22512e-10	4.2383e-05	-1.67401	-3.22512e-10
28994574	chr16:28994574:T:C	3.90265e-16	-2.8675e-10	-0.531679	0.000140285	-2.8675e-10	-0.477074
28995754	chr16:28995754:A:C	1.78328e-16	-2.8675e-10	-1.31488	6.11122e-05	-2.8675e-10	-1.30804
28995861	chr16:28995861:G:A	8.90375e-17	-2.00945	-3.22512e-10	3.42889e-05	-1.88593	-3.22512e-10
28996168	chr16:28996168:C:T	5.37019e-17	-1.49606	-1.019	1.36788e-05	-1.90596	-0.898948
28996510	chr16:28996510:C:A	2.34802e-16	-2.8675e-10	-1.03976	7.60279e-05	-2.8675e-10	-1.08965
28996589	chr16:28996589:G:A	2.34049e-16	-2.8675e-10	-1.04297	7.33311e-05	-2.8675e-10	-1.12577
28996618	chr16:28996618:T:G	5.06883e-16	-2.8675e-10	-0.270225	0.000222262	-2.8675e-10	-0.0168967
28996724	chr16:28996724:T:C	1.90658e-16	-2.8675e-10	-1.24802	6.43317e-05	-2.8675e-10	-1.2567
28996758	chr16:28996758:C:T	2.65207e-17	-1.91514	-1.30544	8.05496e-06	-2.02655	-1.30792
28996909	chr16:28996909:G:A	5.61587e-17	-1.96215	-0.508171	2.22839e-05	-1.78715	-0.529743
28996932	chr16:28996932:C:A	2.12534e-16	-2.8675e-10	-1.13941	7.22419e-05	-2.8675e-10	-1.14073
28996971	chr16:28996971:G:A	9.80953e-17	-1.91257	-3.22512e-10	4.30046e-05	-1.65944	-3.22512e-10
28997186	chr16:28997186:T:C	1.87395e-16	-2.8675e-10	-1.26528	6.41145e-05	-2.8675e-10	-1.26008
28997188	chr16:28997188:C:T	1.3688e-16	-1.5794	-3.22512e-10	6.12666e-05	-1.30552	-3.22512e-10
28997629	chr16:28997629:G:T	1.91811e-16	-2.8675e-10	-1.24199	6.26128e-05	-2.8675e-10	-1.28378
28997775	chr16:28997775:G:A	1.99235e-16	-2.8675e-10	-1.20402	6.42429e-05	-2.8675e-10	-1.25808
28999450	chr16:28999450:A:C	2.39947e-17	-2.00635	-1.31432	1.10806e-05	-1.70172	-1.31383
28999696	chr16:28999696:G:A	3.80956e-16	-2.8675e-10	-0.555822	0.000146318	-2.8675e-10	-0.434969
28999746	chr16:28999746:G:GT	1.79623e-16	-2.8675e-10	-1.30764	6.16404e-05	-2.8675e-10	-1.29943
28999976	chr16:28999976:G:A	3.16005e-17	-1.98401	-1.06133	1.80764e-05	-1.49647	-1.02967
29000117	chr16:29000117:A:C	2.35685e-16	-0.0767965	-0.959212	1.56806e-05	-1.58506	-1.08327
29000121	chr16:29000121:A:C	1.98702e-16	-2.8675e-10	-1.2067	6.95076e-05	-2.8675e-10	-1.17932
29000143	chr16:29000143:T:C	3.20632e-16	0.566895	-1.29511	1.72581e-05	-1.25776	-1.31471
29000549	chr16:29000549:C:T	9.10921e-17	-1.98663	-3.22512e-10	3.23036e-05	-1.94557	-3.22512e-10
29000842	chr16:29000842:A:G	1.83538e-16	-2.8675e-10	-1.28608	6.34279e-05	-2.8675e-10	-1.27085
29001072	chr16:29001072:T:C	2.15446e-16	-0.127578	-0.998218	1.46831e-05	-1.60716	-1.1269
29001496	chr16:29001496:G:A	1.94405e-16	-2.8675e-10	-1.22856	6.77561e-05	-2.8675e-10	-1.20484
29001584	chr16:29001584:A:G	3.91632e-16	-2.8675e-10	-0.528182	0.000150456	-2.8675e-10	-0.40708
29001678	chr16:29001678:C:T	5.51542e-17	-1.19165	-1.29672	1.07119e-05	-1.78069	-1.26871
29002078	chr16:29002078:G:A	1.63454e-16	-1.40198	-3.22512e-10	5.81078e-05	-1.35845	-3.22512e-10
29002988	chr16:29002988:T:A	1.9008e-16	0.009569	-1.26063	1.32163e-05	-1.5357	-1.3036
29003184	chr16:29003184:G:A	1.79311e-16	-2.8675e-10	-1.30938	6.16594e-05	-2.8675e-10	-1.29913
29003828	chr16:29003828:C:A	9.63976e-17	-0.930641	-0.999382	1.11998e-05	-1.88192	-1.12294
29004308	chr16:29004308:C:T	1.41117e-16	-1.54891	-3.22512e-10	3.60531e-05	-1.83576	-3.22512e-10
29004811	chr16:29004811:A:G	1.68519e-16	-0.732013	-0.639445	1.37647e-05	-2.00547	-0.793175
29005044	chr16:29005044:A:C	8.99718e-15	2.60616	-3.22512e-10	0.00165685	1.99192	-3.22512e-10
29005309	chr16:29005309:T:C	1.84662e-16	-2.8675e-10	-1.27998	6.40585e-05	-2.8675e-10	-1.26096
29005417	chr16:29005417:C:T	3.02953e-16	-2.8675e-10	-0.784929	9.53731e-05	-2.8675e-10	-0.862956
29006285	chr16:29006285:G:T	1.41908e-16	-0.281346	-1.26198	2.60433e-05	-0.881435	-1.27956
29006895	chr16:29006895:A:G	1.78677e-16	-2.8675e-10	-1.31292	6.10517e-05	-2.8675e-10	-1.30903
29007086	chr16:29007086:C:T	1.54122e-16	-0.846672	-0.614089	1.49538e-05	-2.01911	-0.696678
29007289	chr16:29007289:A:G	1.25281e-16	-0.972615	-0.695333	1.49292e-05	-1.89338	-0.824055
29007763	chr16:29007763:C:T	2.14564e-16	-2.8675e-10	-1.1299	7.37177e-05	-2.8675e-10	-1.12051
29008678	chr16:29008678:A:T	1.8934e-16	-2.8675e-10	-1.25496	6.725e-05	-2.8675e-10	-1.21234
29008687	chr16:29008687:G:T	1.92084e-16	-2.8675e-10	-1.24057	6.71084e-05	-2.8675e-10	-1.21444
29008920	chr16:29008920:C:T	5.04912e-16	-2.8675e-10	-0.274121	0.000200192	-2.8675e-10	-0.121477
29008973	chr16:29008973:C:T	6.62627e-17	-1.8522	-0.452678	4.66471e-05	-1.13832	-0.43982
29009858	chr16:29009858:G:A	2.17028e-16	-2.8675e-10	-1.11848	7.43614e-05	-2.8675e-10	-1.11182
29010092	chr16:29010092:A:G	3.27207e-16	-2.8675e-10	-0.707911	0.000116193	-2.8675e-10	-0.665503
29010263	chr16:29010263:GA:G	1.9121e-16	-2.8675e-10	-1.24513	6.4265e-05	-2.8675e-10	-1.25774
29010531	chr16:29010531:C:T	1.31287e-16	-1.83	0.208887	4.32081e-05	-1.74843	0.0937066
29010799	chr16:29010799:G:A	2.82631e-16	-2.8675e-10	-0.854363	8.96834e-05	-2.8675e-10	-0.924467
29010949	chr16:29010949:G:A	1.80859e-16	-2.8675e-10	-1.30079	6.26809e-05	-2.8675e-10	-1.2827
29011059	chr16:29011059:C:T	3.33035e-16	-1.07992	0.38966	4.07214e-05	-2.02489	0.310887
29011236	chr16:29011236:A:G	5.02649e-16	-0.976449	0.697836	5.33627e-05	-2.02652	0.582882
29011380	chr16:29011380:G:A	3.71303e-16	-2.8675e-10	-0.581487	0.000138606	-2.8675e-10	-0.489114
29011784	chr16:29011784:G:C	3.92345e-16	-1.03113	0.504763	4.48569e-05	-2.0264	0.409125
29012202	chr16:29012202:T:C	2.83297e-16	-2.8675e-10	-0.852009	9.12161e-05	-2.8675e-10	-0.907521
29012645	chr16:29012645:C:T	6.1605e-15	2.21421	0.0132033	5.27717e-05	-1.32396	-0.130821
29012754	chr16:29012754:A:G	1.79075e-16	-2.8675e-10	-1.3107	6.0796e-05	-2.8675e-10	-1.31323
29012838	chr16:29012838:C:T	1.75957e-16	-0.0746605	-1.25361	3.22165e-05	-0.693965	-1.25431
29014067	chr16:29014067:C:T	2.50015e-16	-2.8675e-10	-0.976985	8.50782e-05	-2.8675e-10	-0.977182
29014103	chr16:29014103:C:G	1.79027e-16	-2.8675e-10	-1.31097	6.08284e-05	-2.8675e-10	-1.3127
29014249	chr16:29014249:T:C	1.7914e-16	-2.8675e-10	-1.31034	6.08853e-05	-2.8675e-10	-1.31176
29014345	chr16:29014345:G:A	1.92066e-16	-2.8675e-10	-1.24067	6.45874e-05	-2.8675e-10	-1.25273
29014441	chr16:29014441:T:C	1.86062e-16	-0.00500063	-1.26742	3.32824e-05	-0.638703	-1.27702
29014657	chr16:29014657:T:C	1.16146e-16	-1.48191	-0.261742	2.01911e-05	-1.98319	-0.43232
29015552	chr16:29015552:G:A	1.7982e-16	-2.8675e-10	-1.30655	6.20733e-05	-2.8675e-10	-1.29244
29015726	chr16:29015726:A:G	2.30357e-16	-2.8675e-10	-1.05888	8.56158e-05	-2.8675e-10	-0.970883
29016104	chr16:29016104:C:T	4.00171e-16	-1.02941	0.522796	4.28429e-05	-2.026	0.362784
29016467	chr16:29016467:G:A	4.24051e-16	-2.8675e-10	-0.448652	0.000137732	-2.8675e-10	-0.495446
29017080	chr16:29017080:A:G	3.08351e-15	1.53532	-3.22512e-10	4.30273e-05	-1.65892	-3.22512e-10
29017218	chr16:29017218:G:C	2.15978e-16	-1.14333	0.0200069	4.70689e-05	-1.59713	0.0279915
29017567	chr16:29017567:T:A	1.3865e-15	1.07063	-0.334598	3.60146e-05	-1.4354	-0.40143
29017584	chr16:29017584:T:C	3.99642e-17	-2.01272	-0.797804	1.64437e-05	-1.88015	-0.740657
29017722	chr16:29017722:C:T	2.39946e-16	-2.8675e-10	-1.01809	8.27922e-05	-2.8675e-10	-1.00442
29017898	chr16:29017898:A:G	1.83217e-16	-2.8675e-10	-1.28783	6.19165e-05	-2.8675e-10	-1.29497
29017933	chr16:29017933:G:T	3.61104e-17	-1.63658	-1.27534	8.64146e-06	-2.01029	-1.25389
29018956	chr16:29018956:C:T	2.35108e-16	-2.8675e-10	-1.03846	7.89174e-05	-2.8675e-10	-1.05235
29019091	chr16:29019091:C:G	1.89238e-16	-2.8675e-10	-1.2555	6.60372e-05	-2.8675e-10	-1.23053
29019893	chr16:29019893:G:T	4.00947e-16	-2.8675e-10	-0.504676	0.000142569	-2.8675e-10	-0.460926
29020763	chr16:29020763:AC:A	2.75032e-16	0.429267	-1.31088	4.85789e-05	-0.231215	-1.30635
29020929	chr16:29020929:A:G	3.13076e-16	-2.8675e-10	-0.752058	0.000106818	-2.8675e-10	-0.749627
29021142	chr16:29021142:G:A	1.99093e-16	-2.8675e-10	-1.20473	6.80195e-05	-2.8675e-10	-1.20096
29021481	chr16:29021481:A:T	2.5045e-16	-2.8675e-10	-0.975247	8.59938e-05	-2.8675e-10	-0.966478
29021696	chr16:29021696:A:G	1.78379e-16	-2.8675e-10	-1.31459	6.11254e-05	-2.8675e-10	-1.30782
29021727	chr16:29021727:A:T	2.36825e-16	-2.8675e-10	-1.03118	8.44446e-05	-2.8675e-10	-0.984657
29021834	chr16:29021834:C:T	2.27535e-16	-2.8675e-10	-1.0712	8.08994e-05	-2.8675e-10	-1.02755
29022542	chr16:29022542:G:A	3.07944e-16	-2.8675e-10	-0.768589	0.000113427	-2.8675e-10	-0.689597
29022980	chr16:29022980:G:C	1.83451e-16	-2.8675e-10	-1.28656	6.16128e-05	-2.8675e-10	-1.29988
29024085	chr16:29024085:A:G	2.30393e-16	-2.8675e-10	-1.05872	7.80826e-05	-2.8675e-10	-1.06299
29024658	chr16:29024658:G:A	2.27186e-16	-2.8675e-10	-1.07274	7.47135e-05	-2.8675e-10	-1.10709
29024704	chr16:29024704:G:A	2.67728e-16	-2.8675e-10	-0.908535	9.64352e-05	-2.8675e-10	-0.851881
29025292	chr16:29025292:A:G	3.7567e-17	-1.56595	-1.30643	8.77641e-06	-1.93641	-1.31228
29025594	chr16:29025594:G:A	1.01481e-15	-0.0799497	0.503901	7.11766e-05	-1.57514	0.419553
29026019	chr16:29026019:A:G	8.33086e-17	-1.27041	-0.805547	5.03627e-05	-0.682427	-0.819075
29027048	chr16:29027048:C:T	3.7204e-16	-2.8675e-10	-0.579504	0.000141121	-2.8675e-10	-0.471135
29027108	chr16:29027108:G:A	2.35283e-16	-2.8675e-10	-1.03772	7.89831e-05	-2.8675e-10	-1.05152
29027110	chr16:29027110:G:A	2.37637e-16	-2.8675e-10	-1.02776	7.97642e-05	-2.8675e-10	-1.04168
29027131	chr16:29027131:C:T	2.89166e-17	-1.82519	-1.3089	8.17662e-06	-2.00548	-1.31399
29027634	chr16:29027634:A:G	2.63808e-17	-1.96796	-1.25791	2.70841e-05	-0.876318	-1.24549
29027902	chr16:29027902:T:A	2.07248e-16	-2.8675e-10	-1.16459	6.94396e-05	-2.8675e-10	-1.1803
29029114	chr16:29029114:C:A	3.27761e-16	-2.8675e-10	-0.706221	0.000123393	-2.8675e-10	-0.605381
29030215	chr16:29030215:A:G	2.21337e-16	-2.8675e-10	-1.09882	7.79332e-05	-2.8675e-10	-1.0649
29030693	chr16:29030693:G:A	2.67062e-16	-0.0458084	-0.865218	0.000207919	0.779526	-0.86313
29031585	chr16:29031585:G:A	4.94251e-16	-2.8675e-10	-0.295462	0.000181273	-2.8675e-10	-0.220746
29032586	chr16:29032586:G:C	5.39025e-16	-2.8675e-10	-0.208743	0.00018248	-2.8675e-10	-0.214113
29033108	chr16:29033108:C:G	1.98468e-16	-2.8675e-10	-1.20788	6.88621e-05	-2.8675e-10	-1.18865
29033317	chr16:29033317:GC:G	1.94604e-16	-2.8675e-10	-1.22754	6.56551e-05	-2.8675e-10	-1.23634
29033424	chr16:29033424:T:C	8.22026e-17	-1.18216	-0.907156	1.94338e-05	-1.60931	-0.844432
29035448	chr16:29035448:C:A	8.15346e-15	-2.8675e-10	2.50769	0.00287707	-2.8675e-10	2.54377
29035703	chr16:29035703:G:T	4.33033e-16	-2.8675e-10	-0.427692	0.00014566	-2.8675e-10	-0.43948
29036574	chr16:29036574:C:T	2.13698e-16	0.00760348	-1.14154	7.00205e-05	-0.0392692	-1.1327
29036792	chr16:29036792:G:A	6.933e-16	-2.8675e-10	0.042958	0.00023113	-2.8675e-10	0.022228
29036948	chr16:29036948:C:T	1.91292e-16	-2.8675e-10	-1.2447	6.69264e-05	-2.8675e-10	-1.21716
29048690	chr16:29048690:T:A	2.07335e-16	0.136816	-1.30099	6.42021e-05	0.0492565	-1.30797
29049387	chr16:29049387:A:G	2.75575e-16	-2.8675e-10	-0.879645	9.51778e-05	-2.8675e-10	-0.865006
29049557	chr16:29049557:T:A	1.76316e-16	-1.07804	-0.248184	0.000214319	0.18658	-0.239868
29049847	chr16:29049847:C:T	1.13081e-16	-1.7704	-3.22512e-10	3.24356e-05	-1.94149	-3.22512e-10
29054641	chr16:29054641:G:C	1.40412e-16	-0.242267	-1.31165	4.00543e-05	-0.41589	-1.31463
29055050	chr16:29055050:T:C	1.5921e-15	-2.8675e-10	0.874304	0.000504931	-2.8675e-10	0.80367
29056192	chr16:29056192:T:C	1.7833e-16	-2.8675e-10	-1.31487	6.06963e-05	-2.8675e-10	-1.31487
29056320	chr16:29056320:A:C	2.04096e-16	-2.8675e-10	-1.17991	6.84624e-05	-2.8675e-10	-1.19447
29056526	chr16:29056526:T:C	5.05531e-16	-2.8675e-10	-0.272896	0.000176945	-2.8675e-10	-0.244912
29065066	chr16:29065066:G:A	2.06822e-16	0.121	-1.28765	6.6666e-05	0.0700772	-1.29113
29065113	chr16:29065113:T:C	1.00549e-16	-1.88786	-3.22512e-10	2.98594e-05	-2.02425	-3.22512e-10
29067419	chr16:29067419:C:T	2.4392e-16	-2.8675e-10	-1.00166	8.32438e-05	-2.8675e-10	-0.998978
29071091	chr16:29071091:C:T	7.97161e-16	-2.8675e-10	0.182552	0.000277487	-2.8675e-10	0.20502
29071496	chr16:29071496:AG:A	3.44366e-16	-2.8675e-10	-0.656799	0.000118928	-2.8675e-10	-0.642233
29071815	chr16:29071815:T:C	3.51952e-16	-2.8675e-10	-0.63501	0.000121697	-2.8675e-10	-0.619219
29072101	chr16:29072101:C:T	4.41194e-16	-2.8675e-10	-0.40902	0.000167228	-2.8675e-10	-0.301395
29072839	chr16:29072839:G:A	4.22846e-16	0.683706	-1.1352	0.000167078	0.796368	-1.09866
29073772	chr16:29073772:G:A	1.89913e-16	-2.8675e-10	-1.25194	6.58473e-05	-2.8675e-10	-1.23341
29073843	chr16:29073843:C:T	8.42915e-16	1.53338	-1.29502	0.000796179	2.53787	-1.27879
29074346	chr16:29074346:G:A	8.82928e-17	-2.01785	-3.22512e-10	2.9787e-05	-2.02668	-3.22512e-10
29074372	chr16:29074372:C:G	1.1011e-16	-0.654373	-1.14265	0.00014994	0.731898	-1.14242
29075023	chr16:29075023:G:T	2.90285e-16	-2.8675e-10	-0.827641	9.8259e-05	-2.8675e-10	-0.833146
29075666	chr16:29075666:C:G	1.12825e-16	-0.710306	-1.06236	2.07274e-05	-1.38145	-1.00784
29076100	chr16:29076100:C:T	1.84294e-16	-2.8675e-10	-1.28197	6.13936e-05	-2.8675e-10	-1.30345
29076900	chr16:29076900:A:G	5.01085e-17	-1.53131	-1.053	4.43477e-05	-0.560352	-1.06834
29078063	chr16:29078063:G:T	1.44145e-16	-1.52769	-3.22512e-10	3.504e-05	-1.86426	-3.22512e-10
29079270	chr16:29079270:G:A	3.10528e-16	-2.8675e-10	-0.76023	0.000105692	-2.8675e-10	-0.760228
29079378	chr16:29079378:G:A	9.1002e-17	-0.962907	-1.02472	0.000123486	0.453788	-1.05841
29079483	chr16:29079483:G:A	1.2669e-16	-1.65677	-3.22512e-10	0.000111153	-0.709846	-3.22512e-10
29079770	chr16:29079770:C:T	9.15007e-17	-1.20958	-0.772581	1.36959e-05	-1.95888	-0.84478
29080310	chr16:29080310:T:G	2.51828e-16	-2.8675e-10	-0.969759	7.82885e-05	-2.8675e-10	-1.06035
29080895	chr16:29080895:G:A	1.81535e-16	-2.8675e-10	-1.29706	6.12581e-05	-2.8675e-10	-1.30566
29081902	chr16:29081902:A:G	2.31759e-16	-2.8675e-10	-1.05281	8.50214e-05	-2.8675e-10	-0.97785
29082618	chr16:29082618:C:T	5.42714e-17	-1.38642	-1.11809	5.27126e-05	-0.325088	-1.13081
29082642	chr16:29082642:A:C	2.38142e-16	0.278557	-1.3042	0.000408421	1.89852	-1.30697
29082681	chr16:29082681:T:G	3.11861e-17	-1.78507	-1.27346	8.54391e-06	-2.0118	-1.26373
29083604	chr16:29083604:C:T	1.24079e-16	-0.400785	-1.2768	0.000142955	0.836252	-1.29448
29083704	chr16:29083704:T:C	1.78336e-16	-2.8675e-10	-1.31484	6.07284e-05	-2.8675e-10	-1.31434
29083829	chr16:29083829:C:T	3.1015e-16	-0.76145	-3.22512e-10	6.79979e-05	-1.20128	-3.22512e-10
29083896	chr16:29083896:C:T	2.47705e-16	-2.8675e-10	-0.986268	8.1343e-05	-2.8675e-10	-1.02208
29083913	chr16:29083913:G:A	3.58569e-16	-0.616384	-3.22512e-10	7.95988e-05	-1.04375	-3.22512e-10
29084117	chr16:29084117:A:G	6.38983e-17	-1.40342	-0.93779	7.33031e-05	-0.178294	-0.947856
29084732	chr16:29084732:C:A	1.8992e-16	-2.8675e-10	-1.2519	6.48777e-05	-2.8675e-10	-1.24825
29085866	chr16:29085866:C:T	2.79035e-16	-2.8675e-10	-0.867168	8.9619e-05	-2.8675e-10	-0.925185
29086048	chr16:29086048:C:T	1.71106e-16	-0.864822	-0.491397	5.19397e-05	-0.900372	-0.570297
29086609	chr16:29086609:C:T	3.47817e-16	-2.8675e-10	-0.646829	0.000113206	-2.8675e-10	-0.69154
29086776	chr16:29086776:G:A	2.15156e-16	-0.688412	-0.43873	0.000288607	0.755406	-0.511094
29086911	chr16:29086911:G:A	2.00101e-16	-2.8675e-10	-1.19968	6.84986e-05	-2.8675e-10	-1.19394
29087025	chr16:29087025:A:G	2.02728e-16	-2.8675e-10	-1.18664	6.97519e-05	-2.8675e-10	-1.17581
29087097	chr16:29087097:G:A	5.52664e-17	-1.27117	-1.21517	6.7315e-05	0.00958557	-1.22096
29087222	chr16:29087222:C:T	1.83256e-16	-2.8675e-10	-1.28762	6.13109e-05	-2.8675e-10	-1.30479
29087561	chr16:29087561:G:A	2.00382e-16	-2.8675e-10	-1.19828	6.94006e-05	-2.8675e-10	-1.18086
29087750	chr16:29087750:G:A	3.91575e-17	-1.73511	-1.0958	1.04515e-05	-1.99727	-1.07674
29088065	chr16:29088065:TAGA:T	1.88709e-16	-2.8675e-10	-1.2583	6.44168e-05	-2.8675e-10	-1.25538
29089119	chr16:29089119:CTG:C	7.48748e-16	0.119897	-3.22512e-10	0.000158021	-0.358027	-3.22512e-10
29090081	chr16:29090081:C:A	1.99845e-16	-0.817269	-0.383695	6.04854e-05	-0.847758	-0.470592
29090483	chr16:29090483:AT:A	3.0333e-16	-2.8675e-10	-0.783685	0.000112951	-2.8675e-10	-0.693795
29090486	chr16:29090486:T:A	3.03344e-16	-2.8675e-10	-0.783638	0.000112958	-2.8675e-10	-0.693735
29090527	chr16:29090527:C:T	9.22497e-17	-1.97401	-3.22512e-10	3.58393e-05	-1.84171	-3.22512e-10
29090898	chr16:29090898:A:G	2.1099e-16	-0.78331	-0.363386	6.37838e-05	-0.817468	-0.447785
29091097	chr16:29091097:A:T	8.84911e-17	-2.0156	-3.22512e-10	3.41352e-05	-1.89042	-3.22512e-10
29091822	chr16:29091822:C:T	1.89487e-16	-2.8675e-10	-1.25418	6.46289e-05	-2.8675e-10	-1.25209
29091987	chr16:29091987:G:A	1.80552e-16	-2.8675e-10	-1.30249	6.16258e-05	-2.8675e-10	-1.29967
29092125	chr16:29092125:G:A	3.56071e-16	0.481223	-1.1046	0.000565417	2.06735	-1.15054
29092444	chr16:29092444:T:C	1.88412e-16	-0.849369	-0.410507	5.70247e-05	-0.884515	-0.492753
29092553	chr16:29092553:C:T	1.84257e-16	-2.8675e-10	-1.28217	6.43184e-05	-2.8675e-10	-1.25691
29093122	chr16:29093122:G:GCAGTT	2.07347e-16	-2.8675e-10	-1.16411	7.07895e-05	-2.8675e-10	-1.16104
29093181	chr16:29093181:C:T	2.15272e-16	-2.8675e-10	-1.1266	7.82541e-05	-2.8675e-10	-1.06079
29093354	chr16:29093354:A:G	1.79966e-16	-1.30574	-3.22512e-10	3.87246e-05	-1.76428	-3.22512e-10
29093571	chr16:29093571:C:T	1.97249e-16	-2.8675e-10	-1.21404	6.73177e-05	-2.8675e-10	-1.21133
29093802	chr16:29093802:T:C	5.43052e-17	-1.34091	-1.16297	1.93569e-05	-1.29348	-1.16422
29093830	chr16:29093830:G:A	2.64453e-16	-2.8675e-10	-0.920842	8.52612e-05	-2.8675e-10	-0.975034
29094549	chr16:29094549:A:G	1.785e-16	-2.8675e-10	-1.31391	6.07875e-05	-2.8675e-10	-1.31337
29094818	chr16:29094818:G:A	1.81761e-16	-2.8675e-10	-1.29581	6.23102e-05	-2.8675e-10	-1.28863
29094854	chr16:29094854:C:G	1.78316e-16	-2.8675e-10	-1.31495	6.08406e-05	-2.8675e-10	-1.31249
29094886	chr16:29094886:G:A	4.25549e-17	-1.4379	-1.30981	3.02573e-05	-0.699407	-1.31161
29094970	chr16:29094970:C:T	2.67176e-16	-2.8675e-10	-0.910596	8.84601e-05	-2.8675e-10	-0.938201
29095003	chr16:29095003:G:A	1.74432e-16	-1.39671	0.0597407	4.30494e-05	-1.62692	-0.0314802
29095121	chr16:29095121:TTC:T	7.93103e-17	-1.16647	-0.958669	8.89757e-05	-0.0193877	-0.913002
29096114	chr16:29096114:G:A	2.74481e-16	-2.8675e-10	-0.883623	9.04485e-05	-2.8675e-10	-0.915972
29096716	chr16:29096716:G:A	1.96621e-16	-0.262331	-0.954897	0.000163605	0.689403	-1.0127
29098431	chr16:29098431:A:G	4.57047e-17	-1.3678	-1.30851	3.36248e-05	-0.594845	-1.31064
29098514	chr16:29098514:C:T	8.80613e-17	-2.02047	-3.22512e-10	2.9908e-05	-2.02263	-3.22512e-10
29098690	chr16:29098690:T:A	1.13181e-16	-1.76951	-3.22512e-10	4.62423e-05	-1.58686	-3.22512e-10
29098714	chr16:29098714:A:G	1.85228e-16	-0.301277	-0.975641	0.000152566	0.638559	-1.03172
29098814	chr16:29098814:A:G	8.67788e-17	-1.32721	-0.707937	9.03983e-05	-0.265038	-0.65149
29099574	chr16:29099574:C:A	2.43947e-16	-0.101079	-0.900476	0.000210628	0.892291	-0.962947
29100402	chr16:29100402:G:A	1.95539e-16	-2.8675e-10	-1.22274	6.67157e-05	-2.8675e-10	-1.22031
29100414	chr16:29100414:T:A	1.80772e-16	-2.8675e-10	-1.30127	6.16461e-05	-2.8675e-10	-1.29934
29101305	chr16:29101305:C:G	1.81211e-16	-1.40192	0.103077	4.45653e-05	-1.63158	0.0077795
29101630	chr16:29101630:C:A	2.70919e-16	-2.8675e-10	-0.896684	8.96726e-05	-2.8675e-10	-0.924588
29101903	chr16:29101903:G:A	2.76965e-16	-2.8675e-10	-0.874612	9.16165e-05	-2.8675e-10	-0.903141
29102320	chr16:29102320:A:G	4.40238e-17	-1.40641	-1.30737	3.18238e-05	-0.65469	-1.30585
29102426	chr16:29102426:C:T	2.27887e-16	-0.0492846	-1.02037	0.000202642	0.962622	-1.07193
29102445	chr16:29102445:A:G	2.02416e-16	-0.1824	-1.00578	0.000173995	0.797346	-1.05907
29102454	chr16:29102454:C:T	5.49459e-17	-1.42377	-1.06839	5.04327e-05	-0.423278	-1.07684
29102932	chr16:29102932:G:A	3.78366e-16	-2.8675e-10	-0.562643	0.000112617	-2.8675e-10	-0.696759
29103031	chr16:29103031:A:G	1.99868e-16	-0.189285	-1.01156	0.000167344	0.764862	-1.06556
29103174	chr16:29103174:A:C	2.73788e-16	-2.8675e-10	-0.886151	8.3476e-05	-2.8675e-10	-0.996193
29103309	chr16:29103309:A:G	1.94296e-16	-2.8675e-10	-1.22912	6.64079e-05	-2.8675e-10	-1.22494
29103344	chr16:29103344:G:T	1.06605e-16	-1.82938	-3.22512e-10	4.37608e-05	-1.64201	-3.22512e-10
29103362	chr16:29103362:T:G	6.68295e-16	-2.8675e-10	0.00622497	0.000209712	-2.8675e-10	-0.0750186
29103693	chr16:29103693:G:A	5.22004e-17	-1.46349	-1.07992	4.68724e-05	-0.510283	-1.06304
29105437	chr16:29105437:TCA:T	2.49911e-16	-2.8675e-10	-0.9774	8.16109e-05	-2.8675e-10	-1.01879
29105630	chr16:29105630:C:T	3.30572e-16	-2.8675e-10	-0.697682	0.000113714	-2.8675e-10	-0.687063
29105993	chr16:29105993:A:G	4.09541e-16	-2.8675e-10	-0.483467	0.000121054	-2.8675e-10	-0.624518
29106205	chr16:29106205:A:G	3.01765e-16	-2.8675e-10	-0.788855	0.000103849	-2.8675e-10	-0.777811
29106275	chr16:29106275:C:T	8.96528e-17	-1.32022	-0.682343	2.16452e-05	-1.56805	-0.777915
29106340	chr16:29106340:G:A	2.62909e-16	-1.27921	0.352518	6.25563e-05	-1.53269	0.248003
29106400	chr16:29106400:C:T	3.32825e-16	-0.69089	-3.22512e-10	7.80427e-05	-1.0635	-3.22512e-10
29107306	chr16:29107306:G:A	1.80338e-16	-2.8675e-10	-1.30367	6.18055e-05	-2.8675e-10	-1.29676
29107358	chr16:29107358:C:T	8.11412e-17	-0.921167	-1.18115	6.41622e-05	-0.0512502	-1.20809
29107443	chr16:29107443:C:T	2.4889e-15	2.1849	-0.863812	0.0012751	2.64105	-0.911019
29107544	chr16:29107544:G:A	5.1974e-17	-1.44448	-1.10329	4.72679e-05	-0.47838	-1.08654
29107654	chr16:29107654:C:T	5.18443e-17	-1.47054	-1.07972	4.64521e-05	-0.520162	-1.06217
29108521	chr16:29108521:T:C	2.93706e-16	-2.8675e-10	-0.815927	9.39489e-05	-2.8675e-10	-0.878002
29108539	chr16:29108539:T:A	1.66474e-16	-0.143193	-1.24047	0.000149382	0.845862	-1.26011
29109199	chr16:29109199:C:T	1.09003e-16	-1.33197	-0.475157	2.70432e-05	-1.57469	-0.548624
29109256	chr16:29109256:A:G	2.41546e-17	-2.00162	-1.31242	8.8299e-06	-1.92796	-1.31465
29109528	chr16:29109528:A:G	2.1267e-16	-2.8675e-10	-1.13877	7.23724e-05	-2.8675e-10	-1.13893
29109744	chr16:29109744:G:A	2.09551e-16	-2.8675e-10	-1.15354	6.93968e-05	-2.8675e-10	-1.18091
29109761	chr16:29109761:G:A	1.78653e-16	-2.8675e-10	-1.31306	6.06836e-05	-2.8675e-10	-1.31508
29110105	chr16:29110105:G:A	1.30437e-15	1.77436	-1.09939	0.00117496	2.78737	-1.13913
29110132	chr16:29110132:C:T	1.86125e-16	-2.8675e-10	-1.27209	6.40154e-05	-2.8675e-10	-1.26163
29110154	chr16:29110154:G:C	2.85888e-16	-2.8675e-10	-0.842903	9.44583e-05	-2.8675e-10	-0.872595
29110369	chr16:29110369:A:T	1.91866e-16	-2.8675e-10	-1.24171	6.55573e-05	-2.8675e-10	-1.23783
29110480	chr16:29110480:C:T	1.91541e-16	-2.8675e-10	-1.2434	6.54425e-05	-2.8675e-10	-1.23958
29110726	chr16:29110726:C:G	6.09261e-17	-1.38595	-1.0029	6.01342e-05	-0.361235	-0.962939
29111420	chr16:29111420:G:T	6.58196e-17	-1.31589	-0.995695	6.77758e-05	-0.228083	-0.976465
29111926	chr16:29111926:G:T	2.74138e-15	1.41771	-3.22512e-10	0.000803031	1.26764	-3.22512e-10
29112009	chr16:29112009:G:A	1.29759e-16	-0.579281	-1.05355	9.76266e-05	0.258984	-1.09859
29112208	chr16:29112208:CA:C	2.24745e-16	-2.8675e-10	-1.08354	7.91702e-05	-2.8675e-10	-1.04915
29112284	chr16:29112284:G:T	1.91771e-16	-2.8675e-10	-1.2422	6.55236e-05	-2.8675e-10	-1.23834
29112293	chr16:29112293:A:G	1.89974e-16	-2.8675e-10	-1.25162	6.51891e-05	-2.8675e-10	-1.24346
29112356	chr16:29112356:G:A	3.07425e-16	-2.8675e-10	-0.770275	9.80535e-05	-2.8675e-10	-0.835239
29113100	chr16:29113100:T:C	4.9405e-17	-1.40216	-1.19629	1.87831e-05	-1.28605	-1.20175
29113101	chr16:29113101:G:A	1.89261e-16	-2.8675e-10	-1.25538	6.46349e-05	-2.8675e-10	-1.252
29113340	chr16:29113340:G:T	1.3206e-16	-0.564478	-1.05077	9.9793e-05	0.278782	-1.09644
29115073	chr16:29115073:T:C	3.59444e-16	-2.8675e-10	-0.613947	0.000123599	-2.8675e-10	-0.603711
29115129	chr16:29115129:C:T	1.80013e-16	-2.8675e-10	-1.30547	6.13515e-05	-2.8675e-10	-1.30413
29115571	chr16:29115571:C:T	3.4275e-16	-2.8675e-10	-0.661504	0.000116765	-2.8675e-10	-0.660594
29115681	chr16:29115681:G:A	6.03569e-17	-1.35837	-1.03986	2.14397e-05	-1.27264	-1.08287
29115712	chr16:29115712:G:C	7.01782e-17	-1.21588	-1.03159	7.73598e-05	-0.0367299	-1.03556
29115888	chr16:29115888:T:C	2.82104e-16	-2.8675e-10	-0.85623	9.69222e-05	-2.8675e-10	-0.846844
29116029	chr16:29116029:T:C	1.51465e-16	-1.19558	-0.282573	0.000172196	0.00619128	-0.278309
29116493	chr16:29116493:C:T	1.84252e-16	-2.8675e-10	-1.2822	6.30495e-05	-2.8675e-10	-1.27683
29116796	chr16:29116796:T:C	1.91181e-16	-1.41224	0.166954	4.67992e-05	-1.64484	0.0699562
29116864	chr16:29116864:A:G	7.14506e-17	-1.37962	-0.849881	2.70514e-05	-1.26255	-0.86046
29117141	chr16:29117141:C:T	7.9804e-17	-1.66657	-0.452358	2.01361e-05	-1.87272	-0.545522
29117191	chr16:29117191:A:G	6.82992e-17	-1.45681	-0.8178	1.99803e-05	-1.63244	-0.793569
29117411	chr16:29117411:T:G	5.26479e-17	-1.38307	-1.1518	2.01374e-05	-1.25905	-1.15913
29117457	chr16:29117457:A:G	6.91194e-17	-1.18666	-1.07601	2.70826e-05	-1.04545	-1.07641
29117490	chr16:29117490:A:G	5.92702e-17	-1.35277	-1.06363	2.28705e-05	-1.22647	-1.06443
29117669	chr16:29117669:A:G	5.94804e-17	-1.32197	-1.09089	2.30622e-05	-1.1913	-1.09125
29118233	chr16:29118233:G:A	3.15945e-16	-2.8675e-10	-0.742936	0.000104209	-2.8675e-10	-0.774358
29118303	chr16:29118303:C:T	2.78629e-16	-2.8675e-10	-0.868623	9.53618e-05	-2.8675e-10	-0.863074
29119002	chr16:29119002:T:C	1.9407e-16	-2.8675e-10	-1.23029	6.94732e-05	-2.8675e-10	-1.17981
29119228	chr16:29119228:C:T	7.66691e-17	-1.06771	-1.09129	2.95721e-05	-0.94344	-1.09048
29119298	chr16:29119298:G:T	2.09417e-16	-2.8675e-10	-1.15418	7.19103e-05	-2.8675e-10	-1.14533
29119328	chr16:29119328:C:A	7.55067e-17	-1.06688	-1.10741	2.90362e-05	-0.945401	-1.10681
29119632	chr16:29119632:G:A	8.03423e-17	-0.951156	-1.16105	0.000106463	0.443979	-1.19693
29119678	chr16:29119678:C:T	1.1141e-16	-0.830927	-0.954359	0.000153154	0.625099	-1.01441
29119699	chr16:29119699:C:T	7.47264e-17	-1.10759	-1.07708	2.87055e-05	-0.987572	-1.07609
29119780	chr16:29119780:C:T	3.00702e-16	-2.8675e-10	-0.792387	0.000103968	-2.8675e-10	-0.776671
29119912	chr16:29119912:G:A	2.61696e-16	-1.15245	0.22113	5.92306e-05	-1.45701	0.117696
29120612	chr16:29120612:A:G	1.19967e-15	0.591294	-3.22512e-10	0.000179195	-0.23228	-3.22512e-10
29120643	chr16:29120643:C:T	1.2671e-16	-1.65661	-3.22512e-10	3.43328e-05	-1.88465	-3.22512e-10
29120689	chr16:29120689:A:T	3.12135e-16	-1.06925	0.314179	0.000387809	0.203504	0.336256
29120900	chr16:29120900:C:A	2.07805e-16	-1.16191	-3.22512e-10	7.91288e-05	-1.04968	-3.22512e-10
29120999	chr16:29120999:C:T	2.12216e-16	-1.1409	-3.22512e-10	8.10636e-05	-1.02552	-3.22512e-10
29121038	chr16:29121038:T:G	2.35658e-16	-1.03612	-3.22512e-10	9.04482e-05	-0.915976	-3.22512e-10
29121103	chr16:29121103:G:A	2.20015e-15	-2.8675e-10	1.19778	0.000920454	-2.8675e-10	1.40411
29121141	chr16:29121141:A:G	2.17422e-16	-1.11667	-3.22512e-10	8.32272e-05	-0.999178	-3.22512e-10
29121544	chr16:29121544:A:G	2.09092e-16	-1.08985	-0.065876	4.64129e-05	-1.41035	-0.172825
29122397	chr16:29122397:T:G	5.98685e-16	-2.8675e-10	-0.103769	0.000204063	-2.8675e-10	-0.102323
29122414	chr16:29122414:C:T	2.35794e-16	-1.03555	-3.22512e-10	9.09164e-05	-0.910812	-3.22512e-10
29122575	chr16:29122575:G:A	3.33035e-16	-1.02808	0.337827	0.00040682	0.26844	0.319177
29122648	chr16:29122648:G:A	5.66233e-17	-1.18723	-1.27486	4.47282e-05	-0.333451	-1.2867
29122734	chr16:29122734:G:A	5.87903e-16	-2.8675e-10	-0.121944	0.000202549	-2.8675e-10	-0.109772
29122743	chr16:29122743:C:T	4.64176e-17	-1.34857	-1.31225	3.49349e-05	-0.559322	-1.30795
29122880	chr16:29122880:C:T	1.78839e-16	-2.8675e-10	-1.31202	6.09347e-05	-2.8675e-10	-1.31095
29123192	chr16:29123192:C:T	1.52726e-16	-1.46986	-3.22512e-10	5.02343e-05	-1.50406	-3.22512e-10
29123241	chr16:29123241:C:T	1.25169e-16	-1.66884	-3.22512e-10	8.42924e-05	-0.986461	-3.22512e-10
29123272	chr16:29123272:T:C	7.9203e-17	-1.06507	-1.06142	3.04374e-05	-0.942876	-1.06221
29123553	chr16:29123553:T:C	7.36301e-17	-1.10852	-1.09093	2.82055e-05	-0.989786	-1.09145
29123965	chr16:29123965:G:A	2.37048e-16	-2.8675e-10	-1.03024	7.91839e-05	-2.8675e-10	-1.04898
29124211	chr16:29124211:T:C	2.32328e-16	-2.8675e-10	-1.05036	7.76689e-05	-2.8675e-10	-1.0683
29124368	chr16:29124368:T:C	2.62114e-16	-2.8675e-10	-0.929724	9.22194e-05	-2.8675e-10	-0.896582
29124640	chr16:29124640:T:C	4.5369e-17	-1.76319	-0.920489	1.7242e-05	-1.60456	-0.968846
29124993	chr16:29124993:T:G	2.36543e-16	-2.8675e-10	-1.03237	7.90334e-05	-2.8675e-10	-1.05088
29124999	chr16:29124999:G:C	3.0195e-16	-0.788242	-3.22512e-10	7.27015e-05	-1.13439	-3.22512e-10
29125209	chr16:29125209:GAT:G	2.62636e-16	-2.8675e-10	-0.927734	9.24125e-05	-2.8675e-10	-0.89449
29125387	chr16:29125387:C:T	7.46604e-17	-1.09082	-1.09474	2.86351e-05	-0.970732	-1.09539
29125543	chr16:29125543:G:A	1.78985e-16	-2.8675e-10	-1.3112	6.09966e-05	-2.8675e-10	-1.30994
29125552	chr16:29125552:C:T	7.59393e-17	-1.08921	-1.07936	2.91375e-05	-0.9686	-1.08012
29125572	chr16:29125572:T:C	7.50885e-17	-1.08378	-1.09606	2.88912e-05	-0.961564	-1.09565
29125898	chr16:29125898:T:G	1.8158e-16	-2.8675e-10	-1.29681	6.19558e-05	-2.8675e-10	-1.29433
29125909	chr16:29125909:A:G	1.79509e-16	-2.8675e-10	-1.30828	6.12009e-05	-2.8675e-10	-1.30659
29126267	chr16:29126267:T:C	7.49832e-17	-1.08189	-1.09935	2.88009e-05	-0.960353	-1.09999
29126465	chr16:29126465:A:G	7.55833e-17	-1.08013	-1.09314	2.91013e-05	-0.959686	-1.09028
29126681	chr16:29126681:T:C	2.12634e-16	-1.18882	0.0498892	4.8851e-05	-1.48624	-0.045737
29126705	chr16:29126705:A:G	7.14317e-17	-1.13002	-1.09974	2.73312e-05	-1.01234	-1.10038
29126722	chr16:29126722:C:T	7.44444e-17	-1.09322	-1.09524	2.8585e-05	-0.972068	-1.0958
29126826	chr16:29126826:T:C	7.13135e-17	-1.13437	-1.09705	2.73014e-05	-1.01712	-1.0967
29127071	chr16:29127071:C:T	1.97595e-16	-1.17942	-0.0328653	4.54465e-05	-1.47876	-0.125454
29127430	chr16:29127430:C:A	1.78476e-16	-2.8675e-10	-1.31405	6.07273e-05	-2.8675e-10	-1.31436
29127477	chr16:29127477:C:G	4.01565e-16	-2.8675e-10	-0.503135	0.000130467	-2.8675e-10	-0.54963
29127569	chr16:29127569:G:A	2.3046e-16	-2.8675e-10	-1.05843	8.42669e-05	-2.8675e-10	-0.986764
29127700	chr16:29127700:T:C	7.05042e-17	-1.16216	-1.08067	2.68323e-05	-1.04643	-1.08472
29127765	chr16:29127765:C:T	1.83728e-16	-2.8675e-10	-1.28505	6.11298e-05	-2.8675e-10	-1.30775
29128077	chr16:29128077:G:A	6.83142e-17	-1.10697	-1.16742	2.6406e-05	-0.972107	-1.17506
29128080	chr16:29128080:T:C	6.97496e-17	-1.1858	-1.0678	2.65039e-05	-1.07148	-1.07199
29128095	chr16:29128095:C:T	6.94103e-17	-1.18567	-1.0728	2.6368e-05	-1.0716	-1.077
29128334	chr16:29128334:A:G	8.21165e-17	-1.24959	-0.840778	3.25018e-05	-1.13741	-0.802048
29128450	chr16:29128450:T:C	6.74245e-17	-1.17886	-1.10864	2.56434e-05	-1.06487	-1.11159
29128665	chr16:29128665:C:T	9.52719e-17	-1.94177	-3.22512e-10	3.35305e-05	-1.9083	-3.22512e-10
29128736	chr16:29128736:A:G	6.95857e-17	-1.16833	-1.08761	2.64786e-05	-1.0537	-1.09071
29128903	chr16:29128903:T:C	7.12514e-17	-1.16661	-1.06568	2.71046e-05	-1.05101	-1.07004
29129021	chr16:29129021:G:A	1.87217e-16	-2.8675e-10	-1.26624	6.40272e-05	-2.8675e-10	-1.26145
29129089	chr16:29129089:C:T	3.66544e-16	-0.594387	-3.22512e-10	7.21068e-05	-1.1426	-3.22512e-10
29129127	chr16:29129127:T:C	7.11408e-17	-1.17858	-1.05526	2.70468e-05	-1.06333	-1.05986
29129203	chr16:29129203:C:T	4.98617e-17	-1.28175	-1.3075	3.79964e-05	-0.473657	-1.3096
29129278	chr16:29129278:T:C	2.29692e-16	-2.8675e-10	-1.06177	8.08576e-05	-2.8675e-10	-1.02806
29129433	chr16:29129433:C:T	6.89182e-17	-1.17613	-1.08945	2.61787e-05	-1.06208	-1.09373
29129868	chr16:29129868:C:T	1.86459e-16	-2.8675e-10	-1.2703	6.16193e-05	-2.8675e-10	-1.29978
29130115	chr16:29130115:G:A	6.0401e-17	-2.01067	-0.386828	2.06565e-05	-1.93151	-0.461211
29130260	chr16:29130260:C:T	1.80418e-16	-2.8675e-10	-1.30323	6.09635e-05	-2.8675e-10	-1.31048
29130532	chr16:29130532:C:T	6.03212e-17	-1.10088	-1.29794	7.68046e-05	0.206431	-1.28592
29130738	chr16:29130738:G:C	5.7664e-17	-1.35958	-1.0843	2.16626e-05	-1.25725	-1.08791
29130842	chr16:29130842:G:A	1.81167e-16	-1.27492	-0.0241648	4.24039e-05	-1.55541	-0.118099
29130883	chr16:29130883:A:G	6.05341e-17	-1.33994	-1.05536	2.27272e-05	-1.23716	-1.06004
29131245	chr16:29131245:G:A	4.89531e-17	-1.2956	-1.31204	3.69641e-05	-0.497323	-1.31348
29131322	chr16:29131322:G:A	8.84221e-17	-2.01638	-3.22512e-10	2.98414e-05	-2.02486	-3.22512e-10
29131352	chr16:29131352:G:A	2.65419e-16	-2.8675e-10	-0.917197	0.000100129	-2.8675e-10	-0.814291
29131574	chr16:29131574:G:A	6.4754e-17	-1.27616	-1.05175	2.44505e-05	-1.16755	-1.05655
29131612	chr16:29131612:G:A	5.81e-17	-2.00496	-0.43138	1.94914e-05	-1.94454	-0.506238
29131877	chr16:29131877:G:A	1.78897e-16	-2.8675e-10	-1.31169	6.09644e-05	-2.8675e-10	-1.31046
29132318	chr16:29132318:A:G	6.83983e-17	-1.20611	-1.06704	2.58578e-05	-1.09594	-1.0722
29132422	chr16:29132422:A:G	2.44096e-16	-2.8675e-10	-1.00094	8.75909e-05	-2.8675e-10	-0.948075
29132438	chr16:29132438:A:G	6.26037e-17	-1.21818	-1.1435	2.37873e-05	-1.10729	-1.14432
29132647	chr16:29132647:G:T	4.38137e-16	-2.8675e-10	-0.415973	0.000144979	-2.8675e-10	-0.444165
29132900	chr16:29132900:C:T	3.65601e-16	-0.596962	-3.22512e-10	0.000126165	-0.583161	-3.22512e-10
29132901	chr16:29132901:A:G	6.44698e-17	-1.33949	-0.992813	2.43325e-05	-1.232	-0.996935
29133711	chr16:29133711:G:A	1.78664e-16	-2.8675e-10	-1.313	6.08609e-05	-2.8675e-10	-1.31216
29133814	chr16:29133814:G:A	1.82952e-16	-2.8675e-10	-1.28928	6.24109e-05	-2.8675e-10	-1.28701
29134222	chr16:29134222:A:G	6.19569e-17	-1.20829	-1.16378	2.34732e-05	-1.09708	-1.16782
29134458	chr16:29134458:C:T	1.81124e-16	-2.8675e-10	-1.29932	6.11127e-05	-2.8675e-10	-1.30803
29134541	chr16:29134541:A:C	1.21842e-16	-1.69578	-3.22512e-10	9.31345e-05	-0.886708	-3.22512e-10
29134719	chr16:29134719:A:G	9.86534e-15	2.69828	-3.22512e-10	0.000834844	1.30649	-3.22512e-10
29134982	chr16:29134982:C:T	2.33441e-16	-2.8675e-10	-1.04557	8.66866e-05	-2.8675e-10	-0.958454
29135106	chr16:29135106:C:T	5.73838e-16	-2.8675e-10	-0.146158	0.00019811	-2.8675e-10	-0.13193
29135441	chr16:29135441:G:C	2.14063e-16	-2.8675e-10	-1.13223	7.598e-05	-2.8675e-10	-1.09028
29135798	chr16:29135798:ATAT:A	2.03334e-16	-2.8675e-10	-1.18366	6.53687e-05	-2.8675e-10	-1.24071
29135964	chr16:29135964:T:G	3.14555e-16	-2.8675e-10	-0.747346	9.98994e-05	-2.8675e-10	-0.816589
29136224	chr16:29136224:G:A	2.3048e-16	-2.8675e-10	-1.05834	8.54426e-05	-2.8675e-10	-0.972908
29136433	chr16:29136433:G:A	1.78527e-16	-2.8675e-10	-1.31377	6.08197e-05	-2.8675e-10	-1.31284
29136622	chr16:29136622:C:T	1.78444e-16	-2.8675e-10	-1.31423	6.07832e-05	-2.8675e-10	-1.31344
29136986	chr16:29136986:G:T	1.59885e-16	-1.34607	-0.0779815	0.000166498	-0.224666	-0.0811044
29136987	chr16:29136987:G:C	1.61726e-16	-1.33462	-0.0779815	0.000169633	-0.206014	-0.0811044
29137209	chr16:29137209:G:A	2.64707e-16	-2.8675e-10	-0.919881	8.59912e-05	-2.8675e-10	-0.966507
29137244	chr16:29137244:T:C	3.56631e-17	-2.02462	-0.899767	1.36777e-05	-1.84849	-0.956499
29138065	chr16:29138065:T:C	6.6707e-17	-1.23217	-1.06603	2.54869e-05	-1.11237	-1.07022
29138066	chr16:29138066:C:T	1.78345e-16	-2.8675e-10	-1.31478	6.07412e-05	-2.8675e-10	-1.31413
29138183	chr16:29138183:G:A	2.07644e-15	2.15959	-1.01968	0.00194141	3.21634	-1.06592
29138324	chr16:29138324:A:G	8.91684e-17	-0.987049	-1.02093	8.45932e-05	-0.000760466	-0.982139
29138339	chr16:29138339:C:T	9.08131e-17	-0.974229	-1.01547	8.6925e-05	0.0215036	-0.97721
29138514	chr16:29138514:C:A	6.82731e-17	-1.27607	-0.998916	1.75283e-05	-1.48996	-1.06697
29138516	chr16:29138516:G:A	4.58406e-17	-1.39336	-1.27997	1.30844e-05	-1.59229	-1.25704
29138541	chr16:29138541:G:A	2.77948e-17	-1.99068	-1.18298	1.03472e-05	-1.86306	-1.22098
29138546	chr16:29138546:C:G	3.51805e-16	-2.8675e-10	-0.635427	0.000107126	-2.8675e-10	-0.746749
29138853	chr16:29138853:C:T	4.67309e-16	0.816356	-1.16787	7.1957e-05	0.0130079	-1.15769
29139023	chr16:29139023:C:T	1.28428e-16	-1.32856	-0.314581	3.16687e-05	-1.53212	-0.433307
29139218	chr16:29139218:G:A	2.74975e-16	-2.8675e-10	-0.881824	8.94575e-05	-2.8675e-10	-0.92699
29139439	chr16:29139439:G:C	3.7451e-16	-2.8675e-10	-0.572885	0.000124146	-2.8675e-10	-0.599295
29139464	chr16:29139464:G:A	5.98394e-16	1.03003	-1.13428	0.0006519	2.20914	-1.15
29139541	chr16:29139541:C:T	3.98206e-16	-2.8675e-10	-0.511537	0.000155095	-2.8675e-10	-0.376716
29139624	chr16:29139624:C:T	6.18855e-16	1.07893	-1.14956	0.000680927	2.26728	-1.16457
29139625	chr16:29139625:T:G	3.91043e-16	0.414809	-0.944496	0.00035061	1.38498	-0.946059
29139792	chr16:29139792:G:A	2.86948e-16	-2.8675e-10	-0.839205	9.35263e-05	-2.8675e-10	-0.88251
29139818	chr16:29139818:G:A	1.89096e-16	-2.8675e-10	-1.25625	6.44044e-05	-2.8675e-10	-1.25557
29139916	chr16:29139916:A:G	9.05084e-17	-0.855714	-1.13735	6.29357e-05	-0.130662	-1.14798
29139945	chr16:29139945:A:G	5.40236e-16	0.950347	-1.15685	0.000580591	2.11468	-1.17138
29139978	chr16:29139978:C:T	5.44471e-16	0.957707	-1.1564	0.000585163	2.12209	-1.17095
29140201	chr16:29140201:A:G	4.9522e-16	0.92591	-1.21941	0.000530812	2.08456	-1.2309
29140223	chr16:29140223:G:A	3.53537e-16	-2.8675e-10	-0.630516	0.000115567	-2.8675e-10	-0.670904
29140258	chr16:29140258:C:T	3.44677e-16	-2.8675e-10	-0.655898	0.000131603	-2.8675e-10	-0.540965
29140272	chr16:29140272:C:T	3.19267e-16	-2.8675e-10	-0.732476	0.000102994	-2.8675e-10	-0.786084
29140558	chr16:29140558:C:G	2.899e-16	-2.8675e-10	-0.82897	9.51438e-05	-2.8675e-10	-0.865363
29141019	chr16:29141019:C:T	1.2223e-16	-0.414954	-1.27764	0.000152081	0.88179	-1.27813
29141230	chr16:29141230:G:A	1.89688e-16	-2.8675e-10	-1.25313	6.33519e-05	-2.8675e-10	-1.27205
29141444	chr16:29141444:C:T	8.54784e-17	-1.48257	-0.567674	2.30538e-05	-1.65783	-0.625087
29141585	chr16:29141585:G:A	8.29114e-17	-0.809271	-1.27146	8.17658e-05	0.255351	-1.27224
29141883	chr16:29141883:C:T	1.27562e-16	-1.6499	-3.22512e-10	3.6736e-05	-1.817	-3.22512e-10
29142183	chr16:29142183:A:G	3.87932e-16	0.348198	-0.885874	0.000343181	1.30606	-0.888556
29142184	chr16:29142184:G:T	5.23522e-16	-2.8675e-10	-0.237927	0.000205998	-2.8675e-10	-0.0928875
29142185	chr16:29142185:T:C	8.75832e-17	-2.02592	-3.22512e-10	2.98194e-05	-2.02559	-3.22512e-10
29142482	chr16:29142482:A:G	1.6137e-16	-1.63905	0.224246	4.69085e-05	-1.78357	0.211016
29142487	chr16:29142487:A:G	1.52253e-16	-1.65532	0.182356	4.42686e-05	-1.79655	0.16607
29142624	chr16:29142624:T:C	1.60603e-16	-1.65766	0.238088	4.66894e-05	-1.79959	0.222357
29142973	chr16:29142973:T:C	7.10738e-17	-0.985614	-1.24917	6.47333e-05	0.000549338	-1.25103
29143029	chr16:29143029:G:C	2.19493e-16	-1.47032	0.363137	0.000176607	-0.61903	0.372204
29143246	chr16:29143246:G:A	7.44061e-17	-0.952986	-1.23598	6.87018e-05	0.0470233	-1.238
29143275	chr16:29143275:T:C	1.65699e-16	-1.38833	-3.22512e-10	3.68335e-05	-1.81434	-3.22512e-10
29143361	chr16:29143361:G:T	4.22939e-16	-2.8675e-10	-0.451278	0.000140945	-2.8675e-10	-0.47238
29143528	chr16:29143528:C:T	1.54769e-16	-1.37656	-0.0800141	0.000131709	-0.470661	-0.0695006
29143531	chr16:29143531:C:T	6.85105e-17	-1.42432	-0.8472	1.83497e-05	-1.61766	-0.893479
29143975	chr16:29143975:C:T	2.92341e-17	-1.80822	-1.31495	8.93277e-06	-1.92162	-1.30941
29144095	chr16:29144095:G:C	3.36848e-16	-2.8675e-10	-0.678874	0.000110302	-2.8675e-10	-0.717531
29144159	chr16:29144159:G:A	5.02175e-17	-1.26905	-1.31309	4.4435e-05	-0.311963	-1.31476
29144351	chr16:29144351:G:A	6.96778e-17	-0.996771	-1.25785	6.2957e-05	-0.0183606	-1.25994
29144684	chr16:29144684:A:G	6.53973e-17	-1.48264	-0.835383	1.77184e-05	-1.66517	-0.880978
29144818	chr16:29144818:C:T	6.64867e-17	-1.04757	-1.25394	5.88038e-05	-0.0905524	-1.25599
29144961	chr16:29144961:G:A	6.42971e-17	-1.05678	-1.27821	5.69212e-05	-0.0993109	-1.27977
29145655	chr16:29145655:A:G	4.87218e-17	-1.34157	-1.27081	3.85198e-05	-0.497656	-1.27193
29145673	chr16:29145673:T:C	4.95911e-17	-1.32613	-1.26857	3.94842e-05	-0.47496	-1.26989
29145679	chr16:29145679:CT:C	4.93695e-17	-1.32951	-1.26966	3.91859e-05	-0.481464	-1.27097
29145822	chr16:29145822:C:A	4.59671e-17	-1.3934	-1.27718	3.54061e-05	-0.576542	-1.27733
29145839	chr16:29145839:A:C	3.03506e-17	-1.78213	-1.30356	9.29098e-06	-1.90537	-1.28633
29146005	chr16:29146005:C:T	5.10965e-17	-1.27726	-1.28753	4.1557e-05	-0.40521	-1.28848
29146305	chr16:29146305:G:A	9.61949e-17	-1.93213	-3.22512e-10	3.04652e-05	-2.00417	-3.22512e-10
29146754	chr16:29146754:G:T	4.65364e-17	-1.35795	-1.30032	3.62746e-05	-0.528655	-1.30098
29146991	chr16:29146991:T:C	2.28095e-16	-2.8675e-10	-1.06874	8.16201e-05	-2.8675e-10	-1.01868
29147060	chr16:29147060:G:C	2.24348e-16	-2.8675e-10	-1.0853	8.01478e-05	-2.8675e-10	-1.03688
29147276	chr16:29147276:A:G	4.1794e-16	-0.0751018	-0.388065	0.000360777	0.809401	-0.341893
29147574	chr16:29147574:C:T	2.15595e-16	-2.8675e-10	-1.1251	7.23542e-05	-2.8675e-10	-1.13918
29147786	chr16:29147786:C:T	2.74525e-16	-2.8675e-10	-0.883465	0.000100802	-2.8675e-10	-0.80759
29147818	chr16:29147818:C:T	3.26609e-17	-1.71525	-1.29707	9.83494e-06	-1.85776	-1.27705
29147860	chr16:29147860:A:AAAGGG	8.82031e-16	-2.8675e-10	0.283722	0.000355572	-2.8675e-10	0.452975
29147861	chr16:29147861:C:G	8.79911e-16	-2.8675e-10	0.281316	0.000354673	-2.8675e-10	0.450444
29148060	chr16:29148060:C:T	9.78879e-16	-2.8675e-10	0.387903	0.000395771	-2.8675e-10	0.560083
29148114	chr16:29148114:C:T	1.87055e-16	-0.220292	-1.04681	0.000152252	0.644979	-1.04019
29148243	chr16:29148243:T:C	1.98516e-16	-0.161834	-1.0458	0.00016372	0.716732	-1.03932
29148484	chr16:29148484:TAATA:T	1.40879e-16	-0.235972	-1.31463	0.000114754	0.637134	-1.31509
29148929	chr16:29148929:C:T	3.38796e-17	-2.02675	-0.948938	2.77133e-05	-1.06383	-1.03501
29149055	chr16:29149055:C:A	2.06407e-16	-0.115653	-1.053	0.000172907	0.779283	-1.04728
29149095	chr16:29149095:T:C	1.85511e-16	-0.222237	-1.05315	0.000151127	0.644733	-1.04736
29149637	chr16:29149637:G:C	1.95221e-16	-0.188578	-1.03579	0.000160406	0.686464	-1.02951
29149675	chr16:29149675:C:T	1.50002e-16	-1.74849	0.260637	0.000100252	-1.0834	0.270338
29149990	chr16:29149990:C:T	2.13339e-16	-2.8675e-10	-1.13562	7.17269e-05	-2.8675e-10	-1.14789
29150324	chr16:29150324:G:T	1.63838e-16	-0.33133	-1.0683	0.000130042	0.510275	-1.06317
29150422	chr16:29150422:C:T	1.90587e-16	-2.8675e-10	-1.2484	6.30449e-05	-2.8675e-10	-1.2769
29150469	chr16:29150469:TTGTC:T	3.54781e-17	-1.61922	-1.31037	2.58956e-05	-0.85309	-1.31359
29150567	chr16:29150567:C:T	3.31851e-16	-2.8675e-10	-0.693819	0.000112389	-2.8675e-10	-0.698787
29151760	chr16:29151760:A:G	2.1588e-16	-0.48537	-0.638413	0.000172263	0.328655	-0.600383
29152323	chr16:29152323:C:T	1.55014e-15	-2.8675e-10	0.847593	0.000641029	-2.8675e-10	1.04232
29152387	chr16:29152387:A:G	2.6795e-17	-2.02254	-1.18775	8.98418e-06	-2.02383	-1.20146
29152469	chr16:29152469:C:T	4.29829e-17	-1.9645	-0.7732	1.46083e-05	-1.9615	-0.777671
29152569	chr16:29152569:A:G	1.4714e-16	-0.197952	-1.30917	0.000122608	0.692229	-1.30399
29152705	chr16:29152705:C:A	8.76924e-17	-1.73609	-0.288583	2.7069e-05	-1.84431	-0.278056
29153047	chr16:29153047:G:A	3.01792e-16	-2.8675e-10	-0.788768	0.00011217	-2.8675e-10	-0.700741
29153055	chr16:29153055:A:T	1.63415e-15	-2.8675e-10	0.900372	0.000684457	-2.8675e-10	1.10787
29153698	chr16:29153698:T:C	1.93974e-16	-2.8675e-10	-1.23078	6.39808e-05	-2.8675e-10	-1.26217
29153772	chr16:29153772:C:T	4.55301e-17	-1.67204	-1.00809	1.25446e-05	-1.81744	-1.07402
29154056	chr16:29154056:AAG:A	2.20619e-15	-2.8675e-10	1.20052	0.000941458	-2.8675e-10	1.42668
29154177	chr16:29154177:T:G	1.64805e-15	-2.8675e-10	0.908843	0.000690514	-2.8675e-10	1.11668
29154186	chr16:29154186:C:T	2.18953e-15	-2.8675e-10	1.19294	0.00093392	-2.8675e-10	1.41864
29154311	chr16:29154311:C:T	1.97618e-16	-2.8675e-10	-1.21217	6.51397e-05	-2.8675e-10	-1.24422
29154335	chr16:29154335:C:T	2.18953e-15	-2.8675e-10	1.19294	0.00093392	-2.8675e-10	1.41864
29154455	chr16:29154455:C:T	2.4427e-16	-2.8675e-10	-1.00023	8.24066e-05	-2.8675e-10	-1.00909
29154458	chr16:29154458:C:T	1.0556e-16	-1.83923	-3.22512e-10	3.23253e-05	-1.9449	-3.22512e-10
29154602	chr16:29154602:T:C	9.11328e-17	-1.38143	-0.604755	2.5976e-05	-1.56066	-0.602918
29154798	chr16:29154798:C:T	3.01893e-15	-2.8675e-10	1.51415	0.0012868	-2.8675e-10	1.73916
29154995	chr16:29154995:G:A	1.63415e-15	-2.8675e-10	0.900372	0.000684457	-2.8675e-10	1.10787
29155095	chr16:29155095:G:A	2.12731e-15	-2.8675e-10	1.16411	0.000906205	-2.8675e-10	1.38851
29155142	chr16:29155142:G:A	8.77524e-17	-1.40504	-0.61895	2.51085e-05	-1.58098	-0.616564
29155337	chr16:29155337:C:T	1.93567e-15	-2.8675e-10	1.0697	0.000817523	-2.8675e-10	1.28553
29155361	chr16:29155361:A:G	1.6967e-15	-2.8675e-10	0.937938	0.000712519	-2.8675e-10	1.14805
29155386	chr16:29155386:G:A	1.63415e-15	-2.8675e-10	0.900372	0.000684457	-2.8675e-10	1.10787
29155460	chr16:29155460:A:G	2.72878e-16	-2.8675e-10	-0.889479	8.46617e-05	-2.8675e-10	-0.98209
29155872	chr16:29155872:C:T	3.47959e-16	-2.8675e-10	-0.646419	0.000114653	-2.8675e-10	-0.678842
29156047	chr16:29156047:C:G	3.18088e-17	-1.72466	-1.31411	2.11718e-05	-1.05299	-1.3151
29156078	chr16:29156078:C:T	3.3283e-16	-2.8675e-10	-0.690873	0.000110435	-2.8675e-10	-0.716323
29156115	chr16:29156115:G:A	1.87572e-16	-2.8675e-10	-1.26434	6.42625e-05	-2.8675e-10	-1.25778
29156465	chr16:29156465:C:T	1.78851e-16	-2.8675e-10	-1.31195	6.09394e-05	-2.8675e-10	-1.31087
29156566	chr16:29156566:C:T	2.18953e-15	-2.8675e-10	1.19294	0.00093392	-2.8675e-10	1.41864
29156685	chr16:29156685:T:C	5.60253e-17	-2.00399	-0.468708	2.08145e-05	-2.02531	-0.359791
29156731	chr16:29156731:A:G	2.28125e-16	-1.49316	0.424552	7.08826e-05	-1.6543	0.494574
29156854	chr16:29156854:T:C	2.42612e-15	-2.8675e-10	1.29554	0.00104068	-2.8675e-10	1.52688
29158018	chr16:29158018:G:T	1.78796e-16	-2.8675e-10	-1.31226	6.10237e-05	-2.8675e-10	-1.30949
29158169	chr16:29158169:C:T	6.41541e-17	-1.31324	-1.02397	1.77274e-05	-1.50799	-1.03765
29158266	chr16:29158266:C:T	2.23162e-16	-2.8675e-10	-1.09061	7.15988e-05	-2.8675e-10	-1.14967
29158653	chr16:29158653:G:C	1.63185e-15	-2.8675e-10	0.898964	0.000834997	-2.8675e-10	1.30667
29158683	chr16:29158683:C:T	6.59231e-16	-2.8675e-10	-0.00743157	0.000207278	-2.8675e-10	-0.086691
29158794	chr16:29158794:C:T	2.25419e-16	-2.8675e-10	-1.08054	7.24158e-05	-2.8675e-10	-1.13833
29159133	chr16:29159133:C:T	1.16228e-16	-0.431759	-1.31119	2.02755e-05	-1.09726	-1.31408
29159702	chr16:29159702:A:G	1.78536e-16	-2.8675e-10	-1.31371	6.10533e-05	-2.8675e-10	-1.309
29159755	chr16:29159755:C:A	6.2281e-16	-2.8675e-10	-0.0642639	0.000221376	-2.8675e-10	-0.0208899
29159758	chr16:29159758:G:A	2.12306e-16	-2.8675e-10	-1.14048	6.89054e-05	-2.8675e-10	-1.18802
29160405	chr16:29160405:T:C	2.66644e-16	-2.8675e-10	-0.912591	9.15302e-05	-2.8675e-10	-0.904083
29161374	chr16:29161374:G:A	1.3723e-15	0.51073	0.215007	0.00111612	1.31026	0.286597
29161452	chr16:29161452:C:T	2.80169e-16	-0.863112	-3.22512e-10	0.000128625	-0.563853	-3.22512e-10
29161516	chr16:29161516:C:T	2.23445e-15	0.744939	0.468306	0.00141107	1.44728	0.384074
29161518	chr16:29161518:G:A	3.35083e-16	-2.8675e-10	-0.684128	0.00011187	-2.8675e-10	-0.703412
29161628	chr16:29161628:CTGT:C	2.15352e-16	-2.8675e-10	-1.12623	7.1936e-05	-2.8675e-10	-1.14498
29161706	chr16:29161706:G:A	3.03868e-15	-2.8675e-10	1.52067	0.00145077	-2.8675e-10	1.8591
29161845	chr16:29161845:T:C	3.07009e-15	-2.8675e-10	1.53096	0.0014644	-2.8675e-10	1.86845
29161933	chr16:29161933:TATTATA:T	1.92358e-16	-2.8675e-10	-1.23915	6.39534e-05	-2.8675e-10	-1.2626
29162010	chr16:29162010:T:C	2.94616e-15	-2.8675e-10	1.48975	0.00140151	-2.8675e-10	1.82455
29162025	chr16:29162025:G:A	3.66447e-16	-2.8675e-10	-0.594651	0.000125986	-2.8675e-10	-0.584582
29162169	chr16:29162169:C:A	1.31487e-16	-1.6196	-3.22512e-10	3.12679e-05	-1.97816	-3.22512e-10
29162336	chr16:29162336:G:A	1.89773e-16	-2.8675e-10	-1.25268	6.47184e-05	-2.8675e-10	-1.25071
29162420	chr16:29162420:C:T	2.14517e-16	-2.8675e-10	-1.13012	6.7473e-05	-2.8675e-10	-1.20902
29162939	chr16:29162939:C:T	3.35908e-16	-2.8675e-10	-0.681668	0.000119866	-2.8675e-10	-0.634379
29162962	chr16:29162962:A:G	7.82047e-16	0.433767	-0.270357	0.00058666	1.26585	-0.312157
29163395	chr16:29163395:C:T	2.18653e-16	-1.11102	-3.22512e-10	7.18609e-05	-1.14602	-3.22512e-10
29163631	chr16:29163631:A:G	3.20897e-16	-2.8675e-10	-0.727384	0.000107085	-2.8675e-10	-0.747127
29163831	chr16:29163831:T:C	3.41211e-15	-2.8675e-10	1.63658	0.00163771	-2.8675e-10	1.9803
29163847	chr16:29163847:C:A	2.24382e-16	-2.8675e-10	-1.08516	7.48254e-05	-2.8675e-10	-1.10559
29163926	chr16:29163926:G:A	2.52409e-15	-2.8675e-10	1.33513	0.00119008	-2.8675e-10	1.66103
29164217	chr16:29164217:T:C	3.63653e-15	-2.8675e-10	1.70028	0.00175127	-2.8675e-10	2.04735
29164609	chr16:29164609:T:TG	2.71832e-15	-2.8675e-10	1.40926	0.00127883	-2.8675e-10	1.73295
29165015	chr16:29165015:TCTC:T	1.94581e-15	-2.8675e-10	1.07493	0.00090801	-2.8675e-10	1.3905
29165166	chr16:29165166:C:CA	4.10062e-15	-2.8675e-10	1.82039	0.00199051	-2.8675e-10	2.17539
29165194	chr16:29165194:C:T	3.08856e-16	-2.8675e-10	-0.765631	0.000109919	-2.8675e-10	-0.721008
29165539	chr16:29165539:C:T	1.90963e-16	-2.8675e-10	-1.24642	6.50397e-05	-2.8675e-10	-1.24575
29165572	chr16:29165572:C:T	1.43563e-16	-1.53173	-3.22512e-10	4.53864e-05	-1.60554	-3.22512e-10
29165676	chr16:29165676:G:A	3.39251e-16	-2.8675e-10	-0.671764	0.000113105	-2.8675e-10	-0.692435
29165680	chr16:29165680:TTC:T	3.40685e-15	-2.8675e-10	1.63504	0.00163803	-2.8675e-10	1.9805
29165713	chr16:29165713:T:C	2.51046e-16	-2.8675e-10	-0.97287	9.0173e-05	-2.8675e-10	-0.919022
29165838	chr16:29165838:G:A	2.24835e-16	-2.8675e-10	-1.08314	7.494e-05	-2.8675e-10	-1.10406
29166131	chr16:29166131:G:C	9.42185e-17	-0.640636	-1.31225	2.00565e-05	-1.10713	-1.31507
29166214	chr16:29166214:C:T	1.89005e-16	-2.8675e-10	-1.25673	6.29626e-05	-2.8675e-10	-1.27821
29166266	chr16:29166266:C:G	2.01122e-16	-2.8675e-10	-1.19459	6.43926e-05	-2.8675e-10	-1.25575
29166340	chr16:29166340:A:G	2.97779e-15	-2.8675e-10	1.50043	0.00141502	-2.8675e-10	1.83415
29166463	chr16:29166463:C:T	2.48804e-15	-2.8675e-10	1.32075	0.00116182	-2.8675e-10	1.63699
29166492	chr16:29166492:G:A	2.13356e-16	-2.8675e-10	-1.13554	6.72401e-05	-2.8675e-10	-1.21248
29166514	chr16:29166514:G:A	2.38417e-16	-1.84382	0.819336	8.4733e-05	-1.92051	0.939264
29166842	chr16:29166842:T:C	4.65303e-16	-0.19169	-0.164127	0.000377782	0.721541	-0.207977
29167057	chr16:29167057:T:C	2.97956e-15	-2.8675e-10	1.50102	0.00141568	-2.8675e-10	1.83461
29167706	chr16:29167706:T:A	2.03843e-16	-2.8675e-10	-1.18115	7.02771e-05	-2.8675e-10	-1.16831
29168033	chr16:29168033:T:C	1.88722e-16	-2.8675e-10	-1.25823	6.51545e-05	-2.8675e-10	-1.24399
29168495	chr16:29168495:C:T	1.8779e-16	-2.8675e-10	-1.26318	6.26508e-05	-2.8675e-10	-1.28318
29168995	chr16:29168995:A:G	1.8589e-16	-2.8675e-10	-1.27335	6.21744e-05	-2.8675e-10	-1.29081
29169070	chr16:29169070:C:T	3.215e-16	-2.8675e-10	-0.725507	0.000114624	-2.8675e-10	-0.6791
29169086	chr16:29169086:T:G	3.09246e-17	-1.93487	-1.13208	9.98491e-06	-2.02403	-1.09564
29169205	chr16:29169205:T:C	1.96158e-16	-2.8675e-10	-1.21959	6.67184e-05	-2.8675e-10	-1.22027
29169407	chr16:29169407:T:C	1.97978e-16	-2.8675e-10	-1.21035	6.7346e-05	-2.8675e-10	-1.21091
29169656	chr16:29169656:A:G	1.92108e-16	-2.8675e-10	-1.24045	6.53874e-05	-2.8675e-10	-1.24042
29170156	chr16:29170156:G:A	1.81231e-16	-2.8675e-10	-1.29873	6.16406e-05	-2.8675e-10	-1.29943
29170261	chr16:29170261:C:T	1.81049e-16	-2.8675e-10	-1.29974	6.18572e-05	-2.8675e-10	-1.29592
29170262	chr16:29170262:A:G	1.80609e-16	-2.8675e-10	-1.30217	6.16834e-05	-2.8675e-10	-1.29874
29170268	chr16:29170268:A:G	2.11404e-16	-2.8675e-10	-1.14473	7.1869e-05	-2.8675e-10	-1.14591
29170761	chr16:29170761:T:C	1.48823e-16	-0.400446	-1.0953	2.77066e-05	-0.944357	-1.15473
29170858	chr16:29170858:G:A	1.09578e-16	-0.48757	-1.31429	2.29616e-05	-0.97272	-1.31421
29170869	chr16:29170869:T:C	1.22694e-15	-1.88666	2.50043	0.000662717	-1.17481	2.2504
29171049	chr16:29171049:A:G	1.59726e-16	-0.166826	-1.25822	3.2342e-05	-0.719299	-1.22509
29171444	chr16:29171444:A:G	1.64997e-16	-0.167772	-1.2248	3.37579e-05	-0.720329	-1.18121
29171812	chr16:29171812:A:G	1.1075e-16	-0.479656	-1.31158	2.3097e-05	-0.965958	-1.31509
29171868	chr16:29171868:A:G	1.28104e-16	-0.447518	-1.19814	2.80189e-05	-0.93716	-1.15071
29171909	chr16:29171909:A:G	1.7534e-16	-0.262958	-1.06882	0.00015724	0.715738	-1.07872
29172343	chr16:29172343:A:G	1.78356e-16	-2.8675e-10	-1.31472	6.0694e-05	-2.8675e-10	-1.31491
29172632	chr16:29172632:G:T	2.68807e-16	-2.8675e-10	-0.904511	9.48047e-05	-2.8675e-10	-0.868934
29172709	chr16:29172709:C:T	1.84257e-16	-2.8675e-10	-1.28217	6.38939e-05	-2.8675e-10	-1.26353
29173377	chr16:29173377:T:C	1.18431e-16	-0.419632	-1.30454	2.43519e-05	-0.915123	-1.31302
29174744	chr16:29174744:C:G	4.02823e-16	-2.8675e-10	-0.500007	0.000141399	-2.8675e-10	-0.469169
29174870	chr16:29174870:T:C	5.15963e-16	-0.193685	-0.0587848	0.000465984	0.83418	-0.11078
29175205	chr16:29175205:C:T	1.98144e-16	-2.8675e-10	-1.20951	7.55549e-05	-2.8675e-10	-1.09589
29175223	chr16:29175223:T:A	2.02699e-16	-2.8675e-10	-1.18678	7.80548e-05	-2.8675e-10	-1.06334
29175257	chr16:29175257:C:T	5.73701e-16	-0.188068	0.0416705	0.000521769	0.850007	-0.0135353
29175326	chr16:29175326:A:G	2.07873e-16	-2.8675e-10	-1.16158	8.06486e-05	-2.8675e-10	-1.03065
29175615	chr16:29175615:C:T	1.16744e-16	-1.73852	-3.22512e-10	3.1028e-05	-1.98586	-3.22512e-10
29175844	chr16:29175844:G:A	4.51141e-16	-2.8675e-10	-0.386726	0.00014747	-2.8675e-10	-0.427125
29175947	chr16:29175947:A:T	3.22692e-16	-0.721805	-3.22512e-10	7.92611e-05	-1.048	-3.22512e-10
29175952	chr16:29175952:CAT:C	9.97626e-17	-1.85594	-0.0397688	7.23806e-05	-1.12752	-0.0112973
29176159	chr16:29176159:G:T	2.62229e-16	-2.8675e-10	-0.929288	9.22884e-05	-2.8675e-10	-0.895834
29176293	chr16:29176293:T:C	1.09528e-16	-0.492758	-1.30956	2.34912e-05	-0.967857	-1.29627
29176333	chr16:29176333:G:A	3.57151e-17	-1.8589	-1.06403	2.39002e-05	-1.091	-1.15586
29176548	chr16:29176548:G:A	1.02737e-16	-0.554446	-1.31189	2.21993e-05	-1.0198	-1.30089
29176700	chr16:29176700:A:G	6.26372e-16	-0.187216	0.128656	0.000567539	0.848012	0.0725441
29176814	chr16:29176814:G:A	8.78571e-17	-0.733311	-1.28948	1.92935e-05	-1.1576	-1.30339
29176824	chr16:29176824:G:A	2.75579e-16	-2.8675e-10	-0.879631	9.95304e-05	-2.8675e-10	-0.82029
29176900	chr16:29176900:G:A	6.21171e-17	-1.75202	-0.617464	3.65502e-05	-1.12578	-0.696282
29177153	chr16:29177153:A:G	1.02956e-16	-1.85622	-0.00798457	7.46981e-05	-1.12817	0.0208732
29177270	chr16:29177270:TAAG:T	1.0223e-16	-1.86311	-0.00816507	7.34703e-05	-1.14403	0.020154
29177282	chr16:29177282:G:A	2.32242e-16	-2.8675e-10	-1.05073	8.13906e-05	-2.8675e-10	-1.02149
29177348	chr16:29177348:G:A	9.12006e-17	-0.695736	-1.28971	1.99966e-05	-1.1221	-1.30309
29177442	chr16:29177442:G:A	8.90963e-17	-2.00879	-3.22512e-10	2.98208e-05	-2.02555	-3.22512e-10
29177485	chr16:29177485:C:A	2.28117e-16	-2.8675e-10	-1.06864	7.98158e-05	-2.8675e-10	-1.04103
29177837	chr16:29177837:G:A	1.18782e-16	-1.85441	0.133196	8.55344e-05	-1.12149	0.149657
29178073	chr16:29178073:G:C	1.23207e-16	-1.85529	0.170646	8.85343e-05	-1.12684	0.189478
29178097	chr16:29178097:C:T	9.57712e-16	0.366042	-3.22512e-10	5.28146e-05	-1.45397	-3.22512e-10
29178183	chr16:29178183:T:C	7.18248e-16	0.0914439	-0.0131335	0.000717361	1.23864	-0.0838135
29178293	chr16:29178293:C:CTCTG	1.20039e-16	-1.86412	0.153431	8.53032e-05	-1.14556	0.171023
29178300	chr16:29178300:G:A	1.07973e-15	-1.88066	2.36662	0.000673358	-1.19606	2.28759
29178407	chr16:29178407:G:A	4.18719e-16	-2.8675e-10	-0.461306	0.000136454	-2.8675e-10	-0.504767
29178641	chr16:29178641:T:G	6.60092e-16	0.0683115	-0.0744371	0.000667278	1.22646	-0.14401
29178729	chr16:29178729:G:A	1.17767e-16	-1.87368	0.143889	8.34223e-05	-1.15891	0.162076
29178916	chr16:29178916:T:G	8.32383e-17	-1.93544	-0.141362	5.32696e-05	-1.3078	-0.137589
29179112	chr16:29179112:C:A	1.78909e-16	-2.8675e-10	-1.31163	6.09906e-05	-2.8675e-10	-1.31003
29179308	chr16:29179308:T:TC	1.37882e-15	0.730475	-3.22512e-10	0.000174673	-0.257834	-3.22512e-10
29179432	chr16:29179432:A:G	1.2203e-16	-1.87368	0.179444	8.66161e-05	-1.15666	0.197388
29179437	chr16:29179437:A:G	8.34513e-17	-1.94259	-0.131653	5.27587e-05	-1.32697	-0.128058
29179759	chr16:29179759:A:G	7.09529e-16	0.0799836	-0.0138867	0.000724168	1.24813	-0.0838557
29179823	chr16:29179823:G:A	4.12824e-16	-2.8675e-10	-0.475484	0.00013515	-2.8675e-10	-0.514367
29180007	chr16:29180007:A:G	1.28474e-16	-1.85986	0.217087	9.28037e-05	-1.1254	0.235132
29180023	chr16:29180023:G:T	1.27271e-16	-1.86543	0.213247	9.125e-05	-1.13848	0.231334
29180082	chr16:29180082:GGGCACAGTCCA:G	1.20498e-16	-1.87274	0.165867	8.55049e-05	-1.15561	0.183434
29180506	chr16:29180506:G:T	4.09195e-16	-2.8675e-10	-0.484313	0.000133508	-2.8675e-10	-0.526591
29180508	chr16:29180508:C:T	2.07631e-16	-2.8675e-10	-1.16274	7.02892e-05	-2.8675e-10	-1.16813
29180562	chr16:29180562:C:T	2.07573e-16	-2.8675e-10	-1.16302	7.02706e-05	-2.8675e-10	-1.1684
29180616	chr16:29180616:G:A	2.0483e-16	-0.000156431	-1.17617	4.31168e-05	-0.458027	-1.19881
29181106	chr16:29181106:G:T	2.94094e-16	-2.8675e-10	-0.814605	0.000106577	-2.8675e-10	-0.751889
29181205	chr16:29181205:T:C	4.43575e-17	-1.86715	-0.839072	3.15509e-05	-1.15494	-0.814206
29181340	chr16:29181340:A:G	6.70858e-17	-1.92234	-0.370194	4.37612e-05	-1.2731	-0.368905
29181549	chr16:29181549:C:T	1.34043e-16	-0.287266	-1.31308	2.85606e-05	-0.763526	-1.3052
29181590	chr16:29181590:T:C	2.36834e-16	0.0159045	-1.04705	0.000239076	1.1227	-1.06667
29181735	chr16:29181735:T:C	1.10705e-16	-1.9032	0.111564	7.45483e-05	-1.23434	0.12503
29182017	chr16:29182017:G:A	1.23701e-16	-1.83808	0.157436	9.13474e-05	-1.07681	0.17073
29182057	chr16:29182057:C:T	1.14442e-15	0.544145	-3.22512e-10	0.000129773	-0.554964	-3.22512e-10
29182065	chr16:29182065:T:G	2.4696e-16	-2.8675e-10	-0.989278	8.3238e-05	-2.8675e-10	-0.999049
29182201	chr16:29182201:T:C	1.20479e-16	-1.8489	0.141872	8.78429e-05	-1.1015	0.156298
29182384	chr16:29182384:T:C	8.05393e-17	-1.9246	-0.185159	5.0978e-05	-1.2824	-0.206959
29182854	chr16:29182854:C:G	1.29505e-16	-1.82206	0.187278	9.75178e-05	-1.04304	0.202318
29182920	chr16:29182920:G:A	2.24648e-16	-1.24581	0.161838	5.3618e-05	-1.48437	0.0454994
29183064	chr16:29183064:T:C	2.68217e-16	0.14511	-1.05182	0.000288577	1.31518	-1.07097
29183235	chr16:29183235:A:G	2.00904e-16	0.0492395	-1.24492	0.000214407	1.19945	-1.25233
29183320	chr16:29183320:C:T	1.92142e-16	-2.8675e-10	-1.24027	6.43787e-05	-2.8675e-10	-1.25597
29183349	chr16:29183349:G:A	2.75418e-16	-2.8675e-10	-0.880214	9.95454e-05	-2.8675e-10	-0.820139
29183656	chr16:29183656:G:A	4.73597e-15	-2.8675e-10	1.96444	0.00229498	-2.8675e-10	2.31773
29183669	chr16:29183669:A:G	1.78316e-16	-2.8675e-10	-1.31495	6.08222e-05	-2.8675e-10	-1.3128
29184374	chr16:29184374:G:A	4.82565e-17	-1.8974	-0.724579	2.50524e-05	-1.39072	-0.809069
29184612	chr16:29184612:G:A	2.53304e-16	-2.8675e-10	-0.963914	9.10805e-05	-2.8675e-10	-0.909009
29184926	chr16:29184926:G:T	1.98299e-16	-2.8675e-10	-1.20873	6.64486e-05	-2.8675e-10	-1.22432
29185188	chr16:29185188:T:C	1.78329e-16	-2.8675e-10	-1.31487	6.07066e-05	-2.8675e-10	-1.3147
29185302	chr16:29185302:C:T	2.36566e-16	-2.8675e-10	-1.03228	8.2346e-05	-2.8675e-10	-1.00982
29185707	chr16:29185707:G:A	9.27762e-17	-1.96832	-3.22512e-10	4.62278e-05	-1.58717	-3.22512e-10
29186639	chr16:29186639:A:T	1.586e-16	-0.117027	-1.31509	3.50122e-05	-0.553426	-1.31163
29186730	chr16:29186730:G:C	3.01928e-16	-2.8675e-10	-0.788318	0.000102018	-2.8675e-10	-0.795602
29186939	chr16:29186939:A:G	1.07733e-16	-1.81885	-3.22512e-10	3.79591e-05	-1.78424	-3.22512e-10
29186960	chr16:29186960:G:A	3.07455e-16	-2.8675e-10	-0.770177	0.000104164	-2.8675e-10	-0.774782
29187020	chr16:29187020:C:T	1.9567e-16	-2.8675e-10	-1.22208	6.85897e-05	-2.8675e-10	-1.19261
29187088	chr16:29187088:G:A	4.54579e-15	-2.8675e-10	1.92345	0.00216392	-2.8675e-10	2.25893
29187562	chr16:29187562:G:A	2.2665e-16	-2.8675e-10	-1.0751	7.69313e-05	-2.8675e-10	-1.07784
29187948	chr16:29187948:G:T	1.26423e-15	0.643712	-3.22512e-10	0.000163572	-0.323498	-3.22512e-10
29188227	chr16:29188227:T:C	2.89429e-16	-0.0793651	-0.751229	0.0002572	0.965318	-0.836216
29188265	chr16:29188265:G:A	1.86941e-16	-2.8675e-10	-1.26771	6.49776e-05	-2.8675e-10	-1.24671
29188475	chr16:29188475:G:A	2.68895e-16	-0.904184	-3.22512e-10	6.62431e-05	-1.22742	-3.22512e-10
29188781	chr16:29188781:C:T	2.99953e-15	-2.8675e-10	1.50771	0.00141756	-2.8675e-10	1.83594
29189260	chr16:29189260:T:C	5.08864e-16	0.150393	-0.416719	0.000485114	1.22936	-0.465727
29189592	chr16:29189592:C:G	2.87155e-16	0.213036	-1.05152	0.000274291	1.26974	-1.0763
29189748	chr16:29189748:G:A	1.69353e-16	-1.36652	-3.22512e-10	4.37431e-05	-1.64242	-3.22512e-10
29189900	chr16:29189900:G:A	4.74263e-16	-2.8675e-10	-0.336744	0.000156877	-2.8675e-10	-0.365292
29190713	chr16:29190713:C:T	5.25105e-17	-1.84485	-0.692642	2.81332e-05	-1.30138	-0.782418
29191284	chr16:29191284:CTT:C	2.57368e-16	0.341077	-1.28908	0.000255768	1.40794	-1.28442
29191489	chr16:29191489:G:C	2.81829e-16	0.0655609	-0.922767	0.000268647	1.14205	-0.969403
29191876	chr16:29191876:T:C	2.50473e-16	-2.8675e-10	-0.975154	7.84818e-05	-2.8675e-10	-1.05789
29192134	chr16:29192134:G:T	2.57264e-16	-2.8675e-10	-0.948403	8.05306e-05	-2.8675e-10	-1.03211
29192147	chr16:29192147:TG:T	2.42341e-16	0.084129	-1.09229	0.000227922	1.12252	-1.11427
29192389	chr16:29192389:G:T	1.98484e-16	-2.8675e-10	-1.20779	6.63321e-05	-2.8675e-10	-1.22608
29192411	chr16:29192411:T:G	1.58776e-16	-0.531036	-0.899976	3.61067e-05	-0.91254	-0.921735
29192909	chr16:29192909:G:A	3.10365e-16	-0.760756	-3.22512e-10	0.000105582	-0.761265	-3.22512e-10
29193105	chr16:29193105:C:T	2.78484e-16	-2.8675e-10	-0.869146	8.68035e-05	-2.8675e-10	-0.957106
29193154	chr16:29193154:C:T	2.77658e-16	-2.8675e-10	-0.872116	8.65749e-05	-2.8675e-10	-0.959743
29193315	chr16:29193315:C:T	7.14325e-17	-0.915106	-1.31465	1.4124e-05	-1.45791	-1.31497
29193401	chr16:29193401:A:G	7.84947e-16	0.983125	-0.816014	0.000816496	2.12977	-0.845501
29193435	chr16:29193435:G:A	2.68258e-16	-2.8675e-10	-0.906557	9.11634e-05	-2.8675e-10	-0.9081
29193493	chr16:29193493:C:T	9.07381e-17	-1.99053	-3.22512e-10	3.16058e-05	-1.96741	-3.22512e-10
29193496	chr16:29193496:G:A	1.20223e-16	-1.70916	-3.22512e-10	3.12489e-05	-1.97877	-3.22512e-10
29193728	chr16:29193728:C:T	3.31566e-16	0.44221	-1.13689	0.000336799	1.53509	-1.13636
29193816	chr16:29193816:A:G	2.69142e-16	-2.8675e-10	-0.903267	9.14385e-05	-2.8675e-10	-0.905086
29194075	chr16:29194075:C:A	4.632e-17	-2.01026	-0.652671	1.45417e-05	-2.02421	-0.719523
29194364	chr16:29194364:A:G	8.53086e-16	0.187966	0.0623893	0.000808112	1.28542	-0.0114759
29194652	chr16:29194652:C:T	7.67308e-16	-2.8675e-10	0.144383	0.000251063	-2.8675e-10	0.104952
29194824	chr16:29194824:A:G	9.29712e-16	0.290673	0.0456962	0.00090616	1.41649	-0.0280263
29195067	chr16:29195067:G:A	2.48978e-16	-2.8675e-10	-0.981139	8.23477e-05	-2.8675e-10	-1.0098
29195427	chr16:29195427:G:A	6.82734e-16	-2.8675e-10	0.0276007	0.000214031	-2.8675e-10	-0.0546331
29195714	chr16:29195714:T:A	1.04533e-15	0.453586	-3.22512e-10	0.000674337	1.09298	-3.22512e-10
29195838	chr16:29195838:A:G	1.84967e-16	-2.8675e-10	-1.27833	6.38006e-05	-2.8675e-10	-1.26499
29196469	chr16:29196469:T:G	1.87235e-16	-0.296938	-0.9692	0.00016087	0.655633	-0.995792
29196513	chr16:29196513:A:G	2.96026e-16	-2.8675e-10	-0.808057	9.69591e-05	-2.8675e-10	-0.846463
29196618	chr16:29196618:G:T	1.3806e-16	-0.966345	-0.60447	2.38816e-05	-1.63504	-0.61261
29197645	chr16:29197645:T:G	7.32855e-16	-2.8675e-10	0.0984422	0.000240398	-2.8675e-10	0.0615412
29198259	chr16:29198259:G:A	1.79072e-16	-2.8675e-10	-1.31071	6.10594e-05	-2.8675e-10	-1.3089
29198713	chr16:29198713:T:C	1.78418e-16	-2.8675e-10	-1.31438	6.07366e-05	-2.8675e-10	-1.31421
29198833	chr16:29198833:C:T	1.29027e-16	-0.363129	-1.27536	1.73315e-05	-1.31953	-1.2487
29198834	chr16:29198834:G:A	1.79302e-16	-2.8675e-10	-1.30943	6.18606e-05	-2.8675e-10	-1.29587
29198886	chr16:29198886:G:A	2.61313e-16	-2.8675e-10	-0.932785	8.17299e-05	-2.8675e-10	-1.01733
29198936	chr16:29198936:C:T	2.3771e-17	-2.02382	-1.30621	1.10005e-05	-1.71016	-1.31265
29199033	chr16:29199033:G:A	2.74216e-16	-2.8675e-10	-0.884588	9.37938e-05	-2.8675e-10	-0.879654
29199037	chr16:29199037:G:A	2.11978e-16	-1.14202	-3.22512e-10	5.60078e-05	-1.39526	-3.22512e-10
29199262	chr16:29199262:G:A	6.19053e-16	-2.8675e-10	-0.0703144	0.000196366	-2.8675e-10	-0.140774
29199698	chr16:29199698:G:A	1.81193e-16	-2.8675e-10	-1.29894	6.11687e-05	-2.8675e-10	-1.30712
29199829	chr16:29199829:T:G	1.87819e-16	-2.8675e-10	-1.26303	6.41933e-05	-2.8675e-10	-1.25885
29199853	chr16:29199853:C:G	5.60032e-17	-1.88837	-0.584726	2.78872e-05	-1.3847	-0.70788
29200077	chr16:29200077:C:T	5.74229e-17	-1.82647	-0.621591	3.06804e-05	-1.2557	-0.741428
29200119	chr16:29200119:A:AAG	1.82999e-15	-2.8675e-10	1.01356	0.000728167	-2.8675e-10	1.16978
29200169	chr16:29200169:CA:C	9.16529e-17	-1.9805	-3.22512e-10	3.42531e-05	-1.88697	-3.22512e-10
29200244	chr16:29200244:C:T	1.78831e-16	-2.8675e-10	-1.31206	6.07002e-05	-2.8675e-10	-1.31481
29200296	chr16:29200296:G:A	1.8521e-16	-2.8675e-10	-1.27701	6.30092e-05	-2.8675e-10	-1.27747
29200429	chr16:29200429:A:T	1.79503e-16	-2.8675e-10	-1.30832	6.08006e-05	-2.8675e-10	-1.31315
29200440	chr16:29200440:C:T	2.26079e-16	-2.8675e-10	-1.07762	7.74336e-05	-2.8675e-10	-1.07133
29200538	chr16:29200538:A:G	1.79165e-16	-2.8675e-10	-1.3102	6.07174e-05	-2.8675e-10	-1.31452
29200612	chr16:29200612:C:T	1.90258e-16	-2.8675e-10	-1.25012	6.38743e-05	-2.8675e-10	-1.26384
29200638	chr16:29200638:A:G	4.58939e-17	-2.02538	-0.646793	1.64824e-05	-1.8884	-0.730056
29200808	chr16:29200808:G:A	1.78494e-16	-2.8675e-10	-1.31395	6.06838e-05	-2.8675e-10	-1.31508
29200860	chr16:29200860:C:T	1.78654e-16	-2.8675e-10	-1.31306	6.06855e-05	-2.8675e-10	-1.31505
29201045	chr16:29201045:G:A	2.11832e-15	-2.8675e-10	1.15987	0.000846632	-2.8675e-10	1.32051
29201195	chr16:29201195:T:G	1.79175e-16	-2.8675e-10	-1.31014	6.07448e-05	-2.8675e-10	-1.31407
29201410	chr16:29201410:C:T	2.24543e-16	-2.8675e-10	-1.08444	7.69734e-05	-2.8675e-10	-1.07729
29201448	chr16:29201448:C:T	4.52439e-17	-2.02609	-0.660345	1.55258e-05	-1.9337	-0.744547
29201543	chr16:29201543:A:G	1.53596e-16	-0.786734	-0.677447	0.000110313	-0.00958883	-0.707841
29201575	chr16:29201575:T:C	1.78954e-16	-2.8675e-10	-1.31138	6.07136e-05	-2.8675e-10	-1.31458
29201814	chr16:29201814:T:C	5.80025e-16	-0.135433	-3.22512e-10	8.9734e-05	-0.923903	-3.22512e-10
29202314	chr16:29202314:G:A	9.53128e-17	-0.63577	-1.30557	3.31289e-05	-0.628714	-1.29163
29202725	chr16:29202725:C:T	2.95581e-16	-2.8675e-10	-0.809562	0.00010112	-2.8675e-10	-0.804442
29202759	chr16:29202759:G:A	3.28662e-17	-2.00387	-1.00219	1.13344e-05	-2.00192	-0.991
29202805	chr16:29202805:T:C	6.54155e-17	-1.21577	-1.10198	2.22856e-05	-1.22542	-1.09139
29203117	chr16:29203117:T:A	1.79785e-16	-2.8675e-10	-1.30675	6.08494e-05	-2.8675e-10	-1.31235
29203150	chr16:29203150:G:A	1.79427e-16	-2.8675e-10	-1.30874	6.07856e-05	-2.8675e-10	-1.3134
29203632	chr16:29203632:G:A	1.86907e-16	-2.8675e-10	-1.26789	6.48178e-05	-2.8675e-10	-1.24917
29203685	chr16:29203685:C:T	1.94254e-16	-2.8675e-10	-1.22934	6.5508e-05	-2.8675e-10	-1.23858
29203944	chr16:29203944:G:C	1.06657e-16	-2.02674	0.197857	4.32913e-05	-1.91084	0.258039
29203953	chr16:29203953:A:G	1.24617e-16	-0.847134	-0.826125	9.28141e-05	-0.0411897	-0.848965
29204149	chr16:29204149:G:A	2.57535e-16	-2.8675e-10	-0.947349	8.82593e-05	-2.8675e-10	-0.940473
29204289	chr16:29204289:G:A	1.12363e-16	-0.566056	-1.21072	4.05229e-05	-0.542662	-1.17622
29204702	chr16:29204702:T:C	4.22367e-17	-1.93659	-0.818627	1.63527e-05	-1.91993	-0.706435
29204795	chr16:29204795:A:G	2.98672e-17	-2.00352	-1.09823	1.24008e-05	-1.76584	-1.13715
29204909	chr16:29204909:C:T	1.99765e-16	-2.8675e-10	-1.20136	6.58915e-05	-2.8675e-10	-1.23274
29204952	chr16:29204952:T:C	4.337e-17	-2.00313	-0.725611	1.67631e-05	-1.993	-0.608572
29205000	chr16:29205000:A:G	4.43653e-17	-2.00002	-0.706029	1.7197e-05	-1.98941	-0.586609
29205136	chr16:29205136:G:A	6.73179e-16	-2.02363	2.03714	0.000260804	-1.85777	2.00078
29205370	chr16:29205370:G:C	1.92196e-16	-2.8675e-10	-1.23999	6.53411e-05	-2.8675e-10	-1.24113
29205516	chr16:29205516:G:A	4.76561e-17	-1.99934	-0.635159	1.87057e-05	-1.98825	-0.503672
29205536	chr16:29205536:G:A	1.89393e-16	-2.8675e-10	-1.25468	6.36337e-05	-2.8675e-10	-1.26761
29205876	chr16:29205876:G:T	2.15588e-16	-2.8675e-10	-1.12514	7.62499e-05	-2.8675e-10	-1.08674
29205949	chr16:29205949:C:T	4.86039e-17	-1.98645	-0.628347	1.99898e-05	-1.92977	-0.495758
29206075	chr16:29206075:C:T	4.70597e-17	-2.00348	-0.643612	1.84477e-05	-1.9932	-0.512617
29206153	chr16:29206153:C:T	4.69702e-17	-1.97006	-0.67893	1.84553e-05	-1.9541	-0.551305
29206266	chr16:29206266:G:A	8.48144e-16	-2.8675e-10	0.244545	0.00029862	-2.8675e-10	0.278419
29206268	chr16:29206268:G:A	1.69749e-15	-2.8675e-10	0.938402	0.000778701	-2.8675e-10	1.23687
29206322	chr16:29206322:T:C	6.99372e-17	-1.80872	-0.442185	2.64805e-05	-1.78925	-0.355095
29206323	chr16:29206323:G:A	4.08785e-16	-2.8675e-10	-0.485316	0.000150123	-2.8675e-10	-0.409299
29206383	chr16:29206383:A:G	7.46784e-17	-1.69256	-0.492754	2.86147e-05	-1.67398	-0.392851
29206405	chr16:29206405:A:G	4.75549e-17	-2.00119	-0.635431	1.86599e-05	-1.99054	-0.503832
29206623	chr16:29206623:C:T	4.7959e-17	-1.97895	-0.649212	1.88693e-05	-1.96405	-0.51917
29206750	chr16:29206750:T:A	7.32851e-17	-1.6955	-0.508651	2.80224e-05	-1.67789	-0.409858
29206789	chr16:29206789:GAAGAA:G	1.79296e-16	-2.8675e-10	-1.30947	6.08507e-05	-2.8675e-10	-1.31233
29206912	chr16:29206912:G:A	2.00234e-16	-2.8675e-10	-1.19902	6.8896e-05	-2.8675e-10	-1.18815
29206970	chr16:29206970:G:A	3.56464e-16	-2.8675e-10	-0.622272	0.000115258	-2.8675e-10	-0.673581
29207046	chr16:29207046:G:A	1.97665e-16	-2.8675e-10	-1.21193	6.52875e-05	-2.8675e-10	-1.24195
29207399	chr16:29207399:A:T	8.90458e-17	-2.00935	-3.22512e-10	3.33517e-05	-1.91364	-3.22512e-10
29207555	chr16:29207555:T:C	2.79494e-16	-0.865526	-3.22512e-10	9.15469e-05	-0.903901	-3.22512e-10
29207645	chr16:29207645:G:A	1.8467e-15	-2.02612	3.04878	0.000727905	-1.88013	3.04955
29207661	chr16:29207661:T:C	5.74499e-17	-1.51002	-0.937576	2.02336e-05	-1.48859	-0.924822
29207662	chr16:29207662:G:A	1.96003e-16	-2.8675e-10	-1.22037	6.48202e-05	-2.8675e-10	-1.24914
29208010	chr16:29208010:A:C	4.63169e-17	-1.99913	-0.66387	1.81376e-05	-1.98811	-0.534656
29208333	chr16:29208333:T:G	4.58949e-17	-1.9942	-0.677949	1.79468e-05	-1.98318	-0.550157
29208953	chr16:29208953:A:G	1.8382e-16	-2.8675e-10	-1.28455	6.25996e-05	-2.8675e-10	-1.28399
29209263	chr16:29209263:C:A	2.86874e-16	-2.8675e-10	-0.839462	9.84845e-05	-2.8675e-10	-0.830854
29209283	chr16:29209283:A:T	1.98418e-16	-2.8675e-10	-1.20813	6.54943e-05	-2.8675e-10	-1.23879
29209577	chr16:29209577:C:T	2.20895e-16	-2.8675e-10	-1.10082	7.60074e-05	-2.8675e-10	-1.08992
29209772	chr16:29209772:C:T	1.94612e-16	-2.8675e-10	-1.2275	6.44522e-05	-2.8675e-10	-1.25483
29209773	chr16:29209773:G:A	1.38415e-16	-1.56825	-3.22512e-10	3.32749e-05	-1.91595	-3.22512e-10
29210211	chr16:29210211:G:A	2.44717e-16	-2.8675e-10	-0.998402	8.86677e-05	-2.8675e-10	-0.935857
29210291	chr16:29210291:G:A	2.50649e-16	-2.8675e-10	-0.97445	8.59505e-05	-2.8675e-10	-0.966982
29210399	chr16:29210399:G:A	4.53974e-17	-1.99832	-0.684731	1.78168e-05	-1.98637	-0.554235
29210650	chr16:29210650:C:T	8.15626e-16	0.205451	-3.22512e-10	0.000147265	-0.428519	-3.22512e-10
29210783	chr16:29210783:C:T	6.24087e-17	-1.96662	-0.398178	2.51124e-05	-1.95141	-0.245986
29210915	chr16:29210915:G:A	2.36986e-16	-2.8675e-10	-1.0305	8.11995e-05	-2.8675e-10	-1.02384
29210951	chr16:29210951:C:T	8.31279e-17	-2.02547	-0.0526587	3.40214e-05	-2.02095	0.12719
29211020	chr16:29211020:C:T	5.53413e-17	-2.0018	-0.483181	2.19321e-05	-1.99181	-0.340991
29211198	chr16:29211198:AT:A	1.03528e-16	-1.85867	-3.22512e-10	3.05458e-05	-2.00152	-3.22512e-10
29211554	chr16:29211554:C:T	1.88857e-16	-2.8675e-10	-1.25751	6.29108e-05	-2.8675e-10	-1.27904
29211641	chr16:29211641:C:T	1.48076e-15	-1.91055	2.71236	0.000429993	-2.02127	2.66429
29211651	chr16:29211651:C:T	5.32814e-16	-0.220333	-3.22512e-10	0.000294591	0.264836	-3.22512e-10
29211716	chr16:29211716:C:T	1.99479e-16	-2.8675e-10	-1.2028	6.67296e-05	-2.8675e-10	-1.2201
29212164	chr16:29212164:C:T	1.08184e-16	-0.808834	-1.00584	8.66976e-05	0.0708367	-1.02916
29212332	chr16:29212332:A:G	2.30534e-16	-2.8675e-10	-1.05811	7.8476e-05	-2.8675e-10	-1.05796
29212907	chr16:29212907:G:A	1.32339e-16	-1.61314	-3.22512e-10	3.67575e-05	-1.81641	-3.22512e-10
29213121	chr16:29213121:G:A	4.80413e-16	0.958623	-1.28248	0.000149262	0.851183	-1.26623
29213167	chr16:29213167:C:T	2.06237e-16	-2.8675e-10	-1.16948	7.29507e-05	-2.8675e-10	-1.13097
29213364	chr16:29213364:A:G	5.47e-17	-2.0217	-0.474944	2.13925e-05	-2.01611	-0.341605
29213390	chr16:29213390:G:A	1.89853e-16	-2.8675e-10	-1.25225	6.31251e-05	-2.8675e-10	-1.27563
29213414	chr16:29213414:G:A	5.83027e-17	-2.02666	-0.406196	2.28105e-05	-2.02663	-0.266906
29213549	chr16:29213549:C:A	3.66911e-17	-1.69396	-1.20201	2.34531e-05	-1.03239	-1.23336
29213572	chr16:29213572:G:A	1.96159e-16	-2.8675e-10	-1.21958	6.4795e-05	-2.8675e-10	-1.24952
29213714	chr16:29213714:T:G	7.28636e-16	-1.71335	1.80602	0.000182359	-2.02149	1.80672
29213951	chr16:29213951:C:G	2.27604e-16	-2.8675e-10	-1.0709	7.37211e-05	-2.8675e-10	-1.12046
29214110	chr16:29214110:G:A	5.22007e-17	-1.25412	-1.28929	4.38683e-05	-0.35961	-1.27995
29214168	chr16:29214168:T:C	5.211e-17	-1.23175	-1.3134	4.36131e-05	-0.330392	-1.315
29214294	chr16:29214294:T:C	2.99039e-16	-2.8675e-10	-0.797931	0.000103085	-2.8675e-10	-0.785198
29214490	chr16:29214490:A:G	2.5396e-16	-2.8675e-10	-0.961328	8.52555e-05	-2.8675e-10	-0.9751
29214985	chr16:29214985:G:A	2.07158e-16	-2.8675e-10	-1.16502	6.78518e-05	-2.8675e-10	-1.20343
29215420	chr16:29215420:G:A	9.39794e-16	-1.65378	2.00093	0.000226213	-2.01223	2.01296
29216616	chr16:29216616:C:T	6.1754e-16	-1.6156	1.54284	0.000138362	-2.00428	1.51339
29216778	chr16:29216778:G:T	3.16219e-16	-1.46137	0.719302	0.000250144	-0.67869	0.779973
29216928	chr16:29216928:A:G	6.27036e-17	-2.01963	-0.340459	2.51332e-05	-2.02471	-0.17185
29217345	chr16:29217345:G:T	1.09054e-15	1.80996	-1.31403	0.000640561	2.35662	-1.31503
29217378	chr16:29217378:G:C	6.61319e-16	-2.8675e-10	-0.00426814	0.000188108	-2.8675e-10	-0.183738
29218010	chr16:29218010:G:T	4.43021e-16	-1.73634	1.33145	0.000109343	-2.02502	1.29876
29218856	chr16:29218856:A:G	1.34851e-16	-0.285276	-1.30906	1.84135e-05	-1.1956	-1.31207
29218874	chr16:29218874:A:G	9.74392e-17	-1.19881	-0.72047	7.98232e-05	-0.255168	-0.785771
29218923	chr16:29218923:G:T	1.3385e-16	-1.60178	-3.22512e-10	3.76916e-05	-1.79131	-3.22512e-10
29219233	chr16:29219233:ACACT:A	2.10085e-16	-2.8675e-10	-1.15099	6.91951e-05	-2.8675e-10	-1.18382
29219433	chr16:29219433:CACAA:C	6.92673e-17	-0.984776	-1.27576	2.57114e-05	-0.896289	-1.27753
29219477	chr16:29219477:TCA:T	5.60879e-17	-1.67372	-0.797866	3.35942e-05	-1.00597	-0.900429
29219565	chr16:29219565:C:T	1.58581e-16	-1.43224	-3.22512e-10	8.62846e-05	-0.963102	-3.22512e-10
29219679	chr16:29219679:CAT:C	1.72041e-16	-1.1366	-0.214172	0.000152406	-0.203956	-0.190252
29219729	chr16:29219729:T:C	1.87583e-16	-2.8675e-10	-1.26428	6.2543e-05	-2.8675e-10	-1.2849
29220052	chr16:29220052:G:A	1.71392e-16	-1.26032	-0.0942345	0.000144926	-0.369581	-0.0749491
29220535	chr16:29220535:A:G	1.92241e-16	-2.8675e-10	-1.23975	6.37762e-05	-2.8675e-10	-1.26537
29220650	chr16:29220650:T:G	1.23729e-16	-1.11706	-0.563358	0.000105481	-0.118254	-0.643966
29220998	chr16:29220998:G:C	1.94967e-16	-0.667791	-0.557885	6.2844e-05	-0.773398	-0.506699
29221552	chr16:29221552:G:A	3.53678e-16	-0.796593	0.166474	9.54019e-05	-1.16264	0.299986
29221646	chr16:29221646:G:A	1.01521e-16	-1.61631	-0.261924	6.65869e-05	-0.972612	-0.249632
29222008	chr16:29222008:C:T	1.78597e-16	-2.8675e-10	-1.31337	6.11457e-05	-2.8675e-10	-1.30749
29222050	chr16:29222050:T:G	4.05807e-17	-1.95769	-0.837521	1.75362e-05	-1.62729	-0.929195
29222259	chr16:29222259:TC:T	1.54643e-16	-0.155995	-1.30139	5.75464e-05	-0.0739234	-1.29424
29222365	chr16:29222365:G:A	1.99127e-16	-2.8675e-10	-1.20456	6.47573e-05	-2.8675e-10	-1.25011
29222430	chr16:29222430:A:G	9.51931e-17	-1.16659	-0.776012	2.63563e-05	-1.46602	-0.683022
29222562	chr16:29222562:C:T	1.78356e-16	-2.8675e-10	-1.31472	6.06859e-05	-2.8675e-10	-1.31504
29222880	chr16:29222880:C:T	1.56294e-16	-0.155795	-1.29097	5.81415e-05	-0.0759923	-1.28188
29223223	chr16:29223223:C:T	8.80801e-17	-2.02026	-3.22512e-10	3.05052e-05	-2.00285	-3.22512e-10
29223265	chr16:29223265:G:A	6.50268e-17	-1.04538	-1.27832	1.09204e-05	-1.73202	-1.2981
29223377	chr16:29223377:C:T	4.98273e-17	-1.92567	-0.664277	2.30837e-05	-1.55817	-0.723462
29223434	chr16:29223434:G:A	9.22786e-16	-2.8675e-10	0.328893	0.000410467	-2.8675e-10	0.596544
29223623	chr16:29223623:T:C	4.97998e-17	-1.92818	-0.662315	2.29846e-05	-1.566	-0.719931
29223807	chr16:29223807:A:G	8.42274e-17	-1.64305	-0.421938	5.37368e-05	-1.01837	-0.418288
29224043	chr16:29224043:G:A	1.61861e-16	-1.02109	-0.390674	4.43552e-05	-1.35043	-0.278093
29224266	chr16:29224266:C:T	2.23164e-16	-2.8675e-10	-1.0906	7.11799e-05	-2.8675e-10	-1.15554
29225121	chr16:29225121:G:A	1.99637e-16	-2.8675e-10	-1.202	6.58338e-05	-2.8675e-10	-1.23362
29225183	chr16:29225183:G:A	1.34443e-16	-0.996245	-0.601123	3.68367e-05	-1.33111	-0.483149
29225187	chr16:29225187:G:C	1.86321e-16	-2.8675e-10	-1.27104	6.44043e-05	-2.8675e-10	-1.25557
29225620	chr16:29225620:T:C	1.2141e-16	-1.01122	-0.688107	3.25655e-05	-1.35055	-0.586951
29225634	chr16:29225634:A:G	1.79284e-16	-2.8675e-10	-1.30953	6.15614e-05	-2.8675e-10	-1.30072
29225643	chr16:29225643:A:G	9.44296e-17	-1.82702	-0.123627	2.10696e-05	-2.02644	-0.346476
29225687	chr16:29225687:T:C	4.24916e-17	-1.70817	-1.04103	1.07907e-05	-1.95018	-1.09189
29225704	chr16:29225704:G:A	3.61274e-17	-1.67113	-1.24032	9.66902e-06	-1.92887	-1.22295
29225742	chr16:29225742:A:G	2.88707e-16	-2.8675e-10	-0.833094	9.45424e-05	-2.8675e-10	-0.871705
29225749	chr16:29225749:T:C	5.46038e-17	-1.75311	-0.745287	1.37642e-05	-1.97203	-0.826645
29225807	chr16:29225807:C:T	5.21003e-17	-1.35924	-1.1861	1.44659e-05	-1.61542	-1.13354
29226126	chr16:29226126:T:C	2.19537e-16	-2.8675e-10	-1.10699	7.1534e-05	-2.8675e-10	-1.15058
29226189	chr16:29226189:G:A	2.24808e-16	-2.8675e-10	-1.08326	7.77677e-05	-2.8675e-10	-1.06703
29227505	chr16:29227505:C:T	1.27918e-16	-0.569006	-1.07811	3.12428e-05	-0.975194	-1.00377
29227845	chr16:29227845:T:A	3.76932e-17	-1.94959	-0.919434	1.41963e-05	-1.86854	-0.899232
29227903	chr16:29227903:C:T	3.42887e-17	-1.67704	-1.28665	2.23794e-05	-1.0526	-1.26001
29228060	chr16:29228060:T:C	1.84276e-16	-2.8675e-10	-1.28207	6.17557e-05	-2.8675e-10	-1.29757
29228313	chr16:29228313:G:A	1.91943e-16	-2.8675e-10	-1.24131	6.64483e-05	-2.8675e-10	-1.22433
29228508	chr16:29228508:G:A	4.95292e-17	-1.94393	-0.652015	2.63554e-05	-1.49329	-0.65579
29228529	chr16:29228529:C:T	3.09984e-16	-0.761985	-3.22512e-10	7.00986e-05	-1.17085	-3.22512e-10
29228696	chr16:29228696:C:T	1.10873e-16	-0.565457	-1.22467	7.41988e-05	0.125354	-1.23936
29228697	chr16:29228697:A:G	8.71379e-17	-0.731236	-1.29978	3.13485e-05	-0.702205	-1.27338
29228726	chr16:29228726:A:G	1.87751e-16	-2.8675e-10	-1.26339	6.57982e-05	-2.8675e-10	-1.23416
29228965	chr16:29228965:G:A	2.06457e-16	-2.8675e-10	-1.16842	7.07593e-05	-2.8675e-10	-1.16147
29229108	chr16:29229108:C:T	2.28423e-16	-2.8675e-10	-1.06731	7.88062e-05	-2.8675e-10	-1.05376
29229129	chr16:29229129:T:A	1.89304e-16	-2.8675e-10	-1.25515	6.64202e-05	-2.8675e-10	-1.22475
29229322	chr16:29229322:C:T	2.08185e-16	-2.8675e-10	-1.16008	7.5886e-05	-2.8675e-10	-1.09152
29229377	chr16:29229377:A:G	1.04599e-15	-2.8675e-10	0.454218	0.000356389	-2.8675e-10	0.455272
29229487	chr16:29229487:T:C	1.82885e-16	-2.8675e-10	-1.28965	6.13812e-05	-2.8675e-10	-1.30365
29230068	chr16:29230068:A:G	1.05619e-16	-0.600941	-1.23772	3.85166e-05	-0.545888	-1.22378
29230607	chr16:29230607:T:C	7.18556e-17	-1.30856	-0.915284	2.79726e-05	-1.1912	-0.898331
29230746	chr16:29230746:C:T	2.93859e-16	-2.8675e-10	-0.815403	9.9764e-05	-2.8675e-10	-0.817945
29230783	chr16:29230783:T:A	2.14726e-16	-2.8675e-10	-1.12914	7.28309e-05	-2.8675e-10	-1.13261
29230794	chr16:29230794:T:C	7.34803e-17	-1.27864	-0.922845	2.86175e-05	-1.16105	-0.905685
29231167	chr16:29231167:G:C	9.40669e-17	-0.650879	-1.30362	3.28239e-05	-0.627342	-1.30226
29231298	chr16:29231298:G:A	1.96528e-16	-2.8675e-10	-1.2177	6.54849e-05	-2.8675e-10	-1.23893
29231726	chr16:29231726:C:G	1.5159e-16	-1.92676	0.44943	7.93457e-05	-1.48937	0.442435
29231788	chr16:29231788:T:C	1.44772e-16	-0.68927	-0.834072	5.05786e-05	-0.609115	-0.888108
29231994	chr16:29231994:C:T	5.97335e-16	-2.8675e-10	-0.106026	0.00017854	-2.8675e-10	-0.235937
29232003	chr16:29232003:G:A	5.57671e-17	-1.23012	-1.2472	4.24161e-05	-0.449617	-1.22361
29232164	chr16:29232164:T:C	1.78298e-16	-2.8675e-10	-1.31505	6.08066e-05	-2.8675e-10	-1.31305
29232563	chr16:29232563:C:T	6.21126e-17	-1.13709	-1.23247	4.89198e-05	-0.329895	-1.20068
29233084	chr16:29233084:A:G	1.24186e-16	-0.785563	-0.891161	4.34846e-05	-0.711113	-0.937233
29233111	chr16:29233111:G:A	5.29973e-17	-1.23291	-1.29535	4.03164e-05	-0.455622	-1.26837
29233426	chr16:29233426:G:A	1.39167e-16	-1.93921	0.376381	7.10846e-05	-1.5134	0.356514
29233429	chr16:29233429:G:A	2.08804e-16	-2.8675e-10	-1.15711	7.14611e-05	-2.8675e-10	-1.1516
29233546	chr16:29233546:G:A	2.45133e-16	-2.8675e-10	-0.996703	8.33195e-05	-2.8675e-10	-0.99807
29233593	chr16:29233593:G:T	6.63825e-17	-1.0411	-1.26197	5.33045e-05	-0.208705	-1.23603
29233674	chr16:29233674:G:A	1.24356e-16	-0.800129	-0.875231	4.34644e-05	-0.726682	-0.922128
29233698	chr16:29233698:C:T	1.35226e-16	-0.736622	-0.854935	4.73703e-05	-0.660138	-0.902618
29233850	chr16:29233850:G:A	1.02568e-16	-0.578741	-1.28924	3.60033e-05	-0.536252	-1.30089
29233895	chr16:29233895:C:T	2.33104e-16	-2.8675e-10	-1.04702	7.90417e-05	-2.8675e-10	-1.05078
29234012	chr16:29234012:T:C	2.69314e-16	-0.129877	-0.772751	9.82954e-05	-0.0243318	-0.808444
29234180	chr16:29234180:G:A	2.31125e-16	-2.8675e-10	-1.05555	8.57322e-05	-2.8675e-10	-0.969524
29234496	chr16:29234496:G:A	3.34759e-16	-2.8675e-10	-0.685095	0.000118109	-2.8675e-10	-0.649146
29234536	chr16:29234536:G:A	1.73868e-16	-0.6789	-0.661309	6.04945e-05	-0.598776	-0.719424
29234600	chr16:29234600:C:T	1.12053e-16	-0.473898	-1.30563	3.97797e-05	-0.425241	-1.31215
29234777	chr16:29234777:C:T	1.1504e-16	-1.75322	-3.22512e-10	4.40507e-05	-1.63541	-3.22512e-10
29234781	chr16:29234781:C:T	8.41721e-17	-0.781109	-1.28453	2.93723e-05	-0.758253	-1.28245
29234782	chr16:29234782:G:A	3.94486e-16	-2.8675e-10	-0.520921	0.000130239	-2.8675e-10	-0.551382
29234814	chr16:29234814:C:T	8.87736e-16	-2.8675e-10	0.29017	0.000259418	-2.8675e-10	0.137689
29235011	chr16:29235011:G:A	1.99346e-16	-2.8675e-10	-1.20346	6.77713e-05	-2.8675e-10	-1.20461
29235954	chr16:29235954:T:C	1.83255e-16	-2.8675e-10	-1.28763	6.34689e-05	-2.8675e-10	-1.2702
29235976	chr16:29235976:G:A	5.64003e-16	-0.163446	-3.22512e-10	5.88163e-05	-1.34633	-3.22512e-10
29236233	chr16:29236233:A:G	1.99818e-16	-2.8675e-10	-1.2011	6.79253e-05	-2.8675e-10	-1.20234
29236545	chr16:29236545:C:T	2.22323e-16	-2.8675e-10	-1.09437	7.26772e-05	-2.8675e-10	-1.13473
29236598	chr16:29236598:C:T	6.50117e-17	-1.0894	-1.23453	5.16103e-05	-0.271764	-1.20527
29236693	chr16:29236693:C:T	1.11284e-16	-0.846992	-0.93943	3.9091e-05	-0.773759	-0.981101
29236763	chr16:29236763:G:T	2.97893e-17	-2.02605	-1.07831	1.14418e-05	-1.9403	-1.04318
29237097	chr16:29237097:T:G	2.84742e-16	-2.8675e-10	-0.846923	9.98733e-05	-2.8675e-10	-0.81685
29237748	chr16:29237748:C:G	2.01334e-16	-2.8675e-10	-1.19354	6.83777e-05	-2.8675e-10	-1.19571
29238065	chr16:29238065:C:T	1.03355e-16	-0.97399	-0.886349	2.65134e-05	-1.26276	-0.880346
29238116	chr16:29238116:T:G	6.41007e-17	-1.07926	-1.25879	5.07108e-05	-0.257458	-1.23716
29238131	chr16:29238131:TGCGCTTTCCCTGTCACGTGCTGCAATTTG:T	1.91346e-16	-2.8675e-10	-1.24442	6.46993e-05	-2.8675e-10	-1.251
29238228	chr16:29238228:T:C	6.7538e-17	-1.02044	-1.26537	5.46526e-05	-0.175217	-1.24454
29238244	chr16:29238244:C:T	2.13997e-16	-2.8675e-10	-1.13254	7.39516e-05	-2.8675e-10	-1.11734
29238991	chr16:29238991:A:G	2.59823e-17	-2.01508	-1.22602	9.26358e-06	-1.99763	-1.19703
29239785	chr16:29239785:CT:C	4.27813e-16	-2.8675e-10	-0.439819	0.000144986	-2.8675e-10	-0.444118
29239957	chr16:29239957:A:T	2.74182e-17	-1.92686	-1.26044	8.43198e-06	-2.02675	-1.26197
29240147	chr16:29240147:T:A	2.2968e-16	-2.8675e-10	-1.06182	7.79907e-05	-2.8675e-10	-1.06416
29240259	chr16:29240259:G:C	8.91352e-17	-2.00835	-3.22512e-10	2.97991e-05	-2.02627	-3.22512e-10
29240540	chr16:29240540:T:C	2.60418e-17	-1.9332	-1.3056	8.06633e-06	-2.02658	-1.30647
29240602	chr16:29240602:G:A	1.31604e-16	-1.61871	-3.22512e-10	4.30223e-05	-1.65903	-3.22512e-10
29241149	chr16:29241149:G:A	1.06068e-16	-1.92946	0.0950359	5.52772e-05	-1.49187	0.0834753
29241157	chr16:29241157:T:C	2.57266e-17	-1.93888	-1.3121	8.01831e-06	-2.02625	-1.31277
29241304	chr16:29241304:T:C	1.88718e-16	-2.8675e-10	-1.25825	6.28043e-05	-2.8675e-10	-1.28073
29241425	chr16:29241425:A:G	6.12618e-16	-2.8675e-10	-0.0807639	0.000265581	-2.8675e-10	0.161166
29241444	chr16:29241444:T:A	3.63649e-16	-2.8675e-10	-0.602316	0.000120295	-2.8675e-10	-0.630805
29241803	chr16:29241803:T:C	5.85126e-17	-1.5988	-0.830459	1.74483e-05	-1.75194	-0.809567
29241973	chr16:29241973:C:T	1.83008e-16	-2.8675e-10	-1.28898	6.26853e-05	-2.8675e-10	-1.28263
29242331	chr16:29242331:G:A	5.34808e-17	-1.48884	-1.03035	2.05434e-05	-1.38494	-1.01327
29242423	chr16:29242423:T:C	3.23919e-17	-1.99882	-1.02178	1.11717e-05	-2.0142	-0.993173
29242545	chr16:29242545:A:G	8.61491e-17	-1.065	-0.977421	7.01291e-05	-0.233337	-0.937078
29242632	chr16:29242632:C:T	2.09945e-16	-2.8675e-10	-1.15166	6.89963e-05	-2.8675e-10	-1.1867
29242749	chr16:29242749:A:G	2.57882e-17	-1.9335	-1.31509	7.99782e-06	-2.02658	-1.31501
29242896	chr16:29242896:C:T	5.07762e-17	-1.60652	-0.964561	1.51509e-05	-1.76049	-0.942206
29243081	chr16:29243081:G:T	7.43938e-17	-0.995906	-1.19323	6.12788e-05	-0.143105	-1.16221
29243432	chr16:29243432:C:T	1.9733e-16	-2.8675e-10	-1.21363	6.51144e-05	-2.8675e-10	-1.24461
29243669	chr16:29243669:G:C	2.01268e-16	-2.8675e-10	-1.19387	7.27612e-05	-2.8675e-10	-1.13357
29244045	chr16:29244045:G:A	3.49303e-16	-2.8675e-10	-0.642565	0.000107825	-2.8675e-10	-0.74024
29244074	chr16:29244074:G:T	8.79716e-17	-2.02149	-3.22512e-10	3.19967e-05	-1.95512	-3.22512e-10
29244243	chr16:29244243:T:C	5.64574e-17	-1.70154	-0.763475	1.72953e-05	-1.83481	-0.735503
29244416	chr16:29244416:A:G	1.26795e-16	-1.65594	-3.22512e-10	4.15958e-05	-1.69275	-3.22512e-10
29244655	chr16:29244655:T:G	3.51706e-17	-1.6685	-1.26979	8.67054e-06	-1.99985	-1.26097
29245551	chr16:29245551:T:C	1.79464e-16	-2.8675e-10	-1.30853	6.1119e-05	-2.8675e-10	-1.30793
29245688	chr16:29245688:C:T	3.63887e-17	-1.61295	-1.2913	2.33315e-05	-0.985564	-1.28538
29245824	chr16:29245824:T:C	7.71518e-17	-0.8604	-1.29233	6.66333e-05	0.0576318	-1.27918
29245967	chr16:29245967:A:G	4.62859e-17	-1.44012	-1.22355	3.43676e-05	-0.665577	-1.21806
29246054	chr16:29246054:G:A	3.2937e-16	-2.8675e-10	-0.701323	0.000113534	-2.8675e-10	-0.688647
29246114	chr16:29246114:A:G	4.86027e-17	-1.40105	-1.21377	3.68264e-05	-0.606605	-1.20793
29246122	chr16:29246122:G:A	1.94449e-16	-2.8675e-10	-1.22834	6.68346e-05	-2.8675e-10	-1.21853
29246715	chr16:29246715:A:T	4.18453e-17	-1.54995	-1.21457	2.93046e-05	-0.834315	-1.20869
29246771	chr16:29246771:G:T	4.59646e-17	-1.45397	-1.21666	3.39299e-05	-0.685603	-1.21085
29247382	chr16:29247382:C:G	1.90239e-16	-2.8675e-10	-1.25022	6.31951e-05	-2.8675e-10	-1.27453
29247521	chr16:29247521:A:G	7.43919e-17	-0.897188	-1.29197	6.3515e-05	0.00922725	-1.2787
29247679	chr16:29247679:TCA:T	1.78357e-16	-2.8675e-10	-1.31472	6.08279e-05	-2.8675e-10	-1.3127
29247683	chr16:29247683:G:A	1.78627e-16	-2.8675e-10	-1.31321	6.10183e-05	-2.8675e-10	-1.30958
29247775	chr16:29247775:C:T	7.46319e-17	-0.891267	-1.29467	6.18739e-05	-0.0173256	-1.27833
29247788	chr16:29247788:G:A	7.3315e-17	-0.950871	-1.25287	6.0354e-05	-0.0900116	-1.23051
29248158	chr16:29248158:C:T	9.68763e-17	-1.92507	-3.22512e-10	5.75727e-05	-1.3677	-3.22512e-10
29248366	chr16:29248366:T:C	3.63812e-17	-1.60963	-1.29482	2.33718e-05	-0.979819	-1.2894
29248454	chr16:29248454:C:T	6.71775e-17	-1.00214	-1.28903	5.37765e-05	-0.164981	-1.27094
29248679	chr16:29248679:T:C	4.50873e-17	-1.53949	-1.15041	3.13214e-05	-0.813898	-1.16255
29249327	chr16:29249327:T:C	1.78798e-16	-2.8675e-10	-1.31225	6.11251e-05	-2.8675e-10	-1.30783
29249375	chr16:29249375:G:A	7.00093e-17	-0.9442	-1.30568	5.85233e-05	-0.0549222	-1.29641
29249833	chr16:29249833:A:G	5.99254e-17	-1.27002	-1.13539	1.70759e-05	-1.50204	-1.08104
29249853	chr16:29249853:C:T	1.01052e-16	-0.600787	-1.28208	3.68085e-05	-0.542239	-1.27279
29249863	chr16:29249863:C:T	1.92434e-16	-2.8675e-10	-1.23875	6.37774e-05	-2.8675e-10	-1.26535
29250114	chr16:29250114:C:T	1.82883e-16	-2.8675e-10	-1.28966	6.1624e-05	-2.8675e-10	-1.2997
29250216	chr16:29250216:C:T	1.25813e-16	-1.91556	0.251855	6.60372e-05	-1.46225	0.231719
29250563	chr16:29250563:G:C	5.12935e-16	-2.8675e-10	-0.258356	0.000171949	-2.8675e-10	-0.273554
29250798	chr16:29250798:C:G	5.22741e-17	-1.5592	-0.982804	2.00824e-05	-1.45639	-0.964514
29251027	chr16:29251027:C:T	1.82233e-16	-2.8675e-10	-1.29322	6.15945e-05	-2.8675e-10	-1.30018
29251083	chr16:29251083:G:T	4.96357e-17	-1.41219	-1.1816	1.44291e-05	-1.61724	-1.13427
29251280	chr16:29251280:T:C	4.88345e-17	-1.33389	-1.27617	3.51908e-05	-0.568253	-1.29172
29251319	chr16:29251319:G:A	1.83796e-16	-2.8675e-10	-1.28468	6.20511e-05	-2.8675e-10	-1.2928
29251574	chr16:29251574:C:CA	1.21746e-16	-0.42253	-1.27403	4.42312e-05	-0.36791	-1.26341
29251700	chr16:29251700:A:G	4.4975e-17	-1.62965	-1.06275	1.71001e-05	-1.53388	-1.04778
29251824	chr16:29251824:C:G	3.44089e-16	-2.8675e-10	-0.657603	0.000106476	-2.8675e-10	-0.752834
29251855	chr16:29251855:A:G	1.80159e-16	-2.8675e-10	-1.30466	6.10412e-05	-2.8675e-10	-1.3092
29251909	chr16:29251909:G:A	3.24878e-16	-2.8675e-10	-0.715054	0.000107598	-2.8675e-10	-0.742355
29251955	chr16:29251955:T:C	4.41937e-17	-1.5773	-1.13262	1.70919e-05	-1.46133	-1.12082
29251978	chr16:29251978:C:T	3.49822e-16	-2.8675e-10	-0.64108	0.000108042	-2.8675e-10	-0.738231
29252029	chr16:29252029:G:A	1.89316e-16	-2.8675e-10	-1.25508	6.3824e-05	-2.8675e-10	-1.26462
29252485	chr16:29252485:C:T	2.88287e-16	-2.8675e-10	-0.834549	0.000100563	-2.8675e-10	-0.809965
29252581	chr16:29252581:A:G	4.47728e-17	-1.57328	-1.12363	1.76577e-05	-1.43703	-1.11255
29252904	chr16:29252904:A:G	4.14856e-17	-1.46831	-1.30484	2.69708e-05	-0.83331	-1.29269
29253187	chr16:29253187:T:C	3.97345e-17	-1.51429	-1.30199	2.50695e-05	-0.888764	-1.31034
29253290	chr16:29253290:A:G	2.02382e-16	-2.8675e-10	-1.18835	6.77775e-05	-2.8675e-10	-1.20452
29253492	chr16:29253492:C:T	1.26328e-16	-0.49994	-1.15969	4.21791e-05	-0.515624	-1.1632
29253499	chr16:29253499:A:G	4.0389e-17	-1.49301	-1.30693	2.31831e-05	-0.965149	-1.31218
29253527	chr16:29253527:C:T	4.81761e-17	-1.3114	-1.31224	3.00682e-05	-0.710046	-1.30724
29253607	chr16:29253607:A:G	2.94553e-16	-2.8675e-10	-0.813045	9.8682e-05	-2.8675e-10	-0.82885
29253845	chr16:29253845:G:A	1.94054e-16	-2.8675e-10	-1.23037	6.43105e-05	-2.8675e-10	-1.25703
29253958	chr16:29253958:T:C	5.09501e-17	-1.29941	-1.26825	3.40113e-05	-0.628888	-1.26517
29254005	chr16:29254005:C:G	2.42635e-16	-2.8675e-10	-1.00695	8.00717e-05	-2.8675e-10	-1.03783
29254297	chr16:29254297:G:A	1.79249e-16	-2.8675e-10	-1.30973	6.13165e-05	-2.8675e-10	-1.3047
29254326	chr16:29254326:G:A	9.00217e-17	-1.99845	-3.22512e-10	2.98197e-05	-2.02558	-3.22512e-10
29254701	chr16:29254701:TCTCCTGG:T	1.80564e-16	-2.8675e-10	-1.30242	6.18941e-05	-2.8675e-10	-1.29533
29254732	chr16:29254732:C:T	2.25602e-16	-2.8675e-10	-1.07973	7.16606e-05	-2.8675e-10	-1.14881
29254927	chr16:29254927:C:T	1.9994e-16	-2.8675e-10	-1.20049	6.56036e-05	-2.8675e-10	-1.23712
29254951	chr16:29254951:T:C	2.38324e-17	-2.02288	-1.30458	8.17853e-06	-2.01631	-1.30293
29255064	chr16:29255064:G:A	4.05114e-16	-2.8675e-10	-0.494337	0.000144164	-2.8675e-10	-0.449802
29255129	chr16:29255129:C:T	1.81412e-16	-2.8675e-10	-1.29773	6.1502e-05	-2.8675e-10	-1.30168
29255235	chr16:29255235:AG:A	3.8108e-17	-1.64835	-1.20973	1.50913e-05	-1.52345	-1.18318
29255329	chr16:29255329:G:A	2.54503e-17	-2.02618	-1.2356	8.7654e-06	-2.02672	-1.22322
29255651	chr16:29255651:C:T	1.79992e-16	-2.8675e-10	-1.30559	6.10822e-05	-2.8675e-10	-1.30853
29255771	chr16:29255771:A:G	5.7997e-17	-1.53008	-0.908033	1.57772e-05	-1.75059	-0.911602
29255796	chr16:29255796:G:T	2.35159e-17	-2.02597	-1.31486	8.27196e-06	-1.99296	-1.31493
29256031	chr16:29256031:A:G	4.59751e-17	-1.49827	-1.17213	2.77345e-05	-0.942481	-1.1556
29256513	chr16:29256513:C:G	4.81861e-17	-1.47008	-1.15335	2.95252e-05	-0.900338	-1.13517
29256630	chr16:29256630:G:A	4.83341e-17	-1.46004	-1.16033	2.97248e-05	-0.886433	-1.14234
29256682	chr16:29256682:G:A	1.86111e-16	-2.8675e-10	-1.27216	6.41968e-05	-2.8675e-10	-1.2588
29256804	chr16:29256804:CAT:C	3.71334e-16	-0.581403	-3.22512e-10	7.13988e-05	-1.15247	-3.22512e-10
29256822	chr16:29256822:G:A	1.96503e-16	-2.8675e-10	-1.21783	6.48819e-05	-2.8675e-10	-1.24818
29256901	chr16:29256901:A:G	1.96203e-16	-2.8675e-10	-1.21936	6.47872e-05	-2.8675e-10	-1.24964
29256949	chr16:29256949:C:T	1.8645e-16	-2.8675e-10	-1.27034	6.50638e-05	-2.8675e-10	-1.24538
29256951	chr16:29256951:C:T	1.86165e-16	-2.8675e-10	-1.27187	6.49555e-05	-2.8675e-10	-1.24705
29257022	chr16:29257022:A:G	2.74787e-17	-1.87004	-1.31505	9.27002e-06	-1.87958	-1.31439
29257075	chr16:29257075:C:T	3.66882e-17	-1.58458	-1.31147	2.1191e-05	-1.06406	-1.30311
29257246	chr16:29257246:C:G	4.9955e-16	-0.284798	-3.22512e-10	0.000112067	-0.701656	-3.22512e-10
29257300	chr16:29257300:G:A	1.99927e-16	-2.8675e-10	-1.20055	6.92721e-05	-2.8675e-10	-1.18271
29257350	chr16:29257350:G:C	1.817e-16	-2.8675e-10	-1.29615	6.23051e-05	-2.8675e-10	-1.28871
29257499	chr16:29257499:A:G	4.8689e-17	-1.56542	-1.04763	1.32554e-05	-1.78468	-1.05166
29257685	chr16:29257685:G:C	5.00292e-16	-2.8675e-10	-0.283313	0.000207875	-2.8675e-10	-0.0838158
29257931	chr16:29257931:G:A	4.13841e-17	-1.51207	-1.26353	2.34039e-05	-1.01583	-1.25202
29257950	chr16:29257950:G:A	4.02265e-17	-1.54256	-1.26142	2.24398e-05	-1.0603	-1.24962
29258061	chr16:29258061:G:A	7.93021e-16	-2.8675e-10	0.177345	0.000262475	-2.8675e-10	0.149404
29258377	chr16:29258377:C:A	5.91162e-16	-2.8675e-10	-0.116415	0.000196257	-2.8675e-10	-0.141328
29258541	chr16:29258541:G:A	3.31875e-17	-1.72337	-1.27296	1.26096e-05	-1.62186	-1.26443
29258562	chr16:29258562:C:T	2.26897e-16	-2.8675e-10	-1.07401	7.95402e-05	-2.8675e-10	-1.04449
29258571	chr16:29258571:C:T	1.94727e-16	-2.8675e-10	-1.22691	6.43823e-05	-2.8675e-10	-1.25591
29258703	chr16:29258703:G:A	2.92545e-16	-2.8675e-10	-0.819888	9.76968e-05	-2.8675e-10	-0.838884
29258983	chr16:29258983:T:C	3.20882e-17	-1.73674	-1.29328	1.21442e-05	-1.63797	-1.28593
29258989	chr16:29258989:C:A	1.7889e-16	-2.8675e-10	-1.31174	6.08371e-05	-2.8675e-10	-1.31255
29259295	chr16:29259295:C:T	3.09212e-16	-2.8675e-10	-0.764479	0.000101975	-2.8675e-10	-0.796027
29259328	chr16:29259328:T:C	3.43884e-17	-1.65445	-1.30633	1.79059e-05	-1.22673	-1.30889
29259335	chr16:29259335:G:A	2.26375e-16	-2.8675e-10	-1.07631	7.77305e-05	-2.8675e-10	-1.06751
29259854	chr16:29259854:A:G	1.90951e-16	-2.8675e-10	-1.24649	6.44152e-05	-2.8675e-10	-1.2554
29260188	chr16:29260188:C:T	2.36803e-17	-2.01966	-1.3142	8.45693e-06	-1.97081	-1.31496
29260233	chr16:29260233:T:C	2.45838e-17	-2.02019	-1.27623	8.80124e-06	-1.96848	-1.27738
29260334	chr16:29260334:A:G	2.53478e-17	-2.01977	-1.24605	9.03775e-06	-1.96751	-1.25183
29260563	chr16:29260563:G:A	1.09523e-16	-1.80237	-3.22512e-10	3.17189e-05	-1.96384	-3.22512e-10
29260625	chr16:29260625:G:A	2.45259e-17	-2.02243	-1.27634	8.73769e-06	-1.97562	-1.27749
29260778	chr16:29260778:C:T	1.14825e-16	-1.01272	-0.74238	3.68782e-05	-1.07576	-0.737375
29260789	chr16:29260789:G:A	4.27753e-17	-1.43509	-1.30745	2.64524e-05	-0.848822	-1.29658
29260792	chr16:29260792:C:T	3.38311e-16	-2.8675e-10	-0.674539	0.000112704	-2.8675e-10	-0.695986
29260934	chr16:29260934:G:A	2.45219e-17	-2.01684	-1.2821	8.82635e-06	-1.95908	-1.28393
29261017	chr16:29261017:G:C	2.44e-17	-2.01954	-1.28439	8.74227e-06	-1.96644	-1.28614
29261426	chr16:29261426:C:T	2.4621e-17	-2.02061	-1.2743	8.80042e-06	-1.96963	-1.27632
29261499	chr16:29261499:C:T	2.46598e-17	-2.01777	-1.27556	8.86297e-06	-1.9613	-1.27757
29261550	chr16:29261550:G:A	2.4694e-17	-2.01558	-1.27637	8.90488e-06	-1.9557	-1.27845
29261552	chr16:29261552:C:T	2.52568e-16	-2.8675e-10	-0.966825	8.69984e-05	-2.8675e-10	-0.954863
29261649	chr16:29261649:A:G	2.38794e-17	-2.02104	-1.30445	8.55073e-06	-1.96928	-1.30545
29261749	chr16:29261749:G:A	2.42211e-17	-2.01715	-1.29413	8.7162e-06	-1.95989	-1.29567
29262074	chr16:29262074:C:T	2.65171e-16	-2.8675e-10	-0.918132	8.90899e-05	-2.8675e-10	-0.931107
29262180	chr16:29262180:T:C	2.38214e-17	-2.02626	-1.30166	8.42539e-06	-1.98634	-1.30316
29262227	chr16:29262227:G:A	1.9036e-16	-2.8675e-10	-1.24959	6.33496e-05	-2.8675e-10	-1.27208
29262414	chr16:29262414:T:C	2.42028e-17	-2.02435	-1.28769	8.58357e-06	-1.98087	-1.29004
29262679	chr16:29262679:A:G	1.8771e-16	-2.8675e-10	-1.2636	6.46058e-05	-2.8675e-10	-1.25245
29262969	chr16:29262969:G:T	7.39034e-17	-0.975066	-1.22068	2.29858e-05	-1.08282	-1.20305
29263150	chr16:29263150:AG:A	2.47102e-17	-2.02556	-1.26573	8.68519e-06	-1.98966	-1.26947
29263407	chr16:29263407:T:C	1.82212e-16	-2.8675e-10	-1.29333	6.19138e-05	-2.8675e-10	-1.29501
29263423	chr16:29263423:G:A	1.94941e-16	-2.8675e-10	-1.22581	6.63551e-05	-2.8675e-10	-1.22573
29263800	chr16:29263800:T:C	1.78451e-16	-2.8675e-10	-1.31419	6.09099e-05	-2.8675e-10	-1.31136
29263980	chr16:29263980:GA:G	1.79728e-16	-2.8675e-10	-1.30706	6.08076e-05	-2.8675e-10	-1.31304
29264613	chr16:29264613:GT:G	7.72672e-17	-1.37999	-0.771245	2.51365e-05	-1.40115	-0.795281
29265355	chr16:29265355:G:A	3.77794e-16	-2.8675e-10	-0.564155	0.000125848	-2.8675e-10	-0.585681
29265467	chr16:29265467:G:A	3.94089e-17	-1.54716	-1.27736	1.49914e-05	-1.42331	-1.28997
29266192	chr16:29266192:A:G	2.46459e-17	-2.02231	-1.27159	8.46357e-06	-2.01546	-1.26952
29266301	chr16:29266301:G:A	8.23278e-16	-2.8675e-10	0.214789	0.000275136	-2.8675e-10	0.196514
29266410	chr16:29266410:AT:A	3.31995e-17	-2.02612	-0.969851	1.22254e-05	-1.99002	-0.927221
29266531	chr16:29266531:GCCCAGAGAAGAGCCAAACA:G	2.37218e-16	-2.8675e-10	-1.02952	8.25074e-05	-2.8675e-10	-1.00786
29266550	chr16:29266550:A:G	8.88057e-17	-2.01205	-3.22512e-10	2.99096e-05	-2.02257	-3.22512e-10
29266650	chr16:29266650:A:G	7.04955e-16	0.0596287	-3.22512e-10	0.00023889	0.05525	-3.22512e-10
29266694	chr16:29266694:G:A	5.12999e-16	-2.8675e-10	-0.25823	0.000201209	-2.8675e-10	-0.116409
29266750	chr16:29266750:G:A	2.37242e-17	-2.02019	-1.31182	8.10858e-06	-2.01686	-1.31097
29266814	chr16:29266814:AAG:A	2.36845e-17	-2.02193	-1.31175	8.12524e-06	-2.01495	-1.31083
29266960	chr16:29266960:G:A	2.36715e-17	-2.02282	-1.31141	8.14019e-06	-2.0135	-1.31043
29267151	chr16:29267151:CA:C	3.58258e-16	-2.8675e-10	-0.617252	0.000120937	-2.8675e-10	-0.625485
29267177	chr16:29267177:G:A	2.37476e-17	-2.02287	-1.30816	8.16971e-06	-2.01344	-1.30688
29267261	chr16:29267261:G:A	2.37086e-17	-2.02313	-1.30954	8.16161e-06	-2.01293	-1.30838
29267308	chr16:29267308:C:A	2.37112e-17	-2.01918	-1.31338	8.08155e-06	-2.01843	-1.31274
29267699	chr16:29267699:G:A	2.36997e-17	-2.02467	-1.30837	8.20557e-06	-2.00885	-1.30709
29267708	chr16:29267708:C:T	2.46182e-16	-1.06426	0.0718225	8.22028e-05	-1.07413	0.0625715
29267709	chr16:29267709:G:A	2.37323e-17	-2.02182	-1.30984	8.14373e-06	-2.01483	-1.30868
29267793	chr16:29267793:A:G	2.37586e-17	-2.02215	-1.30841	8.16661e-06	-2.01355	-1.30715
29267859	chr16:29267859:T:C	2.38283e-17	-2.02268	-1.30495	8.19978e-06	-2.01325	-1.30339
29267874	chr16:29267874:T:A	9.39527e-17	-1.95571	-3.22512e-10	2.99557e-05	-2.02103	-3.22512e-10
29267888	chr16:29267888:C:T	2.3723e-17	-2.02351	-1.30855	8.18052e-06	-2.01165	-1.30735
29268031	chr16:29268031:G:A	3.50026e-16	-2.8675e-10	-0.640499	0.000123362	-2.8675e-10	-0.605631
29268081	chr16:29268081:A:G	2.36692e-17	-2.02296	-1.31137	8.15098e-06	-2.01217	-1.31044
29268422	chr16:29268422:A:G	2.37279e-17	-2.02205	-1.3098	8.15198e-06	-2.01379	-1.3087
29268497	chr16:29268497:G:A	2.47389e-16	-2.8675e-10	-0.987545	8.15827e-05	-2.8675e-10	-1.01914
29268716	chr16:29268716:C:T	2.43218e-17	-2.02509	-1.28204	8.42956e-06	-2.00746	-1.28155
29268921	chr16:29268921:A:G	3.85963e-16	-2.8675e-10	-0.542762	0.000136948	-2.8675e-10	-0.50115
29269113	chr16:29269113:C:A	2.62888e-16	-2.8675e-10	-0.926777	8.64478e-05	-2.8675e-10	-0.961212
29269206	chr16:29269206:A:G	2.3661e-17	-2.02658	-1.30809	8.29406e-06	-1.99831	-1.3069
29269480	chr16:29269480:G:A	2.77056e-17	-2.02675	-1.15012	9.87184e-06	-1.99249	-1.13858
29269483	chr16:29269483:G:A	2.76964e-16	-2.8675e-10	-0.874617	9.82952e-05	-2.8675e-10	-0.832778
29269489	chr16:29269489:A:G	2.36693e-17	-2.02266	-1.31167	8.1441e-06	-2.01267	-1.31079
29269509	chr16:29269509:C:T	2.86235e-16	-2.8675e-10	-0.841693	9.93902e-05	-2.8675e-10	-0.821699
29269733	chr16:29269733:G:C	2.45935e-17	-2.02563	-1.27039	8.55611e-06	-2.00301	-1.2711
29269745	chr16:29269745:C:T	2.73627e-17	-2.02634	-1.16298	9.66512e-06	-2.00012	-1.15211
29269988	chr16:29269988:C:A	2.47512e-16	-2.8675e-10	-0.987046	8.7307e-05	-2.8675e-10	-0.951322
29270031	chr16:29270031:G:A	2.51164e-16	-2.8675e-10	-0.972399	8.27658e-05	-2.8675e-10	-1.00474
29270175	chr16:29270175:A:G	2.7486e-17	-2.02521	-1.15962	9.64397e-06	-2.0058	-1.14862
29270520	chr16:29270520:G:A	2.84426e-17	-2.0198	-1.13081	9.82806e-06	-2.01632	-1.11919
29271432	chr16:29271432:A:G	2.56942e-17	-1.94544	-1.3068	8.12062e-06	-2.01615	-1.3102
29271979	chr16:29271979:C:T	5.01932e-16	-2.8675e-10	-0.280039	0.00016656	-2.8675e-10	-0.3054
29272085	chr16:29272085:G:A	4.68933e-16	-2.8675e-10	-0.348045	0.000167248	-2.8675e-10	-0.301276
29272101	chr16:29272101:C:T	2.04641e-16	-2.8675e-10	-1.17725	6.97046e-05	-2.8675e-10	-1.17649
29272698	chr16:29272698:G:C	2.95391e-16	-2.8675e-10	-0.810204	0.000105124	-2.8675e-10	-0.765615
29272791	chr16:29272791:A:T	2.36882e-17	-2.02054	-1.31299	8.10485e-06	-2.01603	-1.31226
29272867	chr16:29272867:C:T	3.50221e-16	-2.8675e-10	-0.639942	0.000114131	-2.8675e-10	-0.683408
29273060	chr16:29273060:A:T	2.78009e-16	-2.8675e-10	-0.870851	9.86833e-05	-2.8675e-10	-0.828837
29273318	chr16:29273318:A:G	1.96398e-16	-2.8675e-10	-1.21836	6.7126e-05	-2.8675e-10	-1.21418
29273368	chr16:29273368:G:C	3.52954e-16	-2.8675e-10	-0.632167	0.000126694	-2.8675e-10	-0.578975
29273410	chr16:29273410:GTGAA:G	2.9766e-17	-2.00423	-1.10091	1.00367e-05	-2.02572	-1.08879
29273730	chr16:29273730:A:G	1.94131e-16	-2.8675e-10	-1.22997	6.63558e-05	-2.8675e-10	-1.22572
29273735	chr16:29273735:GTGAA:G	3.69987e-16	-2.8675e-10	-0.585037	0.000146237	-2.8675e-10	-0.435525
29273827	chr16:29273827:T:C	2.9326e-16	-2.8675e-10	-0.817444	0.000101767	-2.8675e-10	-0.798067
29273911	chr16:29273911:T:A	2.93098e-16	-2.8675e-10	-0.817996	0.000101827	-2.8675e-10	-0.797479
29274002	chr16:29274002:T:A	1.89202e-16	-2.8675e-10	-1.25569	6.50712e-05	-2.8675e-10	-1.24527
29274354	chr16:29274354:G:A	2.45696e-17	-2.02538	-1.27162	8.5346e-06	-2.00429	-1.27234
29274431	chr16:29274431:G:A	2.98318e-16	-2.8675e-10	-0.800344	0.000103681	-2.8675e-10	-0.779435
29274616	chr16:29274616:A:G	2.72339e-16	-2.8675e-10	-0.891457	9.65584e-05	-2.8675e-10	-0.850605
29274719	chr16:29274719:T:C	1.96091e-16	-2.8675e-10	-1.21992	6.51545e-05	-2.8675e-10	-1.24399
29274826	chr16:29274826:A:G	2.45759e-17	-2.02258	-1.27416	8.44966e-06	-2.01182	-1.2748
29275122	chr16:29275122:C:G	2.65636e-16	-2.8675e-10	-0.916377	9.4218e-05	-2.8675e-10	-0.875141
29275219	chr16:29275219:T:C	1.89037e-16	-2.8675e-10	-1.25656	6.50218e-05	-2.8675e-10	-1.24603
29275289	chr16:29275289:A:C	2.41817e-17	-2.02675	-1.28616	8.62967e-06	-1.99293	-1.27261
29275532	chr16:29275532:G:A	2.80713e-16	-2.8675e-10	-0.861171	9.74716e-05	-2.8675e-10	-0.841191
29275599	chr16:29275599:C:T	2.86361e-17	-2.02341	-1.12043	1.02445e-05	-2.01174	-1.08228
29275709	chr16:29275709:A:G	2.58377e-16	-2.8675e-10	-0.944087	8.51429e-05	-2.8675e-10	-0.976422
29275741	chr16:29275741:T:C	2.41418e-17	-2.02671	-1.28785	8.63964e-06	-1.98967	-1.27472
29275802	chr16:29275802:A:T	2.40357e-17	-2.02675	-1.29221	8.57106e-06	-1.99187	-1.28049
29275901	chr16:29275901:T:C	2.40642e-17	-2.02658	-1.2912	8.54222e-06	-1.99689	-1.27884
29276175	chr16:29276175:G:A	2.8124e-17	-2.02616	-1.13572	1.01663e-05	-2.00235	-1.09932
29276184	chr16:29276184:C:T	2.41626e-17	-2.02583	-1.28787	8.72058e-06	-1.98022	-1.27485
29276532	chr16:29276532:A:C	2.466e-17	-2.02618	-1.26715	8.60727e-06	-2.00008	-1.26807
29276657	chr16:29276657:A:G	2.78291e-17	-2.02366	-1.14876	9.92923e-06	-2.01129	-1.11398
29276987	chr16:29276987:A:G	2.42951e-17	-2.02669	-1.28154	8.65624e-06	-1.99526	-1.26721
29277180	chr16:29277180:T:C	2.39998e-17	-2.02655	-1.29391	8.59817e-06	-1.987	-1.2822
29277296	chr16:29277296:C:G	2.40152e-17	-2.0262	-1.29362	8.63401e-06	-1.98323	-1.28182
29277313	chr16:29277313:T:C	2.81046e-17	-2.02604	-1.13653	1.01474e-05	-2.00328	-1.10026
29277383	chr16:29277383:T:C	2.35079e-17	-2.0267	-1.31447	8.29966e-06	-1.99155	-1.31298
29277489	chr16:29277489:GTTC:G	2.83097e-17	-2.02616	-1.12914	1.024e-05	-2.00243	-1.09202
29277875	chr16:29277875:ATG:A	3.06768e-16	-2.8675e-10	-0.772413	0.000106603	-2.8675e-10	-0.751644
29277895	chr16:29277895:G:A	2.93372e-16	-2.8675e-10	-0.817064	0.000109666	-2.8675e-10	-0.723318
29278088	chr16:29278088:TTG:T	2.39953e-17	-2.01465	-1.306	8.07785e-06	-2.02203	-1.30959
29278326	chr16:29278326:G:C	1.86544e-16	-2.8675e-10	-1.26984	6.18258e-05	-2.8675e-10	-1.29643
29278600	chr16:29278600:T:C	1.14608e-16	-1.75698	-3.22512e-10	3.34708e-05	-1.91008	-3.22512e-10
29278656	chr16:29278656:G:A	5.44994e-16	-2.8675e-10	-0.19773	0.000211976	-2.8675e-10	-0.0642792
29279478	chr16:29279478:T:C	3.01342e-17	-2.02363	-1.06922	1.08326e-05	-2.01127	-1.02692
29279659	chr16:29279659:T:A	2.34929e-17	-2.02671	-1.31509	8.28358e-06	-1.99192	-1.31456
29279791	chr16:29279791:T:C	2.38324e-17	-2.02668	-1.30078	8.40101e-06	-1.99186	-1.30054
29279803	chr16:29279803:C:T	2.35307e-17	-2.0251	-1.3151	8.39911e-06	-1.97793	-1.31469
29279874	chr16:29279874:G:A	3.43091e-16	-2.8675e-10	-0.660509	0.000115886	-2.8675e-10	-0.668146
29279963	chr16:29279963:C:T	3.51705e-16	-2.8675e-10	-0.635712	0.000124346	-2.8675e-10	-0.597683
29279979	chr16:29279979:C:T	2.48378e-17	-2.02531	-1.26083	8.6208e-06	-2.0047	-1.26187
29280445	chr16:29280445:T:C	3.53953e-16	-2.8675e-10	-0.629342	0.000125202	-2.8675e-10	-0.590828
29280633	chr16:29280633:G:A	2.19072e-16	-1.10911	-3.22512e-10	0.000194272	-0.151494	-3.22512e-10
29280734	chr16:29280734:G:A	2.24791e-16	-1.08333	-3.22512e-10	3.07676e-05	-1.99429	-3.22512e-10
29280792	chr16:29280792:A:G	2.47456e-17	-2.02454	-1.26532	8.56028e-06	-2.00736	-1.26626
29280963	chr16:29280963:A:G	6.62535e-16	-2.8675e-10	-0.00243119	0.000215889	-2.8675e-10	-0.045988
29280993	chr16:29280993:T:C	2.86256e-17	-2.02632	-1.11788	1.03894e-05	-2.00123	-1.07873
29281121	chr16:29281121:T:C	3.08847e-17	-2.02649	-1.04175	1.12837e-05	-1.99993	-0.997457
29281597	chr16:29281597:A:T	3.3004e-16	-2.8675e-10	-0.699291	0.000115156	-2.8675e-10	-0.674464
29281734	chr16:29281734:T:C	2.48923e-17	-2.02484	-1.25911	8.61996e-06	-2.0065	-1.26017
29281765	chr16:29281765:A:C	3.12887e-16	-2.8675e-10	-0.752662	0.000109047	-2.8675e-10	-0.728974
29282283	chr16:29282283:A:AC	2.47065e-17	-2.02498	-1.26646	8.56267e-06	-2.00588	-1.26746
29282516	chr16:29282516:G:A	1.80622e-16	-2.8675e-10	-1.3021	6.13174e-05	-2.8675e-10	-1.30469
29282548	chr16:29282548:C:A	2.95108e-17	-2.02542	-1.08833	1.06809e-05	-2.00606	-1.04623
29282809	chr16:29282809:C:T	2.72777e-17	-1.87803	-1.31441	9.93903e-06	-1.81387	-1.31041
29282891	chr16:29282891:TCC:T	3.92093e-16	-2.8675e-10	-0.527005	0.000146581	-2.8675e-10	-0.433177
29283029	chr16:29283029:G:A	3.09886e-17	-1.76525	-1.29963	1.6127e-05	-1.32946	-1.3108
29283136	chr16:29283136:G:A	3.72564e-16	-2.8675e-10	-0.578095	0.000125919	-2.8675e-10	-0.585117
29283219	chr16:29283219:C:T	2.18058e-16	-2.8675e-10	-1.11375	7.2379e-05	-2.8675e-10	-1.13884
29283692	chr16:29283692:G:T	1.80525e-16	-2.8675e-10	-1.30264	6.12885e-05	-2.8675e-10	-1.30516
29284119	chr16:29284119:A:G	1.22183e-16	-1.69299	-3.22512e-10	3.63207e-05	-1.82836	-3.22512e-10
29284233	chr16:29284233:C:T	1.8074e-16	-2.8675e-10	-1.30145	6.13534e-05	-2.8675e-10	-1.3041
29284324	chr16:29284324:C:G	3.28615e-16	-2.8675e-10	-0.703618	0.000114674	-2.8675e-10	-0.678659
29284768	chr16:29284768:C:T	3.0694e-16	-2.8675e-10	-0.771851	0.000103117	-2.8675e-10	-0.784886
29285093	chr16:29285093:A:G	2.87709e-17	-2.02261	-1.11653	1.05654e-05	-1.98782	-1.07535
29285294	chr16:29285294:G:A	2.61598e-16	-2.8675e-10	-0.931698	0.000101056	-2.8675e-10	-0.805077
29285555	chr16:29285555:C:T	3.15684e-16	-2.8675e-10	-0.743764	0.000103934	-2.8675e-10	-0.776997
29285577	chr16:29285577:G:C	2.69924e-17	-1.89016	-1.31279	9.78268e-06	-1.82514	-1.315
29285773	chr16:29285773:C:T	2.14051e-16	0.181129	-1.31342	7.57312e-05	0.215764	-1.30933
29286027	chr16:29286027:A:G	1.7925e-16	-2.8675e-10	-1.30972	6.07509e-05	-2.8675e-10	-1.31397
29286107	chr16:29286107:G:T	2.3967e-16	-2.8675e-10	-1.01924	8.25994e-05	-2.8675e-10	-1.00675
29286133	chr16:29286133:T:C	2.3877e-17	-2.02658	-1.29901	8.43729e-06	-1.98839	-1.2997
29286262	chr16:29286262:C:T	8.22627e-17	-1.66883	-0.419762	4.73967e-05	-1.1788	-0.383395
29286278	chr16:29286278:C:T	5.00475e-16	-2.8675e-10	-0.282948	0.000175696	-2.8675e-10	-0.251997
29286322	chr16:29286322:C:T	3.0047e-17	-1.79324	-1.30251	1.53273e-05	-1.37849	-1.31263
29286385	chr16:29286385:T:C	2.48439e-17	-2.02648	-1.25941	9.72174e-06	-1.89279	-1.2536
29286496	chr16:29286496:C:T	2.77219e-16	-2.8675e-10	-0.873696	9.1619e-05	-2.8675e-10	-0.903114
29286529	chr16:29286529:C:G	1.80691e-16	-2.8675e-10	-1.30171	6.08398e-05	-2.8675e-10	-1.31251
29286814	chr16:29286814:TTG:T	7.44029e-16	-2.8675e-10	0.113575	0.000283314	-2.8675e-10	0.225802
29286839	chr16:29286839:G:A	7.90726e-17	-1.74951	-0.378624	4.37082e-05	-1.30295	-0.340269
29286951	chr16:29286951:G:A	6.81709e-17	-1.01538	-1.26111	1.87608e-05	-1.23492	-1.25407
29286959	chr16:29286959:T:C	2.50648e-17	-2.02673	-1.25031	9.66319e-06	-1.90832	-1.24411
29287043	chr16:29287043:A:T	2.49272e-17	-2.0264	-1.25615	9.77124e-06	-1.89108	-1.25023
29287145	chr16:29287145:C:G	1.83578e-16	-1.28587	-3.22512e-10	5.58677e-05	-1.39777	-3.22512e-10
29287212	chr16:29287212:C:A	2.47171e-17	-2.02632	-1.26468	9.69652e-06	-1.88989	-1.25909
29287882	chr16:29287882:G:A	3.0969e-17	-1.76291	-1.30261	1.61068e-05	-1.32884	-1.31267
29288056	chr16:29288056:T:C	2.42269e-17	-2.02375	-1.28729	9.73967e-06	-1.86395	-1.28059
29288079	chr16:29288079:A:G	7.56438e-16	-2.8675e-10	0.130116	0.000288216	-2.8675e-10	0.242957
29288467	chr16:29288467:G:A	4.7511e-16	-2.8675e-10	-0.334959	0.000166968	-2.8675e-10	-0.302952
29288533	chr16:29288533:C:T	3.04321e-17	-1.98123	-1.10178	1.59954e-05	-1.59124	-1.05721
29288607	chr16:29288607:C:T	8.4272e-17	-1.66204	-0.402411	4.87124e-05	-1.16826	-0.366556
29288995	chr16:29288995:G:A	5.42394e-16	-2.8675e-10	-0.202513	0.000180753	-2.8675e-10	-0.22362
29289036	chr16:29289036:A:G	6.52234e-16	-2.8675e-10	-0.018101	0.000224486	-2.8675e-10	-0.00693975
29289120	chr16:29289120:T:C	3.27176e-16	-2.8675e-10	-0.708007	0.00011444	-2.8675e-10	-0.680699
29289124	chr16:29289124:C:T	1.80458e-16	-2.8675e-10	-1.30301	6.09767e-05	-2.8675e-10	-1.31026
29289196	chr16:29289196:G:A	6.42679e-16	-2.8675e-10	-0.0328603	0.000213928	-2.8675e-10	-0.0551147
29289356	chr16:29289356:G:A	5.68155e-16	-2.8675e-10	-0.156111	0.000189178	-2.8675e-10	-0.178063
29289434	chr16:29289434:G:A	2.09829e-16	-2.8675e-10	-1.15221	7.10914e-05	-2.8675e-10	-1.15679
29289845	chr16:29289845:A:G	2.61643e-17	-2.02059	-1.21352	1.05301e-05	-1.84295	-1.22356
29289906	chr16:29289906:T:C	2.62039e-17	-2.01776	-1.21484	1.06704e-05	-1.82854	-1.22474
29289981	chr16:29289981:G:A	6.90279e-17	-2.02662	-0.237376	2.7223e-05	-1.89892	-0.217773
29289985	chr16:29289985:G:T	6.41004e-16	-2.8675e-10	-0.0354686	0.000219441	-2.8675e-10	-0.0296682
29290262	chr16:29290262:G:A	2.54584e-17	-2.01166	-1.2498	1.07688e-05	-1.79921	-1.24489
29290488	chr16:29290488:A:G	2.68574e-17	-2.02396	-1.184	1.06074e-05	-1.86076	-1.19844
29290498	chr16:29290498:A:G	2.65451e-17	-2.02578	-1.19388	1.03258e-05	-1.87838	-1.20773
29290550	chr16:29290550:C:G	8.40737e-16	-2.8675e-10	0.235774	0.000321158	-2.8675e-10	0.35118
29290646	chr16:29290646:A:G	2.65327e-17	-2.02274	-1.19739	1.05692e-05	-1.85264	-1.21017
29290673	chr16:29290673:G:C	1.57598e-16	-1.43846	-3.22512e-10	4.90291e-05	-1.52834	-3.22512e-10
29290716	chr16:29290716:T:C	2.63308e-17	-2.02603	-1.20174	1.0222e-05	-1.88165	-1.21456
29290795	chr16:29290795:A:G	2.66487e-17	-2.02277	-1.19299	1.0606e-05	-1.85295	-1.20639
29290815	chr16:29290815:T:C	2.62881e-17	-2.02356	-1.20583	1.04301e-05	-1.85766	-1.2184
29291032	chr16:29291032:A:G	2.6465e-17	-2.02151	-1.20117	1.06133e-05	-1.84516	-1.21348
29291067	chr16:29291067:A:G	3.86426e-16	-2.8675e-10	-0.541564	0.000134734	-2.8675e-10	-0.517451
29291477	chr16:29291477:T:G	2.53887e-17	-2.02577	-1.23843	9.91293e-06	-1.87858	-1.24834
29291518	chr16:29291518:G:A	2.5761e-16	-2.8675e-10	-0.947058	8.9906e-05	-2.8675e-10	-0.921988
29291540	chr16:29291540:A:G	2.4295e-17	-2.02608	-1.28215	9.50893e-06	-1.88237	-1.28615
29291559	chr16:29291559:G:T	3.37279e-16	-2.8675e-10	-0.677595	0.000117251	-2.8675e-10	-0.656436
29291631	chr16:29291631:G:A	3.57998e-16	-2.8675e-10	-0.617978	0.000125331	-2.8675e-10	-0.589793
29291716	chr16:29291716:T:C	2.37151e-17	-2.01805	-1.31434	9.56413e-06	-1.85127	-1.31146
29291720	chr16:29291720:A:G	2.92097e-17	-1.809	-1.315	1.24387e-05	-1.58592	-1.31402
29291731	chr16:29291731:G:A	1.83002e-16	-2.8675e-10	-1.28901	6.21286e-05	-2.8675e-10	-1.29155
29291763	chr16:29291763:G:A	2.36779e-17	-2.01934	-1.31462	9.50652e-06	-1.85665	-1.31213
29291832	chr16:29291832:G:A	1.84924e-16	-2.8675e-10	-1.27856	6.27483e-05	-2.8675e-10	-1.28162
29292138	chr16:29292138:G:A	3.29269e-16	-2.8675e-10	-0.70163	0.000115031	-2.8675e-10	-0.67555
29292280	chr16:29292280:A:AG	3.1172e-16	-2.8675e-10	-0.756399	0.000108936	-2.8675e-10	-0.729992
29292308	chr16:29292308:T:C	2.36721e-17	-2.01917	-1.31504	9.48378e-06	-1.85667	-1.3145
29293053	chr16:29293053:C:T	1.78905e-16	-2.8675e-10	-1.31165	6.07079e-05	-2.8675e-10	-1.31468
29293063	chr16:29293063:C:T	1.78618e-16	-2.8675e-10	-1.31325	6.06841e-05	-2.8675e-10	-1.31507
29293080	chr16:29293080:T:A	2.14771e-16	-2.8675e-10	-1.12893	7.15379e-05	-2.8675e-10	-1.15053
29293093	chr16:29293093:T:C	2.2981e-15	1.24133	-3.22512e-10	0.000125998	-0.584487	-3.22512e-10
29293097	chr16:29293097:G:A	3.49611e-16	-2.8675e-10	-0.641685	0.000121869	-2.8675e-10	-0.617805
29293111	chr16:29293111:C:T	2.24734e-16	-2.8675e-10	-1.08359	7.46191e-05	-2.8675e-10	-1.10836
29293138	chr16:29293138:GC:G	1.84901e-16	-2.8675e-10	-1.27868	6.27398e-05	-2.8675e-10	-1.28176
29293226	chr16:29293226:CA:C	4.56109e-16	-2.8675e-10	-0.375774	0.00015283	-2.8675e-10	-0.391425
29293240	chr16:29293240:C:T	1.84576e-16	-2.8675e-10	-1.28045	6.26423e-05	-2.8675e-10	-1.28331
29293302	chr16:29293302:C:T	1.78377e-16	-2.8675e-10	-1.3146	6.06979e-05	-2.8675e-10	-1.31484
29293390	chr16:29293390:C:T	2.39514e-16	-2.8675e-10	-1.01989	7.9461e-05	-2.8675e-10	-1.04549
29293454	chr16:29293454:T:C	2.48712e-17	-2.01822	-1.26658	1.01612e-05	-1.82777	-1.2744
29293465	chr16:29293465:C:T	2.42255e-17	-2.00131	-1.30979	8.12058e-06	-2.01274	-1.31361
29293469	chr16:29293469:G:A	7.67767e-17	-1.6751	-0.482504	1.94938e-05	-1.94768	-0.502973
29293736	chr16:29293736:C:A	2.32658e-16	-2.8675e-10	-1.04894	7.74658e-05	-2.8675e-10	-1.07092
29293796	chr16:29293796:C:G	1.78292e-16	-2.8675e-10	-1.31508	6.06862e-05	-2.8675e-10	-1.31504
29293799	chr16:29293799:T:C	3.94961e-16	-2.8675e-10	-0.519718	0.000127625	-2.8675e-10	-0.571655
29293852	chr16:29293852:A:G	9.30896e-17	-1.96494	-3.22512e-10	3.23102e-05	-1.94537	-3.22512e-10
29293870	chr16:29293870:C:A	2.52721e-17	-2.02671	-1.24209	8.86006e-06	-2.01235	-1.22685
29294166	chr16:29294166:C:A	1.86417e-16	-2.8675e-10	-1.27052	6.26433e-05	-2.8675e-10	-1.2833
29294405	chr16:29294405:A:G	2.76168e-17	-1.8671	-1.31298	8.01939e-06	-2.02503	-1.31386
29294456	chr16:29294456:C:T	3.24973e-16	-2.8675e-10	-0.714762	0.000113136	-2.8675e-10	-0.69216
29294521	chr16:29294521:C:T	2.82222e-16	-2.8675e-10	-0.855811	9.79452e-05	-2.8675e-10	-0.836344
29294708	chr16:29294708:A:G	3.41041e-16	-2.8675e-10	-0.666502	0.000118811	-2.8675e-10	-0.643216
29294718	chr16:29294718:TA:T	3.23492e-16	-2.8675e-10	-0.719331	0.000112577	-2.8675e-10	-0.697117
29294743	chr16:29294743:C:T	1.93692e-16	-2.8675e-10	-1.23223	6.34784e-05	-2.8675e-10	-1.27005
29294798	chr16:29294798:C:T	3.22252e-16	-2.8675e-10	-0.72317	0.000112146	-2.8675e-10	-0.70095
29294951	chr16:29294951:C:T	3.33324e-17	-1.70163	-1.29035	8.6843e-06	-1.97497	-1.28427
29295634	chr16:29295634:C:T	2.92148e-17	-1.8459	-1.27794	8.55508e-06	-2.02173	-1.2525
29295664	chr16:29295664:A:T	1.98953e-16	-2.8675e-10	-1.20544	6.66847e-05	-2.8675e-10	-1.22078
29295732	chr16:29295732:T:C	1.99236e-16	-2.8675e-10	-1.20402	6.67709e-05	-2.8675e-10	-1.21948
29295789	chr16:29295789:T:C	3.08166e-16	-2.8675e-10	-0.767865	0.000107385	-2.8675e-10	-0.744329
29296242	chr16:29296242:G:A	1.78461e-16	-2.8675e-10	-1.31414	6.06917e-05	-2.8675e-10	-1.31495
29296263	chr16:29296263:G:GCCACCCATCCTTC	1.03294e-16	-1.86093	-3.22512e-10	3.21897e-05	-1.94911	-3.22512e-10
29296362	chr16:29296362:G:C	2.86887e-17	-1.87758	-1.26442	8.6741e-06	-2.02573	-1.23468
29296395	chr16:29296395:G:A	1.89303e-16	-2.8675e-10	-1.25516	6.24482e-05	-2.8675e-10	-1.28642
29296428	chr16:29296428:A:G	2.76411e-17	-2.01725	-1.16196	9.50894e-06	-2.0259	-1.14262
29296444	chr16:29296444:G:A	8.5885e-17	-1.34324	-0.702255	2.8946e-05	-1.3579	-0.697421
29296450	chr16:29296450:A:G	3.28619e-16	-2.8675e-10	-0.703605	0.000114673	-2.8675e-10	-0.678664
29296568	chr16:29296568:G:A	2.86984e-16	-2.8675e-10	-0.839079	0.000100851	-2.8675e-10	-0.807105
29296705	chr16:29296705:C:T	1.05177e-16	-1.84286	-3.22512e-10	4.05418e-05	-1.71842	-3.22512e-10
29296757	chr16:29296757:T:C	1.91564e-16	-2.8675e-10	-1.24328	6.41647e-05	-2.8675e-10	-1.2593
29296807	chr16:29296807:G:A	2.77849e-16	-2.8675e-10	-0.871426	9.74218e-05	-2.8675e-10	-0.841703
29296838	chr16:29296838:C:T	2.85391e-16	-2.8675e-10	-0.844644	0.000100294	-2.8675e-10	-0.81265
29296870	chr16:29296870:C:A	3.35231e-16	-2.8675e-10	-0.683685	0.000113725	-2.8675e-10	-0.686969
29297146	chr16:29297146:T:G	2.04766e-16	-2.8675e-10	-1.17664	6.84581e-05	-2.8675e-10	-1.19453
29297289	chr16:29297289:C:T	1.81559e-16	-2.8675e-10	-1.29692	6.11824e-05	-2.8675e-10	-1.30689
29297526	chr16:29297526:C:T	2.61253e-16	-2.8675e-10	-0.933016	8.57481e-05	-2.8675e-10	-0.969339
29297607	chr16:29297607:C:T	3.38608e-16	-2.8675e-10	-0.673661	0.000108289	-2.8675e-10	-0.735953
29299162	chr16:29299162:G:A	4.87969e-16	-2.8675e-10	-0.308253	0.000163578	-2.8675e-10	-0.323464
29299239	chr16:29299239:A:G	1.9304e-16	-2.8675e-10	-1.23561	6.54265e-05	-2.8675e-10	-1.23982
29299673	chr16:29299673:A:G	3.48468e-17	-1.83546	-1.11209	9.82436e-06	-2.01944	-1.11644
29299869	chr16:29299869:T:C	3.49586e-17	-1.80024	-1.1441	9.58693e-06	-2.01249	-1.14786
29299890	chr16:29299890:A:G	1.80265e-16	-2.8675e-10	-1.30408	6.09039e-05	-2.8675e-10	-1.31146
29300337	chr16:29300337:T:C	1.8846e-16	-2.8675e-10	-1.25962	6.36787e-05	-2.8675e-10	-1.2669
29300398	chr16:29300398:C:T	2.38333e-16	-2.8675e-10	-1.02484	8.72674e-05	-2.8675e-10	-0.951775
29300896	chr16:29300896:A:G	1.59037e-16	-0.191122	-1.23824	1.91475e-05	-1.2211	-1.24749
29301015	chr16:29301015:T:C	3.87091e-17	-1.60438	-1.23804	9.75449e-06	-1.90342	-1.2396
29301256	chr16:29301256:A:G	8.75138e-17	-2.02671	-3.22512e-10	3.04898e-05	-2.00336	-3.22512e-10
29301328	chr16:29301328:A:G	2.73006e-17	-1.87789	-1.3137	9.26264e-06	-1.89045	-1.30431
29301597	chr16:29301597:G:A	2.7532e-17	-1.91116	-1.27199	8.28279e-06	-2.01834	-1.28823
29301785	chr16:29301785:T:C	1.8878e-16	-2.8675e-10	-1.25792	6.56223e-05	-2.8675e-10	-1.23684
29301852	chr16:29301852:C:T	9.12151e-17	-1.98529	-3.22512e-10	2.9867e-05	-2.024	-3.22512e-10
29302062	chr16:29302062:G:A	4.18052e-16	-0.462899	-3.22512e-10	0.00012296	-0.608893	-3.22512e-10
29302632	chr16:29302632:C:T	4.22777e-17	-1.61327	-1.14097	1.26249e-05	-1.76485	-1.12023
29303079	chr16:29303079:C:T	5.32686e-17	-1.29077	-1.23239	9.35903e-06	-1.96114	-1.22327
29303133	chr16:29303133:G:A	3.46738e-16	-0.660321	0.0103865	9.01279e-05	-1.01824	0.0987138
29303145	chr16:29303145:C:T	1.54906e-16	-1.45568	-3.22512e-10	7.38978e-05	-1.11807	-3.22512e-10
29303234	chr16:29303234:A:G	2.05262e-15	1.32009	-0.19172	0.000133786	-0.270804	-0.253707
29303340	chr16:29303340:GCTTGGTCAGTCC:G	2.26406e-16	-2.8675e-10	-1.07618	7.91303e-05	-2.8675e-10	-1.04966
29304054	chr16:29304054:T:C	8.18349e-17	-0.866705	-1.2271	1.08101e-05	-1.8219	-1.21838
29304459	chr16:29304459:C:T	8.85211e-17	-2.01526	-3.22512e-10	3.69105e-05	-1.81226	-3.22512e-10
29304557	chr16:29304557:C:T	1.84696e-16	-2.8675e-10	-1.27979	6.33583e-05	-2.8675e-10	-1.27195
29304558	chr16:29304558:G:A	6.72365e-17	-1.25843	-1.03185	1.31021e-05	-1.85456	-0.99342
29304812	chr16:29304812:A:C	1.48066e-16	-1.50084	-3.22512e-10	6.98931e-05	-1.17379	-3.22512e-10
29304903	chr16:29304903:G:A	7.48982e-17	-1.09156	-1.09082	1.28094e-05	-1.77128	-1.0993
29304931	chr16:29304931:G:A	2.99955e-17	-1.8986	-1.19886	1.06196e-05	-1.87861	-1.17944
29305019	chr16:29305019:G:A	5.41312e-17	-1.82439	-0.682701	1.8196e-05	-1.92314	-0.596408
29305307	chr16:29305307:C:G	3.84576e-17	-1.54197	-1.30698	1.37785e-05	-1.51702	-1.28063
29305775	chr16:29305775:C:T	1.76615e-15	0.792308	0.185744	0.000133992	-0.640412	0.117443
29305997	chr16:29305997:G:A	2.16243e-15	0.908087	0.272394	0.000157594	-0.568856	0.208127
29306425	chr16:29306425:C:T	4.51976e-16	-2.8675e-10	-0.384876	0.0001443	-2.8675e-10	-0.448858
29306490	chr16:29306490:C:G	3.79315e-15	0.842219	0.900227	0.000268182	-0.613478	0.784393
29306522	chr16:29306522:C:T	3.07149e-16	-2.8675e-10	-0.771171	9.85503e-05	-2.8675e-10	-0.830186
29306559	chr16:29306559:C:T	2.17862e-16	-2.8675e-10	-1.11464	7.69816e-05	-2.8675e-10	-1.07719
29307221	chr16:29307221:A:G	6.96995e-17	-0.961019	-1.29329	8.94876e-06	-1.93062	-1.29862
29307228	chr16:29307228:C:T	1.96683e-16	-2.8675e-10	-1.21691	6.81163e-05	-2.8675e-10	-1.19954
29307298	chr16:29307298:G:A	1.07067e-16	-1.01672	-0.808334	1.37654e-05	-1.8932	-0.905395
29307585	chr16:29307585:A:G	5.18533e-16	-0.604063	0.356562	5.90472e-05	-1.71358	0.371165
29307634	chr16:29307634:CAT:C	3.06302e-16	-1.73876	0.964822	0.000138463	-1.39774	0.907595
29308083	chr16:29308083:C:T	4.26046e-16	-2.8675e-10	-0.443958	0.000141252	-2.8675e-10	-0.470205
29308218	chr16:29308218:A:T	5.04999e-17	-1.26231	-1.31422	1.99814e-05	-1.11772	-1.30823
29308278	chr16:29308278:G:A	1.18731e-16	-1.10389	-0.617759	1.61681e-05	-1.91131	-0.726404
29308282	chr16:29308282:C:G	4.28178e-17	-1.74177	-0.999775	2.01269e-05	-1.41547	-1.00322
29308357	chr16:29308357:C:T	1.34e-16	-0.286611	-1.31406	1.51876e-05	-1.38622	-1.31405
29308386	chr16:29308386:T:C	4.96476e-16	-2.8675e-10	-0.290971	0.000163986	-2.8675e-10	-0.320973
29308601	chr16:29308601:C:T	6.32755e-16	0.375921	-0.424343	6.08383e-05	-0.922516	-0.390018
29308633	chr16:29308633:T:C	3.16717e-16	-0.4529	-0.287597	3.5721e-05	-1.60158	-0.243438
29309290	chr16:29309290:T:C	6.62749e-17	-1.55271	-0.751981	2.17306e-05	-1.64811	-0.693923
29309481	chr16:29309481:C:T	9.06386e-17	-1.5392	-0.452424	3.03252e-05	-1.63171	-0.377063
29309728	chr16:29309728:G:C	6.62237e-17	-1.55145	-0.754016	2.17229e-05	-1.64658	-0.695806
29309774	chr16:29309774:A:G	6.64831e-17	-1.5579	-0.743659	2.18245e-05	-1.65276	-0.684958
29310154	chr16:29310154:A:T	6.67361e-17	-1.54712	-0.750636	2.18883e-05	-1.64252	-0.692286
29310166	chr16:29310166:A:G	6.73935e-17	-1.54478	-0.743178	2.21044e-05	-1.64042	-0.684553
29310326	chr16:29310326:T:A	6.53591e-17	-1.57781	-0.740799	2.15189e-05	-1.66978	-0.68204
29310328	chr16:29310328:C:T	2.25331e-16	-2.8675e-10	-1.08093	8.06411e-05	-2.8675e-10	-1.03074
29310581	chr16:29310581:A:G	1.83227e-16	-2.8675e-10	-1.28778	6.18194e-05	-2.8675e-10	-1.29654
29310663	chr16:29310663:G:C	6.2703e-17	-1.58865	-0.771443	2.0635e-05	-1.67938	-0.714383
29310669	chr16:29310669:T:C	6.5121e-17	-1.5642	-0.758059	2.13856e-05	-1.65758	-0.700448
29310902	chr16:29310902:A:C	6.50975e-17	-1.56992	-0.752702	2.14075e-05	-1.66308	-0.693927
29311137	chr16:29311137:A:G	6.57143e-17	-1.60626	-0.706926	2.17569e-05	-1.69486	-0.645957
29311196	chr16:29311196:G:A	6.05667e-17	-1.6495	-0.745256	2.01097e-05	-1.73341	-0.686144
29311235	chr16:29311235:A:G	6.66493e-17	-1.57073	-0.728328	2.19492e-05	-1.66366	-0.668367
29311237	chr16:29311237:G:A	6.87756e-17	-1.54169	-0.725969	2.25728e-05	-1.63807	-0.665939
29311446	chr16:29311446:T:C	6.04481e-17	-1.64657	-0.750147	2.00949e-05	-1.72877	-0.691519
29311447	chr16:29311447:G:A	6.15311e-17	-1.6286	-0.750366	2.04035e-05	-1.71335	-0.6917
29311691	chr16:29311691:G:C	6.19713e-17	-1.6515	-0.72033	2.06412e-05	-1.7333	-0.660162
29311729	chr16:29311729:A:G	6.1463e-17	-1.66907	-0.711	2.05352e-05	-1.74833	-0.650277
29312187	chr16:29312187:G:A	6.74288e-17	-1.42811	-0.859319	3.55164e-05	-0.972932	-0.877827
29312371	chr16:29312371:G:A	6.50047e-17	-1.43657	-0.887474	3.39069e-05	-0.991878	-0.905255
29312485	chr16:29312485:T:A	2.26197e-16	-2.8675e-10	-1.0771	7.92655e-05	-2.8675e-10	-1.04795
29312503	chr16:29312503:G:A	3.80756e-17	-1.62795	-1.23098	1.93121e-05	-1.26032	-1.1997
29313354	chr16:29313354:G:A	1.08761e-15	-2.8675e-10	0.493237	0.000373943	-2.8675e-10	0.503351
29313644	chr16:29313644:C:T	1.79689e-16	-2.8675e-10	-1.30728	6.10939e-05	-2.8675e-10	-1.30834
29313813	chr16:29313813:A:G	9.45634e-17	-0.881532	-1.0677	2.12276e-05	-1.29104	-1.07441
29313966	chr16:29313966:C:T	6.27129e-16	-2.8675e-10	-0.0573533	0.000224053	-2.8675e-10	-0.00887164
29314182	chr16:29314182:A:G	7.88545e-16	0.801526	-0.629842	6.75976e-05	-0.60132	-0.60586
29314334	chr16:29314334:C:T	1.78936e-16	-2.8675e-10	-1.31148	6.11236e-05	-2.8675e-10	-1.30785
29314354	chr16:29314354:C:T	1.89818e-16	-2.8675e-10	-1.25244	6.54313e-05	-2.8675e-10	-1.23975
29314421	chr16:29314421:G:A	1.91439e-16	-2.8675e-10	-1.24394	6.60246e-05	-2.8675e-10	-1.23072
29314806	chr16:29314806:C:G	1.02296e-16	-1.87063	-3.22512e-10	2.98005e-05	-2.02623	-3.22512e-10
29314947	chr16:29314947:A:G	1.93348e-16	-2.8675e-10	-1.23401	6.58559e-05	-2.8675e-10	-1.23328
29315223	chr16:29315223:G:A	1.10188e-16	-1.79632	-3.22512e-10	4.05496e-05	-1.71823	-3.22512e-10
29315232	chr16:29315232:A:G	5.06589e-16	0.780568	-1.05137	4.35003e-05	-0.62185	-1.02613
29315239	chr16:29315239:T:C	5.87043e-16	-2.8675e-10	-0.123407	0.00019049	-2.8675e-10	-0.171154
29315636	chr16:29315636:A:G	5.71649e-16	-2.8675e-10	-0.14998	0.000185746	-2.8675e-10	-0.196374
29315676	chr16:29315676:G:A	1.22337e-16	-1.69173	-3.22512e-10	3.68329e-05	-1.81436	-3.22512e-10
29315689	chr16:29315689:A:G	5.9356e-16	-2.8675e-10	-0.112367	0.000192287	-2.8675e-10	-0.161766
29315734	chr16:29315734:G:C	4.03799e-17	-1.63343	-1.16674	2.20903e-05	-1.15752	-1.1681
29315961	chr16:29315961:A:G	3.07606e-16	-2.8675e-10	-0.769685	0.000102916	-2.8675e-10	-0.786835
29316863	chr16:29316863:G:A	1.79288e-16	-2.8675e-10	-1.30951	6.13959e-05	-2.8675e-10	-1.30341
29316877	chr16:29316877:GC:G	3.95458e-17	-1.68495	-1.1361	2.10846e-05	-1.23599	-1.13622
29317109	chr16:29317109:A:G	3.63934e-16	0.547256	-1.14879	3.34056e-05	-0.772776	-1.13925
29317273	chr16:29317273:G:T	2.66725e-16	-0.912288	-3.22512e-10	6.47431e-05	-1.25033	-3.22512e-10
29317276	chr16:29317276:A:C	1.83179e-16	-2.8675e-10	-1.28804	6.28345e-05	-2.8675e-10	-1.28025
29317545	chr16:29317545:T:C	1.99464e-16	-0.0259881	-1.17688	1.72083e-05	-1.41894	-1.15643
29317820	chr16:29317820:C:T	9.30667e-17	-1.96519	-3.22512e-10	3.10736e-05	-1.98439	-3.22512e-10
29317963	chr16:29317963:A:T	1.79024e-16	-2.8675e-10	-1.31099	6.12532e-05	-2.8675e-10	-1.30574
29318192	chr16:29318192:G:A	2.7838e-16	-2.8675e-10	-0.869518	9.29407e-05	-2.8675e-10	-0.888791
29318232	chr16:29318232:A:G	1.95081e-16	0.060934	-1.28602	1.59809e-05	-1.36851	-1.28085
29318812	chr16:29318812:A:G	1.79523e-16	-2.8675e-10	-1.3082	6.13415e-05	-2.8675e-10	-1.3043
29319459	chr16:29319459:T:A	1.83118e-16	-2.8675e-10	-1.28837	6.19353e-05	-2.8675e-10	-1.29466
29319470	chr16:29319470:G:A	1.80727e-16	-2.8675e-10	-1.30152	6.13649e-05	-2.8675e-10	-1.30392
29319642	chr16:29319642:G:A	7.33428e-17	-1.09598	-1.10738	1.04681e-05	-1.92307	-1.14934
29320081	chr16:29320081:C:T	1.83957e-16	-2.8675e-10	-1.2838	6.21341e-05	-2.8675e-10	-1.29146
29320544	chr16:29320544:G:GGCAT	8.90114e-17	-0.745239	-1.2645	2.15463e-05	-1.0985	-1.25204
29320738	chr16:29320738:C:T	9.69972e-17	-1.92382	-3.22512e-10	4.54045e-05	-1.60514	-3.22512e-10
29321136	chr16:29321136:G:A	1.8413e-16	-2.8675e-10	-1.28286	6.33866e-05	-2.8675e-10	-1.2715
29321260	chr16:29321260:T:A	1.78293e-16	-2.8675e-10	-1.31508	6.06827e-05	-2.8675e-10	-1.31509
29321558	chr16:29321558:G:A	1.802e-16	-2.8675e-10	-1.30444	6.10006e-05	-2.8675e-10	-1.30987
29321748	chr16:29321748:C:T	1.90104e-16	-2.8675e-10	-1.25094	6.43629e-05	-2.8675e-10	-1.25622
29322517	chr16:29322517:G:C	7.38367e-17	-1.3149	-0.881747	2.0054e-05	-1.57269	-0.849638
29323643	chr16:29323643:G:A	5.78114e-17	-1.84506	-0.596256	2.79607e-05	-1.4709	-0.619053
29323695	chr16:29323695:A:T	5.70551e-17	-1.14204	-1.31244	8.95609e-06	-1.92277	-1.30564
29323827	chr16:29323827:A:C	2.93669e-17	-1.86053	-1.25811	1.42423e-05	-1.49859	-1.26595
29323850	chr16:29323850:C:T	3.776e-17	-1.62704	-1.24021	2.72985e-05	-0.861962	-1.25196
29324065	chr16:29324065:G:A	1.01353e-16	-1.87989	-3.22512e-10	4.98744e-05	-1.51125	-3.22512e-10
29324164	chr16:29324164:A:C	8.5503e-16	-2.8675e-10	0.252631	0.000267444	-2.8675e-10	0.168159
29324192	chr16:29324192:C:T	6.1438e-17	-1.07576	-1.30471	1.53903e-05	-1.38938	-1.29764
29324273	chr16:29324273:G:A	1.94814e-16	-2.8675e-10	-1.22646	6.64194e-05	-2.8675e-10	-1.22476
29324742	chr16:29324742:C:A	1.06138e-16	-1.83377	-3.22512e-10	5.43702e-05	-1.42494	-3.22512e-10
29325109	chr16:29325109:G:A	1.79386e-16	-2.8675e-10	-1.30897	6.11982e-05	-2.8675e-10	-1.30664
29325530	chr16:29325530:C:T	1.03509e-16	-1.85885	-3.22512e-10	5.19247e-05	-1.47096	-3.22512e-10
29325806	chr16:29325806:C:T	4.36128e-17	-1.40845	-1.3147	8.27946e-06	-1.99549	-1.31149
29326185	chr16:29326185:C:T	2.72651e-17	-1.87986	-1.31304	1.30796e-05	-1.5362	-1.31349
29326330	chr16:29326330:A:ACAGAG	2.89211e-17	-1.82008	-1.31385	1.45738e-05	-1.42733	-1.3142
29326337	chr16:29326337:T:G	1.72291e-16	-0.0812	-1.26812	2.03407e-05	-1.14892	-1.2592
29327201	chr16:29327201:A:C	1.86584e-16	-2.8675e-10	-1.26962	6.27249e-05	-2.8675e-10	-1.28199
29327213	chr16:29327213:T:C	4.181e-17	-1.69708	-1.06829	2.82664e-05	-1.00584	-1.07324
29327478	chr16:29327478:A:G	5.67403e-17	-1.43905	-1.02097	1.02832e-05	-2.00352	-1.08672
29328088	chr16:29328088:C:T	2.70352e-17	-1.88629	-1.31507	1.53026e-05	-1.37775	-1.31498
29328333	chr16:29328333:G:A	1.88069e-16	-2.8675e-10	-1.2617	6.49205e-05	-2.8675e-10	-1.24759
29328803	chr16:29328803:C:T	1.79166e-16	-2.8675e-10	-1.31019	6.13025e-05	-2.8675e-10	-1.30493
29329056	chr16:29329056:C:T	1.96638e-16	-2.8675e-10	-1.21714	6.68888e-05	-2.8675e-10	-1.21772
29329178	chr16:29329178:G:A	1.78838e-16	-2.8675e-10	-1.31202	6.08587e-05	-2.8675e-10	-1.3122
29329184	chr16:29329184:A:C	1.78713e-16	-2.8675e-10	-1.31273	6.10725e-05	-2.8675e-10	-1.30869
29329264	chr16:29329264:G:A	2.04305e-16	-2.8675e-10	-1.17889	7.03331e-05	-2.8675e-10	-1.16751
29329608	chr16:29329608:G:A	8.78649e-17	-2.0227	-3.22512e-10	3.34197e-05	-1.91161	-3.22512e-10
29329805	chr16:29329805:T:C	2.19401e-16	-2.8675e-10	-1.10761	7.37375e-05	-2.8675e-10	-1.12024
29329940	chr16:29329940:C:T	1.14675e-16	-1.75641	-3.22512e-10	3.51655e-05	-1.86069	-3.22512e-10
29330781	chr16:29330781:G:A	2.47374e-16	-2.8675e-10	-0.987602	8.2614e-05	-2.8675e-10	-1.00657
29331040	chr16:29331040:ATATTT:A	3.43093e-17	-1.65179	-1.3113	2.34702e-05	-0.954295	-1.31073
29331196	chr16:29331196:T:G	9.47201e-17	-0.633595	-1.31398	1.13852e-05	-1.68083	-1.30761
29331514	chr16:29331514:G:A	6.85153e-17	-0.977629	-1.29382	9.93636e-06	-1.84922	-1.27533
29331904	chr16:29331904:C:T	3.39436e-17	-1.65874	-1.31507	2.18498e-05	-1.02159	-1.31497
29332276	chr16:29332276:T:C	1.80194e-16	-2.8675e-10	-1.30447	6.09129e-05	-2.8675e-10	-1.31131
29332422	chr16:29332422:G:A	1.96039e-16	-2.8675e-10	-1.22019	6.80374e-05	-2.8675e-10	-1.20069
29332558	chr16:29332558:T:C	1.95953e-16	-2.8675e-10	-1.22063	6.72849e-05	-2.8675e-10	-1.21182
29333038	chr16:29333038:C:T	4.47917e-17	-1.68105	-1.01543	1.12481e-05	-1.99286	-1.00769
29333369	chr16:29333369:C:T	1.01469e-16	-0.583631	-1.29512	1.13601e-05	-1.68888	-1.30176
29333442	chr16:29333442:G:A	1.59289e-16	-0.546145	-0.881641	3.6602e-05	-0.940893	-0.879757
29333460	chr16:29333460:T:G	8.02988e-17	-1.55106	-0.561695	5.63092e-05	-0.841879	-0.548016
29333514	chr16:29333514:G:A	9.74765e-17	-0.618779	-1.30011	1.09511e-05	-1.71662	-1.31069
29333579	chr16:29333579:C:T	5.41662e-16	-2.8675e-10	-0.203863	0.000194301	-2.8675e-10	-0.151342
29333744	chr16:29333744:G:A	2.31726e-16	-2.8675e-10	-1.05295	7.68879e-05	-2.8675e-10	-1.0784
29334079	chr16:29334079:C:T	1.85035e-16	-2.8675e-10	-1.27796	6.43102e-05	-2.8675e-10	-1.25703
29334083	chr16:29334083:G:C	2.20663e-16	-2.8675e-10	-1.10187	7.39938e-05	-2.8675e-10	-1.11677
29334713	chr16:29334713:G:C	2.35408e-16	-1.03718	-3.22512e-10	5.58982e-05	-1.39722	-3.22512e-10
29335301	chr16:29335301:G:A	1.90325e-16	-2.8675e-10	-1.24977	6.47755e-05	-2.8675e-10	-1.24983
29335454	chr16:29335454:G:C	1.81899e-16	-2.8675e-10	-1.29505	6.29508e-05	-2.8675e-10	-1.2784
29335506	chr16:29335506:T:A	3.98323e-16	-2.8675e-10	-0.511243	0.00014335	-2.8675e-10	-0.455461
29335516	chr16:29335516:C:A	1.86695e-16	-2.8675e-10	-1.26903	6.50535e-05	-2.8675e-10	-1.24554
29335669	chr16:29335669:C:T	2.43353e-16	-2.8675e-10	-1.00399	8.1238e-05	-2.8675e-10	-1.02337
29335957	chr16:29335957:T:C	8.26586e-17	-1.22169	-0.862098	1.8165e-05	-1.71412	-0.807137
29336132	chr16:29336132:G:A	4.16789e-17	-1.47855	-1.28996	2.92218e-05	-0.747181	-1.29866
29336455	chr16:29336455:T:C	6.16516e-16	1.22604	-1.30046	5.06077e-05	-0.189314	-1.30733
29336576	chr16:29336576:C:T	1.92827e-16	-2.8675e-10	-1.23671	6.56031e-05	-2.8675e-10	-1.23713
29336586	chr16:29336586:G:A	1.29508e-16	-0.341731	-1.29303	1.28047e-05	-1.56454	-1.3064
29336726	chr16:29336726:C:G	1.9571e-16	-2.8675e-10	-1.22187	6.58126e-05	-2.8675e-10	-1.23394
29337488	chr16:29337488:A:G	4.69013e-16	0.497314	-0.845187	3.39428e-05	-1.09451	-0.801567
29337756	chr16:29337756:T:C	4.46725e-16	0.457429	-0.853991	3.27734e-05	-1.11876	-0.81238
29338142	chr16:29338142:C:T	2.12057e-16	-2.8675e-10	-1.14165	7.53692e-05	-2.8675e-10	-1.09835
29338572	chr16:29338572:G:A	4.3142e-16	-2.8675e-10	-0.431422	0.000143297	-2.8675e-10	-0.455837
29338756	chr16:29338756:G:A	1.98262e-16	-2.8675e-10	-1.20891	6.74697e-05	-2.8675e-10	-1.20907
29338813	chr16:29338813:T:A	2.45706e-16	-2.8675e-10	-0.994369	8.16363e-05	-2.8675e-10	-1.01848
29339290	chr16:29339290:T:C	5.60584e-17	-1.16221	-1.3099	1.40861e-05	-1.46815	-1.30741
29339317	chr16:29339317:C:T	7.85426e-16	-2.8675e-10	0.167721	0.000297159	-2.8675e-10	0.273516
29340616	chr16:29340616:T:C	2.25834e-16	-2.8675e-10	-1.0787	7.57323e-05	-2.8675e-10	-1.09355
29341045	chr16:29341045:G:T	1.93722e-16	-2.8675e-10	-1.23208	6.59359e-05	-2.8675e-10	-1.23207
29341343	chr16:29341343:C:T	1.78794e-16	-2.8675e-10	-1.31227	6.06836e-05	-2.8675e-10	-1.31508
29341500	chr16:29341500:T:C	9.5592e-16	-2.8675e-10	0.364169	0.000381747	-2.8675e-10	0.524005
29341893	chr16:29341893:T:C	4.26162e-17	-1.57583	-1.17044	1.05402e-05	-1.9303	-1.13525
29342019	chr16:29342019:C:T	2.26518e-16	-2.8675e-10	-1.07568	7.596e-05	-2.8675e-10	-1.09055
29342085	chr16:29342085:G:A	1.89909e-16	-2.8675e-10	-1.25196	6.46663e-05	-2.8675e-10	-1.25151
29343370	chr16:29343370:T:C	2.06927e-16	-2.8675e-10	-1.16614	7.02361e-05	-2.8675e-10	-1.16889
29343388	chr16:29343388:C:T	3.29207e-16	-2.8675e-10	-0.70182	0.000110898	-2.8675e-10	-0.712139
29343449	chr16:29343449:C:T	7.94677e-17	-1.20937	-0.913782	3.56268e-05	-0.927369	-0.920284
29343461	chr16:29343461:C:T	1.17533e-16	-0.882507	-0.849281	4.70127e-05	-0.713964	-0.856371
29343649	chr16:29343649:G:A	1.91475e-16	-1.24375	-3.22512e-10	5.28661e-05	-1.45299	-3.22512e-10
29343655	chr16:29343655:T:C	3.78868e-17	-1.55183	-1.31207	9.82379e-06	-1.82378	-1.31217
29343724	chr16:29343724:C:T	2.00215e-16	-2.8675e-10	-1.19912	6.79139e-05	-2.8675e-10	-1.20251
29344668	chr16:29344668:G:A	2.66519e-17	-2.0204	-1.19524	1.14412e-05	-1.81354	-1.16999
29344801	chr16:29344801:AGT:A	4.97573e-17	-1.33703	-1.25432	1.1918e-05	-1.68128	-1.26143
29344973	chr16:29344973:A:G	1.06761e-16	-1.82791	-3.22512e-10	3.71159e-05	-1.80671	-3.22512e-10
29345005	chr16:29345005:A:G	2.6892e-17	-1.90741	-1.29927	1.34214e-05	-1.51867	-1.30523
29345065	chr16:29345065:C:T	9.67166e-16	-2.8675e-10	0.375865	0.000366128	-2.8675e-10	0.482231
29346679	chr16:29346679:G:A	3.66753e-17	-1.58616	-1.31024	9.62127e-06	-1.84927	-1.3075
29346825	chr16:29346825:C:T	1.80776e-16	-2.8675e-10	-1.30125	6.10332e-05	-2.8675e-10	-1.30933
29347030	chr16:29347030:G:A	5.41913e-17	-1.36763	-1.13835	1.2085e-05	-1.8256	-1.10318
29347221	chr16:29347221:G:T	2.12132e-16	-2.8675e-10	-1.1413	7.21575e-05	-2.8675e-10	-1.1419
29348432	chr16:29348432:G:A	1.04888e-16	-1.38771	-0.457895	2.96304e-05	-1.66798	-0.363977
29348696	chr16:29348696:A:G	2.01847e-16	-2.8675e-10	-1.19099	6.62776e-05	-2.8675e-10	-1.2269
29348889	chr16:29348889:C:T	1.96148e-16	-2.8675e-10	-1.21964	6.71286e-05	-2.8675e-10	-1.21414
29349455	chr16:29349455:G:A	4.2209e-16	-2.8675e-10	-0.453286	0.000142216	-2.8675e-10	-0.463407
29351246	chr16:29351246:C:A	1.81298e-16	-2.8675e-10	-1.29837	6.27611e-05	-2.8675e-10	-1.28142
29351273	chr16:29351273:G:A	1.78326e-16	-2.8675e-10	-1.31489	6.09724e-05	-2.8675e-10	-1.31033
29351390	chr16:29351390:T:C	3.5437e-16	-2.8675e-10	-0.628164	0.000128131	-2.8675e-10	-0.5677
29353385	chr16:29353385:G:A	4.74733e-16	-2.8675e-10	-0.335752	0.00017832	-2.8675e-10	-0.237174
29354218	chr16:29354218:G:A	2.70865e-16	-2.8675e-10	-0.896886	9.09058e-05	-2.8675e-10	-0.910929
29355631	chr16:29355631:G:T	2.4233e-16	-2.8675e-10	-1.0082	8.31414e-05	-2.8675e-10	-1.00021
29356475	chr16:29356475:C:T	1.88048e-16	-2.8675e-10	-1.26181	6.40566e-05	-2.8675e-10	-1.26099
29356935	chr16:29356935:G:A	1.96646e-16	-2.8675e-10	-1.2171	6.79913e-05	-2.8675e-10	-1.20137
29358609	chr16:29358609:G:A	6.3617e-17	-1.31171	-1.03391	2.46868e-05	-1.1781	-1.03638
29358938	chr16:29358938:C:T	8.98497e-17	-2.00037	-3.22512e-10	3.38397e-05	-1.89912	-3.22512e-10
29360184	chr16:29360184:T:C	8.77551e-17	-2.02396	-3.22512e-10	3.03581e-05	-2.00769	-3.22512e-10
29364823	chr16:29364823:C:T	1.56271e-16	-1.44692	-3.22512e-10	4.44935e-05	-1.62541	-3.22512e-10
29367513	chr16:29367513:TCTCA:T	2.20709e-16	-1.10166	-3.22512e-10	4.045e-05	-1.72069	-3.22512e-10
29368779	chr16:29368779:A:G	3.50364e-16	-2.8675e-10	-0.639532	0.000115054	-2.8675e-10	-0.675349
29369267	chr16:29369267:C:T	2.17216e-16	-2.8675e-10	-1.11761	7.70017e-05	-2.8675e-10	-1.07692
29376413	chr16:29376413:T:C	1.13144e-16	-1.76984	-3.22512e-10	3.82221e-05	-1.77734	-3.22512e-10
29389225	chr16:29389225:TGTG:T	4.62271e-17	-2.01183	-0.653106	1.63616e-05	-1.98176	-0.644059
29389350	chr16:29389350:T:A	3.92926e-17	-2.00691	-0.820555	1.45513e-05	-1.99042	-0.752654
29389421	chr16:29389421:C:A	3.29287e-17	-1.69351	-1.31065	8.08516e-06	-2.01782	-1.31291
29389549	chr16:29389549:C:T	4.31068e-16	-2.8675e-10	-0.432239	0.000157184	-2.8675e-10	-0.363335
29390374	chr16:29390374:C:T	1.24477e-16	-1.67439	-3.22512e-10	3.8416e-05	-1.77228	-3.22512e-10
29390526	chr16:29390526:G:A	1.86537e-16	-2.8675e-10	-1.26988	6.32785e-05	-2.8675e-10	-1.27321
29390907	chr16:29390907:G:A	2.42325e-16	-2.8675e-10	-1.00822	8.57349e-05	-2.8675e-10	-0.969493
29392515	chr16:29392515:G:C	3.92066e-17	-1.62102	-1.20863	1.06277e-05	-1.89676	-1.16053
29393180	chr16:29393180:C:G	3.74559e-17	-1.71212	-1.16322	9.4457e-06	-2.02184	-1.15336
29393463	chr16:29393463:A:C	1.80503e-16	-2.8675e-10	-1.30276	6.12979e-05	-2.8675e-10	-1.30501
29397634	chr16:29397634:C:T	2.38885e-17	-2.01006	-1.31505	8.64302e-06	-1.95043	-1.31357
29397662	chr16:29397662:G:A	1.89321e-16	-2.8675e-10	-1.25506	6.29063e-05	-2.8675e-10	-1.27911
29399104	chr16:29399104:G:A	4.91105e-16	-2.8675e-10	-0.301848	0.000179813	-2.8675e-10	-0.228836
29399140	chr16:29399140:T:C	1.80623e-16	-2.8675e-10	-1.30209	6.19842e-05	-2.8675e-10	-1.29387
29399571	chr16:29399571:C:T	1.83092e-16	-1.28852	-3.22512e-10	5.1828e-05	-1.47282	-3.22512e-10
29399957	chr16:29399957:A:C	5.23942e-17	-1.32672	-1.21299	9.97529e-06	-1.91508	-1.20556
29400205	chr16:29400205:G:C	3.79311e-17	-1.5811	-1.28163	8.51765e-06	-2.00174	-1.27687
29400277	chr16:29400277:C:T	3.16038e-16	-2.8675e-10	-0.742644	0.00011016	-2.8675e-10	-0.718821
29400769	chr16:29400769:G:C	2.39288e-17	-2.00936	-1.31407	8.67678e-06	-1.94895	-1.31115
29400883	chr16:29400883:G:A	4.81222e-17	-2.02017	-0.604596	1.75298e-05	-1.96378	-0.593068
29401753	chr16:29401753:C:T	1.51029e-16	-1.48103	-3.22512e-10	4.13744e-05	-1.69809	-3.22512e-10
29402010	chr16:29402010:G:C	9.94978e-17	-1.89837	-3.22512e-10	3.46621e-05	-1.87511	-3.22512e-10
29402127	chr16:29402127:G:A	4.86814e-17	-2.02675	-0.586455	1.85778e-05	-1.92797	-0.570821
29402417	chr16:29402417:AT:A	6.52437e-17	-1.28028	-1.04009	1.50836e-05	-1.68482	-1.02232
29404106	chr16:29404106:ATG:A	2.20721e-16	-2.8675e-10	-1.1016	7.45333e-05	-2.8675e-10	-1.10951
29405242	chr16:29405242:G:T	2.39308e-17	-2.02277	-1.30057	8.48651e-06	-1.98003	-1.30224
29405627	chr16:29405627:G:C	1.21056e-16	-1.70225	-3.22512e-10	3.7728e-05	-1.79035	-3.22512e-10
29405640	chr16:29405640:A:G	1.84434e-16	-2.8675e-10	-1.28121	6.42656e-05	-2.8675e-10	-1.25773
29407346	chr16:29407346:A:G	3.09738e-17	-1.89807	-1.1673	1.20551e-05	-1.8027	-1.12857
29407613	chr16:29407613:C:T	1.55991e-15	0.853876	-3.22512e-10	0.000116927	-0.6592	-3.22512e-10
29408354	chr16:29408354:A:G	2.98088e-17	-1.86564	-1.23806	1.16276e-05	-1.76022	-1.20716
29409805	chr16:29409805:A:G	2.07964e-16	-2.8675e-10	-1.16114	7.21845e-05	-2.8675e-10	-1.14153
29409907	chr16:29409907:G:A	1.79925e-16	-2.8675e-10	-1.30596	6.13781e-05	-2.8675e-10	-1.3037
29410741	chr16:29410741:T:C	2.13271e-16	-2.8675e-10	-1.13594	7.15063e-05	-2.8675e-10	-1.15097
29410853	chr16:29410853:C:T	2.53833e-17	-2.02299	-1.24142	8.83786e-06	-1.98491	-1.2568
29411728	chr16:29411728:C:A	2.30221e-16	-2.8675e-10	-1.05946	8.12609e-05	-2.8675e-10	-1.02309
29412397	chr16:29412397:A:G	1.82674e-16	-2.8675e-10	-1.2908	6.30055e-05	-2.8675e-10	-1.27753
29413245	chr16:29413245:G:C	1.80965e-16	-2.8675e-10	-1.3002	6.17609e-05	-2.8675e-10	-1.29748
29415596	chr16:29415596:G:A	2.39735e-17	-2.00661	-1.31494	8.6934e-06	-1.94517	-1.31302
29416407	chr16:29416407:C:T	3.09133e-17	-1.76764	-1.29968	1.32723e-05	-1.54665	-1.28843
29416855	chr16:29416855:AAAG:A	3.12973e-17	-2.0259	-1.02907	1.21377e-05	-1.89784	-1.02659
29418101	chr16:29418101:G:C	2.85331e-17	-2.01975	-1.12769	1.06521e-05	-1.93245	-1.12254
29418126	chr16:29418126:G:T	3.84868e-17	-1.54037	-1.30782	1.56133e-05	-1.36669	-1.30595
29418665	chr16:29418665:A:G	1.06275e-16	-1.83248	-3.22512e-10	3.64527e-05	-1.82474	-3.22512e-10
29418778	chr16:29418778:A:C	1.34811e-16	-1.59463	-3.22512e-10	4.44814e-05	-1.62568	-3.22512e-10
29418979	chr16:29418979:T:G	3.61006e-17	-1.63978	-1.27242	1.23209e-05	-1.62164	-1.28782
29419226	chr16:29419226:G:C	1.05898e-16	-1.83603	-3.22512e-10	3.11887e-05	-1.9807	-3.22512e-10
29419873	chr16:29419873:G:C	6.10913e-16	-2.8675e-10	-0.0835512	0.000203593	-2.8675e-10	-0.104628
29421386	chr16:29421386:T:C	1.27021e-16	-1.65415	-3.22512e-10	4.37899e-05	-1.64135	-3.22512e-10
29421391	chr16:29421391:T:C	3.19173e-16	-2.8675e-10	-0.732771	0.000112186	-2.8675e-10	-0.700593
29421833	chr16:29421833:G:C	1.43224e-16	-1.53409	-3.22512e-10	4.34872e-05	-1.64829	-3.22512e-10
29421901	chr16:29421901:A:C	6.78818e-16	-2.8675e-10	0.021848	0.000220428	-2.8675e-10	-0.0251838
29422062	chr16:29422062:C:T	1.80952e-16	-2.8675e-10	-1.30027	6.19697e-05	-2.8675e-10	-1.29411
29422573	chr16:29422573:C:T	1.81834e-16	-2.8675e-10	-1.29541	6.11984e-05	-2.8675e-10	-1.30663
29423424	chr16:29423424:C:T	1.78372e-16	-2.8675e-10	-1.31464	6.07171e-05	-2.8675e-10	-1.31453
29423628	chr16:29423628:A:C	2.54466e-17	-1.99579	-1.26613	8.38215e-06	-2.01321	-1.28144
29425802	chr16:29425802:T:C	1.14073e-16	-1.76167	-3.22512e-10	3.42851e-05	-1.88604	-3.22512e-10
29425849	chr16:29425849:T:G	2.9291e-17	-1.84453	-1.2767	3.1145e-05	-0.724771	-1.25733
29426186	chr16:29426186:A:G	1.84065e-16	-2.8675e-10	-1.28322	6.32266e-05	-2.8675e-10	-1.27403
29426210	chr16:29426210:T:C	1.78534e-16	-2.8675e-10	-1.31373	6.11984e-05	-2.8675e-10	-1.30663
29426640	chr16:29426640:A:ACTTAC	9.51312e-17	-1.94325	-3.22512e-10	3.29387e-05	-1.9261	-3.22512e-10
29427040	chr16:29427040:CAT:C	4.6729e-17	-2.02658	-0.627558	1.80988e-05	-1.90793	-0.616977
29427906	chr16:29427906:C:G	5.66004e-17	-2.02629	-0.436196	2.20252e-05	-1.90154	-0.42703
29428037	chr16:29428037:A:G	6.85053e-16	-2.8675e-10	0.0309918	0.000254633	-2.8675e-10	0.119071
29428212	chr16:29428212:T:C	2.86673e-17	-1.8423	-1.30045	3.01772e-05	-0.726203	-1.28746
```
