## Supplementary material for "Characterization of shared and ancestry-specific signals driving complex traits using multi-ancestry fine-mapping": susiex_nc1.cs80.cs

```
CS_ID	SNP	BP	REF_ALLELE	ALT_ALLELE	REF_FRQ	BETA	SE	-LOG10P	CS_PIP	OVRL_PIP
1	chr16:53136157:A:G	53136157	G,G	A,A	1,1	-inf,-inf	inf,inf	6.43428,3.36583	0.0738363	0.0738363
1	chr16:53140359:A:G	53140359	G,G	A,A	1,1	-inf,-inf	inf,inf	6.41726,3.35537	0.069719	0.069719
1	chr16:53139321:A:G	53139321	G,G	A,A	1,1	-inf,-inf	inf,inf	6.40964,3.27206	0.0581159	0.0581159
1	chr16:53167011:T:TA	53167011	TA,TA	T,T	1,1	-inf,-inf	inf,inf	6.22324,3.34275	0.0448257	0.0448257
1	chr16:53219807:A:G	53219807	G,G	A,A	1,1	-inf,-inf	inf,inf	6.14937,3.34795	0.0386534	0.0386534
1	chr16:53176198:C:A	53176198	A,A	C,C	1,1	-inf,-inf	inf,inf	6.09675,3.35857	0.0352665	0.0352665
1	chr16:53129884:T:C	53129884	C,C	T,T	1,1	-inf,-inf	inf,inf	6.26913,3.06119	0.0282972	0.0282972
1	chr16:53234511:A:G	53234511	G,G	A,A	1,1	-inf,-inf	inf,inf	6.18567,3.1112	0.0261174	0.0261174
1	chr16:53149968:A:T	53149968	T,T	A,A	1,1	-inf,-inf	inf,inf	6.18674,3.07018	0.0241369	0.0241369
1	chr16:53236840:T:A	53236840	A,A	T,T	1,1	-inf,-inf	inf,inf	6.12051,3.12786	0.0234726	0.0234726
1	chr16:53289384:A:T	53289384	T,T	A,A	1,1	-inf,-inf	inf,inf	5.98879,3.24118	0.0221569	0.0221569
1	chr16:53307406:C:T	53307406	T,T	C,C	1,1	-inf,-inf	inf,inf	6.2016,3.00613	0.0219566	0.0219566
1	chr16:53151351:A:G	53151351	G,G	A,A	1,1	-inf,-inf	inf,inf	6.0822,3.12572	0.02153	0.02153
1	chr16:53162364:T:A	53162364	A,A	T,T	1,1	-inf,-inf	inf,inf	6.10819,3.09222	0.0213028	0.0213028
1	chr16:53161035:T:A	53161035	A,A	T,T	1,1	-inf,-inf	inf,inf	6.09462,3.10578	0.021255	0.021255
1	chr16:53195637:C:G	53195637	G,G	C,C	1,1	-inf,-inf	inf,inf	6.13717,3.05767	0.0211716	0.0211716
1	chr16:53193306:G:A	53193306	A,A	G,G	1,1	-inf,-inf	inf,inf	6.12846,3.04911	0.0204314	0.0204314
1	chr16:53168612:G:C	53168612	C,C	G,G	1,1	-inf,-inf	inf,inf	6.08652,3.07954	0.0198322	0.0198322
1	chr16:53205249:C:G	53205249	G,G	C,C	1,1	-inf,-inf	inf,inf	6.09839,3.06587	0.019801	0.019801
1	chr16:53130721:G:C	53130721	C,C	G,G	1,1	-inf,-inf	inf,inf	5.95079,3.22068	0.01961	0.01961
1	chr16:53183940:T:C	53183940	C,C	T,T	1,1	-inf,-inf	inf,inf	6.09976,3.03253	0.0185926	0.0185926
1	chr16:53334867:A:G	53334867	G,G	A,A	1,1	-inf,-inf	inf,inf	6.0759,3.00511	0.0167342	0.0167342
1	chr16:53338677:T:C	53338677	C,C	T,T	1,1	-inf,-inf	inf,inf	6.5459,2.41689	0.0145176	0.0145176
1	chr16:53341314:G:C	53341314	C,C	G,G	1,1	-inf,-inf	inf,inf	6.47528,2.42924	0.0127751	0.0127751
1	chr16:53308948:C:T	53308948	T,T	C,C	1,1	-inf,-inf	inf,inf	6.31709,2.51785	0.0108021	0.0108021
1	chr16:53162620:TATACTC:T	53162620	T,T	TATACTC,TATACTC	1,1	-inf,-inf	inf,inf	6.10648,2.58609	0.00785155	0.00785155
1	chr16:53289837:C:T	53289837	T,T	C,C	1,1	-inf,-inf	inf,inf	6.10162,2.56992	0.00752915	0.00752915
1	chr16:53220264:G:A	53220264	A,A	G,G	1,1	-inf,-inf	inf,inf	6.0443,2.58369	0.00683952	0.00683952
1	chr16:53182059:A:G	53182059	G,G	A,A	1,1	-inf,-inf	inf,inf	6.08741,2.50526	0.00643951	0.00643951
1	chr16:53154481:A:G	53154481	G,G	A,A	1,1	-inf,-inf	inf,inf	6.09677,2.49379	0.00642525	0.00642525
1	chr16:53139242:G:A	53139242	A,A	G,G	1,1	-inf,-inf	inf,inf	6.63605,1.88555	0.00637541	0.00637541
1	chr16:53341297:A:C	53341297	C,C	A,A	1,1	-inf,-inf	inf,inf	6.07367,2.47097	0.00584973	0.00584973
1	chr16:53243266:A:G	53243266	G,G	A,A	1,1	-inf,-inf	inf,inf	6.04671,2.47889	0.00560681	0.00560681
1	chr16:53169722:A:G	53169722	G,G	A,A	1,1	-inf,-inf	inf,inf	6.02194,2.48447	0.00537478	0.00537478
1	chr16:53341791:T:C	53341791	C,C	T,T	1,1	-inf,-inf	inf,inf	6.15956,2.31801	0.00523059	0.00523059
1	chr16:53202243:T:C	53202243	C,C	T,T	1,1	-inf,-inf	inf,inf	6.56459,1.79484	0.00460996	0.00460996
1	chr16:53341152:C:T	53341152	T,T	C,C	1,1	-inf,-inf	inf,inf	6.20133,2.20546	0.00460679	0.00460679
1	chr16:53157558:T:C	53157558	C,C	T,T	1,1	-inf,-inf	inf,inf	6.47198,1.88997	0.00451785	0.00451785
1	chr16:53309688:A:G	53309688	G,G	A,A	1,1	-inf,-inf	inf,inf	6.59799,1.70114	0.00415781	0.00415781
1	chr16:53245099:G:A	53245099	A,A	G,G	1,1	-inf,-inf	inf,inf	6.60686,1.6699	0.00399877	0.00399877
1	chr16:53282942:A:G	53282942	G,G	A,A	1,1	-inf,-inf	inf,inf	6.55937,1.71384	0.00391805	0.00391805
1	chr16:53168038:A:G	53168038	G,G	A,A	1,1	-inf,-inf	inf,inf	6.40723,1.8869	0.00390837	0.00390837
1	chr16:53177940:C:T	53177940	T,T	C,C	1,1	-inf,-inf	inf,inf	6.40981,1.85724	0.00371653	0.00371653
```
