## Supplementary material for "Characterization of shared and ancestry-specific signals driving complex traits using multi-ancestry fine-mapping": susiex_nc1.cs80.snp

```
BP	SNP	PIP(CS1)	LogBF(CS1,Pop1)	LogBF(CS1,Pop2)
52620651	chr16:52620651:C:T	1.99054e-09	-0.903483	-1.28645
52620684	chr16:52620684:T:C	1.14867e-09	-1.67393	-1.06581
52620954	chr16:52620954:C:T	1.4472e-09	-1.29628	-1.21243
52621981	chr16:52621981:CTG:C	1.53649e-09	-1.34435	-1.10448
52622096	chr16:52622096:C:T	6.46349e-09	-1.46546e-10	-1.01217
52622364	chr16:52622364:AATAGGTT:A	7.53948e-09	-1.46546e-10	-0.858187
52622446	chr16:52622446:A:G	4.92368e-09	-1.46546e-10	-1.28428
52622676	chr16:52622676:C:G	1.95391e-09	-0.923057	-1.28545
52622867	chr16:52622867:C:T	1.32917e-08	-1.46546e-10	-0.291201
52622894	chr16:52622894:G:A	7.20309e-09	-1.46546e-10	-0.903829
52622964	chr16:52622964:G:A	5.5004e-09	-1.46546e-10	-1.17352
52623216	chr16:52623216:C:T	1.3067e-09	-1.31472	-1.29611
52623350	chr16:52623350:G:C	1.68221e-08	1.10619	-1.16184
52623422	chr16:52623422:C:T	9.51047e-10	-1.64071	-1.28783
52623613	chr16:52623613:T:C	2.22619e-09	-0.793442	-1.28461
52623621	chr16:52623621:A:G	2.08343e-09	-0.853715	-1.29061
52623878	chr16:52623878:T:C	8.46589e-09	-1.46546e-10	-0.742294
52624050	chr16:52624050:G:A	6.25743e-09	-1.46546e-10	-1.04457
52624349	chr16:52624349:T:C	4.8942e-09	-1.46546e-10	-1.29029
52624426	chr16:52624426:T:C	6.19274e-09	-1.05496	-3.11501e-10
52624704	chr16:52624704:C:T	5.32394e-09	-1.20613	-3.11501e-10
52624724	chr16:52624724:A:C	5.15783e-09	-1.46546e-10	-1.23782
52625438	chr16:52625438:G:T	1.46607e-09	-1.21053	-1.28523
52625523	chr16:52625523:G:C	1.009e-09	-1.57096	-1.29842
52625862	chr16:52625862:G:A	3.25527e-09	-1.69806	-3.11501e-10
52626122	chr16:52626122:G:A	1.34424e-08	-1.46546e-10	-0.279925
52626264	chr16:52626264:A:G	1.72803e-09	-1.10618	-1.22517
52626623	chr16:52626623:T:C	5.25768e-09	-1.46546e-10	-1.21865
52626967	chr16:52626967:T:C	1.09335e-09	-1.52769	-1.2614
52627110	chr16:52627110:C:T	4.91836e-09	-1.46546e-10	-1.28536
52627233	chr16:52627233:T:C	5.40836e-09	-1.46546e-10	-1.19039
52627333	chr16:52627333:A:G	7.25574e-09	-0.896546	-3.11501e-10
52627369	chr16:52627369:A:G	5.26645e-09	-1.46546e-10	-1.21698
52627575	chr16:52627575:G:C	1.20404e-09	-1.4447	-1.24795
52628390	chr16:52628390:G:A	5.04471e-09	-1.46546e-10	-1.26
52628746	chr16:52628746:C:G	1.23492e-09	-1.63782	-1.02951
52628801	chr16:52628801:A:G	5.00981e-09	-1.46546e-10	-1.26694
52628908	chr16:52628908:T:C	5.22206e-09	-1.46546e-10	-1.22545
52629063	chr16:52629063:T:C	1.38876e-09	-1.62077	-0.92915
52629065	chr16:52629065:G:T	9.9712e-10	-1.58217	-1.29906
52629504	chr16:52629504:AGT:A	1.017e-09	-1.56259	-1.29889
52629533	chr16:52629533:A:G	1.67824e-09	-1.5011	-0.859491
52629568	chr16:52629568:C:T	1.52823e-09	-1.47987	-0.974358
52629979	chr16:52629979:G:A	2.96926e-09	-0.608273	-1.18175
52630035	chr16:52630035:G:T	9.28545e-10	-1.67029	-1.28219
52630089	chr16:52630089:G:A	1.57605e-09	-1.48605	-0.937372
52630753	chr16:52630753:G:A	5.17658e-09	-1.46546e-10	-1.23419
52630885	chr16:52630885:T:C	1.38888e-09	-1.52659	-1.02325
52631732	chr16:52631732:T:C	4.71868e-09	-1.32681	-3.11501e-10
52631762	chr16:52631762:G:A	7.33688e-09	-1.46546e-10	-0.885425
52631772	chr16:52631772:T:A	1.07583e-09	-1.50678	-1.29847
52632186	chr16:52632186:G:A	6.86357e-09	-1.46546e-10	-0.952111
52632262	chr16:52632262:G:A	5.1054e-09	-1.46546e-10	-1.24804
52632690	chr16:52632690:A:G	1.4734e-09	-1.524	-0.966772
52632695	chr16:52632695:A:G	1.43606e-09	-1.53217	-0.984266
52633030	chr16:52633030:A:C	3.35406e-09	-1.66817	-3.11501e-10
52633109	chr16:52633109:A:C	7.04641e-09	-1.46546e-10	-0.925821
52633295	chr16:52633295:T:A	1.90846e-08	0.0705417	-3.11501e-10
52633308	chr16:52633308:G:A	2.84684e-08	-1.46546e-10	0.470454
52633462	chr16:52633462:C:A	1.07829e-08	-1.46546e-10	-0.500374
52633514	chr16:52633514:TA:T	1.55378e-09	-1.52945	-0.908197
52633591	chr16:52633591:C:A	5.02363e-09	-1.46546e-10	-1.26419
52634678	chr16:52634678:G:A	5.51935e-09	-1.17008	-3.11501e-10
52634812	chr16:52634812:G:A	5.02645e-09	-1.46546e-10	-1.26363
52634964	chr16:52634964:A:G	1.33622e-09	-1.61563	-0.97286
52635058	chr16:52635058:G:A	1.52049e-09	-1.55215	-0.907155
52635103	chr16:52635103:T:C	7.75163e-09	-1.46546e-10	-0.830437
52635137	chr16:52635137:T:A	1.71761e-08	-1.46546e-10	-0.0348187
52635159	chr16:52635159:T:C	3.54158e-09	-1.61377	-3.11501e-10
52635377	chr16:52635377:A:C	1.58424e-09	-1.53637	-0.881864
52635417	chr16:52635417:G:A	2.05213e-08	-1.46546e-10	0.143125
52635560	chr16:52635560:C:T	1.02425e-09	-1.5553	-1.29908
52635827	chr16:52635827:T:C	3.3353e-09	-1.67378	-3.11501e-10
52636055	chr16:52636055:G:A	1.72556e-08	-1.46546e-10	-0.0302046
52636060	chr16:52636060:A:T	1.91016e-08	0.0714336	-3.11501e-10
52636125	chr16:52636125:C:G	5.27109e-09	-1.46546e-10	-1.2161
52636266	chr16:52636266:C:T	1.01145e-08	-1.46546e-10	-0.564367
52636512	chr16:52636512:T:A	1.22286e-09	-1.49396	-1.18319
52636539	chr16:52636539:A:T	1.18831e-09	-1.51202	-1.19379
52636784	chr16:52636784:C:T	4.87765e-09	-1.46546e-10	-1.29368
52636785	chr16:52636785:C:T	3.51789e-09	-1.62048	-3.11501e-10
52636846	chr16:52636846:G:A	4.94951e-09	-1.46546e-10	-1.27905
52636961	chr16:52636961:CA:C	1.00849e-08	-1.46546e-10	-0.567305
52636990	chr16:52636990:C:T	5.02537e-09	-1.46546e-10	-1.26384
52637279	chr16:52637279:C:G	9.27779e-10	-1.66598	-1.28732
52637378	chr16:52637378:C:T	5.02537e-09	-1.46546e-10	-1.26384
52637547	chr16:52637547:C:T	9.12477e-10	-1.67497	-1.29496
52637557	chr16:52637557:A:C	4.92613e-09	-1.46546e-10	-1.28379
52637858	chr16:52637858:C:T	1.43289e-09	-1.56469	-0.953951
52638158	chr16:52638158:G:A	5.1675e-09	-1.46546e-10	-1.23595
52638182	chr16:52638182:T:C	3.5178e-09	-1.6205	-3.11501e-10
52638332	chr16:52638332:T:A	1.08172e-08	-1.46546e-10	-0.497202
52638584	chr16:52638584:A:G	1.21648e-09	-1.43326	-1.24912
52638612	chr16:52638612:G:T	4.87671e-09	-1.46546e-10	-1.29387
52639067	chr16:52639067:G:A	1.18405e-08	-1.46546e-10	-0.406813
52639252	chr16:52639252:T:C	1.14241e-09	-1.46161	-1.28359
52639473	chr16:52639473:T:C	1.17411e-09	-1.65127	-1.06656
52640254	chr16:52640254:G:A	5.66746e-08	1.15899	-3.11501e-10
52640456	chr16:52640456:C:T	3.42767e-09	-1.64646	-3.11501e-10
52640570	chr16:52640570:A:G	5.1036e-09	-1.46546e-10	-1.24839
52640788	chr16:52640788:T:C	6.72971e-09	-1.46546e-10	-0.971807
52641140	chr16:52641140:A:G	1.08926e-09	-1.49392	-1.29893
52641299	chr16:52641299:C:G	5.09945e-09	-1.46546e-10	-1.24921
52641465	chr16:52641465:C:T	8.75797e-09	-1.46546e-10	-0.708375
52641501	chr16:52641501:A:G	1.86495e-09	-1.06448	-1.19063
52641559	chr16:52641559:T:TATACC	6.67467e-09	-1.46546e-10	-0.980019
52641891	chr16:52641891:A:G	1.22432e-09	-1.49952	-1.17644
52642041	chr16:52642041:G:A	1.05057e-09	-1.6974	-1.1316
52642106	chr16:52642106:G:C	5.67469e-09	-1.46546e-10	-1.14232
52642158	chr16:52642158:G:A	8.7083e-09	-1.46546e-10	-0.714063
52642456	chr16:52642456:C:T	1.22594e-09	-1.64987	-1.02476
52642501	chr16:52642501:T:C	1.95954e-08	-1.46546e-10	0.0969566
52642661	chr16:52642661:A:T	1.24462e-09	-1.39403	-1.26548
52642931	chr16:52642931:G:A	1.66738e-09	-1.26532	-1.10177
52643098	chr16:52643098:A:G	4.87001e-09	-1.46546e-10	-1.29524
52643279	chr16:52643279:A:C	8.81136e-09	-1.46546e-10	-0.702298
52643598	chr16:52643598:G:A	8.98469e-09	-1.46546e-10	-0.682818
52644166	chr16:52644166:G:GAA	7.27965e-09	-1.46546e-10	-0.893256
52645097	chr16:52645097:G:A	1.17537e-09	-1.43204	-1.28472
52645181	chr16:52645181:A:C	1.07762e-09	-1.5731	-1.23049
52645779	chr16:52645779:C:T	5.18328e-09	-1.46546e-10	-1.2329
52645993	chr16:52645993:A:G	1.12692e-09	-1.57014	-1.18872
52646057	chr16:52646057:T:C	8.65931e-09	-1.46546e-10	-0.719704
52646160	chr16:52646160:T:A	9.50519e-09	-1.46546e-10	-0.626502
52646166	chr16:52646166:G:A	8.95165e-10	-1.69915	-1.28993
52646206	chr16:52646206:G:A	7.15952e-09	-0.909896	-3.11501e-10
52646556	chr16:52646556:G:A	5.32664e-09	-1.46546e-10	-1.20562
52646606	chr16:52646606:G:C	1.04138e-09	-1.61577	-1.22202
52646915	chr16:52646915:T:C	5.9018e-09	-1.10308	-3.11501e-10
52646987	chr16:52646987:A:G	6.52522e-09	-1.46546e-10	-1.00266
52647051	chr16:52647051:G:A	5.26942e-09	-1.21642	-3.11501e-10
52647089	chr16:52647089:T:C	1.11743e-09	-1.59377	-1.17354
52647924	chr16:52647924:C:T	1.34255e-09	-1.31001	-1.27376
52648123	chr16:52648123:G:GTAAT	5.27299e-09	-1.46546e-10	-1.21574
52648227	chr16:52648227:T:C	1.16466e-09	-1.42679	-1.29912
52648248	chr16:52648248:C:A	1.13386e-08	-1.46546e-10	-0.450128
52648412	chr16:52648412:G:A	1.22295e-09	-1.52261	-1.15446
52648824	chr16:52648824:T:C	5.08699e-09	-1.46546e-10	-1.25165
52649019	chr16:52649019:T:C	8.91989e-10	-1.69538	-1.29726
52649395	chr16:52649395:T:G	5.31256e-09	-1.46546e-10	-1.20827
52650132	chr16:52650132:C:T	9.22848e-10	-1.66596	-1.29267
52650160	chr16:52650160:G:A	1.70463e-09	-1.05555	-1.28944
52650223	chr16:52650223:G:A	2.37523e-08	-1.46546e-10	0.289341
52650714	chr16:52650714:G:T	5.33302e-09	-1.46546e-10	-1.20442
52650758	chr16:52650758:T:C	9.54376e-09	-1.46546e-10	-0.622452
52650762	chr16:52650762:T:A	5.90677e-09	-1.46546e-10	-1.10224
52651004	chr16:52651004:A:G	1.80084e-09	-1.01368	-1.27641
52651364	chr16:52651364:A:G	2.46454e-09	-1.48207	-0.494263
52651369	chr16:52651369:T:C	8.99029e-10	-1.6985	-1.28628
52651417	chr16:52651417:C:T	8.91408e-10	-1.69849	-1.2948
52651675	chr16:52651675:C:G	5.77764e-09	-1.46546e-10	-1.12434
52652356	chr16:52652356:T:C	1.64482e-09	-1.56828	-0.812427
52652531	chr16:52652531:G:A	3.26569e-09	-1.69487	-3.11501e-10
52652698	chr16:52652698:G:A	6.09107e-09	-1.46546e-10	-1.07152
52653141	chr16:52653141:G:A	1.17931e-09	-1.48149	-1.23192
52653218	chr16:52653218:A:G	3.75271e-09	-1.55586	-3.11501e-10
52653637	chr16:52653637:A:G	1.10093e-09	-1.68175	-1.10043
52653836	chr16:52653836:G:T	2.69535e-09	-1.6641	-0.222713
52653853	chr16:52653853:G:C	4.06581e-09	-1.47573	-3.11501e-10
52653867	chr16:52653867:A:G	1.31215e-09	-1.40507	-1.2016
52653897	chr16:52653897:G:A	3.03742e-09	-1.66284	-0.10449
52654192	chr16:52654192:T:C	1.26449e-09	-1.56752	-1.07615
52654440	chr16:52654440:A:C	9.06952e-10	-1.6919	-1.28411
52654598	chr16:52654598:A:G	5.10107e-09	-1.46546e-10	-1.24889
52655150	chr16:52655150:A:G	1.28979e-09	-1.39747	-1.22639
52655601	chr16:52655601:A:G	2.46568e-09	-1.41616	-0.559706
52655997	chr16:52655997:C:T	6.66345e-09	-1.46546e-10	-0.981702
52656076	chr16:52656076:G:T	3.92174e-09	-1.5118	-3.11501e-10
52656414	chr16:52656414:A:G	2.42485e-09	-1.17093	-0.821636
52656534	chr16:52656534:C:A	7.97902e-09	-1.46546e-10	-0.801524
52656792	chr16:52656792:C:T	7.61381e-09	-1.46546e-10	-0.848376
52656890	chr16:52656890:A:G	1.78325e-09	-1.40589	-0.894011
52656997	chr16:52656997:T:G	9.58787e-10	-1.62182	-1.29861
52657016	chr16:52657016:A:G	1.57719e-09	-1.44451	-0.978181
52657107	chr16:52657107:G:T	2.01068e-09	-1.31801	-0.861855
52657429	chr16:52657429:A:T	1.3631e-08	-1.46546e-10	-0.265996
52657868	chr16:52657868:C:A	1.20912e-09	-1.48406	-1.20439
52657920	chr16:52657920:A:C	1.3966e-09	-1.53003	-1.01427
52657999	chr16:52657999:CTT:C	1.99994e-09	-1.49338	-0.691841
52658496	chr16:52658496:C:G	1.04331e-09	-1.6868	-1.14914
52658579	chr16:52658579:A:T	1.39177e-09	-1.53352	-1.01424
52658620	chr16:52658620:C:T	3.30237e-09	-1.6837	-3.11501e-10
52658711	chr16:52658711:A:ATC	1.38761e-09	-1.53857	-1.01219
52659873	chr16:52659873:ATGTTGCAGAAGGAAAAGAGTG:A	3.50121e-09	-1.62523	-3.11501e-10
52660096	chr16:52660096:G:A	5.51068e-09	-1.46546e-10	-1.17165
52660193	chr16:52660193:G:A	7.19948e-09	-1.46546e-10	-0.90433
52660766	chr16:52660766:G:A	5.2144e-09	-1.46546e-10	-1.22691
52660977	chr16:52660977:C:A	2.18022e-09	-1.35575	-0.743163
52661201	chr16:52661201:A:G	5.16661e-09	-1.46546e-10	-1.23612
52661361	chr16:52661361:T:C	6.33316e-09	-1.46546e-10	-1.03254
52661499	chr16:52661499:C:A	6.88656e-09	-1.46546e-10	-0.948768
52662180	chr16:52662180:G:A	2.2269e-09	-1.31938	-0.758347
52662232	chr16:52662232:T:A	1.27953e-09	-1.45999	-1.17185
52662376	chr16:52662376:C:T	5.15443e-09	-1.24326	0.00477547
52662551	chr16:52662551:CTT:C	8.03387e-09	-1.46546e-10	-0.794673
52662558	chr16:52662558:G:A	1.31977e-08	-1.46546e-10	-0.298297
52662658	chr16:52662658:A:G	3.40131e-09	-1.65418	-3.11501e-10
52662920	chr16:52662920:C:T	1.17215e-08	-1.46546e-10	-0.416914
52663712	chr16:52663712:A:G	9.33614e-10	-1.68886	-1.25817
52663937	chr16:52663937:C:T	2.20166e-09	-1.35165	-0.737479
52663966	chr16:52663966:A:G	6.10092e-09	-1.46546e-10	-1.0699
52663998	chr16:52663998:A:AT	1.2999e-07	-1.46546e-10	1.98912
52664041	chr16:52664041:C:A	4.17343e-09	-1.4496	-3.11501e-10
52664055	chr16:52664055:CCT:C	5.10081e-09	-1.46546e-10	-1.24894
52664061	chr16:52664061:T:C	1.37923e-09	-1.54228	-1.01454
52664134	chr16:52664134:T:A	1.38623e-09	-1.51835	-1.0334
52664145	chr16:52664145:A:G	1.40199e-09	-1.50737	-1.03307
52664154	chr16:52664154:G:A	1.12294e-08	-1.46546e-10	-0.459801
52664179	chr16:52664179:C:A	1.20864e-09	-1.4966	-1.19224
52664302	chr16:52664302:T:A	4.86591e-09	-1.46546e-10	-1.29609
52664801	chr16:52664801:A:G	6.83052e-09	-1.46546e-10	-0.956939
52664934	chr16:52664934:T:C	1.35641e-09	-1.56316	-1.01034
52664948	chr16:52664948:A:G	1.42292e-09	-1.5019	-1.02373
52665933	chr16:52665933:C:T	6.46801e-09	-1.01147	-3.11501e-10
52666226	chr16:52666226:G:A	4.86276e-09	-1.46546e-10	-1.29673
52666252	chr16:52666252:A:G	8.32233e-09	-1.46546e-10	-0.759397
52666325	chr16:52666325:T:C	3.48596e-09	-1.6296	-3.11501e-10
52666608	chr16:52666608:C:T	1.84745e-09	-1.51687	-0.747659
52667619	chr16:52667619:A:G	6.11017e-09	-1.46546e-10	-1.06838
52667778	chr16:52667778:G:A	9.12537e-10	-1.69245	-1.27742
52667955	chr16:52667955:G:A	1.01643e-09	-1.67986	-1.18218
52668157	chr16:52668157:A:G	5.78803e-09	-1.46546e-10	-1.12255
52668410	chr16:52668410:C:T	4.87549e-09	-1.46546e-10	-1.29412
52668466	chr16:52668466:G:C	1.33468e-09	-1.68419	-0.905461
52668605	chr16:52668605:G:A	1.28889e-09	-1.5272	-1.09736
52668653	chr16:52668653:A:G	3.27078e-09	-1.69331	-3.11501e-10
52668834	chr16:52668834:C:T	9.00304e-10	-1.69497	-1.28839
52668992	chr16:52668992:A:G	1.56546e-09	-1.53225	-0.897912
52669149	chr16:52669149:G:A	6.09822e-09	-1.46546e-10	-1.07034
52669737	chr16:52669737:A:G	3.25137e-09	-1.69926	-3.11501e-10
52669881	chr16:52669881:C:T	4.90162e-09	-1.46546e-10	-1.28877
52669935	chr16:52669935:A:C	4.90543e-09	-1.46546e-10	-1.288
52670014	chr16:52670014:A:G	1.58985e-09	-1.69822	-0.716479
52670322	chr16:52670322:A:C	4.0455e-09	-1.48073	-3.11501e-10
52670487	chr16:52670487:T:C	6.53232e-09	-1.46546e-10	-1.00158
52670563	chr16:52670563:G:A	1.41364e-09	-1.5402	-0.991969
52670631	chr16:52670631:C:G	1.4392e-09	-1.55415	-0.960102
52670919	chr16:52670919:G:A	1.93438e-09	-1.2334	-0.985147
52671288	chr16:52671288:C:G	3.74308e-09	-1.55843	-3.11501e-10
52672038	chr16:52672038:C:T	5.0755e-09	-1.46546e-10	-1.25391
52672078	chr16:52672078:T:C	5.08408e-09	-1.46546e-10	-1.25222
52672282	chr16:52672282:G:A	5.14531e-09	-1.46546e-10	-1.24025
52672316	chr16:52672316:G:C	9.26126e-09	-1.46546e-10	-0.6525
52672393	chr16:52672393:G:A	1.32576e-09	-1.68957	-0.90678
52672840	chr16:52672840:T:A	5.08319e-09	-1.46546e-10	-1.2524
52672932	chr16:52672932:G:A	1.23309e-09	-1.6694	-0.999412
52673206	chr16:52673206:C:T	7.43126e-09	-1.46546e-10	-0.872644
52673602	chr16:52673602:G:A	1.43221e-09	-1.56594	-0.953184
52673941	chr16:52673941:G:T	2.61814e-09	-1.57812	-0.337757
52674006	chr16:52674006:A:G	7.3932e-09	-1.46546e-10	-0.877778
52674028	chr16:52674028:A:G	1.13516e-09	-1.5093	-1.24226
52674104	chr16:52674104:G:C	5.00654e-09	-1.46546e-10	-1.2676
52674175	chr16:52674175:A:G	1.0188e-08	-1.46546e-10	-0.557126
52674208	chr16:52674208:C:A	1.43722e-09	-1.59127	-0.92436
52674290	chr16:52674290:A:G	1.36868e-09	-1.66438	-0.900108
52674455	chr16:52674455:T:C	2.20309e-09	-1.56067	-0.527812
52674825	chr16:52674825:C:T	5.01339e-09	-1.46546e-10	-1.26623
52675121	chr16:52675121:T:C	9.10133e-10	-1.67674	-1.29576
52675365	chr16:52675365:C:G	5.50605e-09	-1.46546e-10	-1.17249
52675465	chr16:52675465:T:C	1.61376e-09	-1.69233	-0.707441
52675728	chr16:52675728:A:G	9.08911e-10	-1.67577	-1.29808
52675951	chr16:52675951:C:T	1.1866e-08	-1.46546e-10	-0.404658
52676351	chr16:52676351:T:G	1.57503e-09	-1.69495	-0.729113
52676370	chr16:52676370:T:C	3.74647e-09	-1.55753	-3.11501e-10
52676454	chr16:52676454:T:C	1.263e-09	-1.69924	-0.945607
52676554	chr16:52676554:A:G	5.06501e-09	-1.46546e-10	-1.25598
52676653	chr16:52676653:C:T	9.00393e-10	-1.68414	-1.29912
52676665	chr16:52676665:A:T	1.27624e-09	-1.69931	-0.935118
52676774	chr16:52676774:T:C	4.89859e-09	-1.46546e-10	-1.28939
52677443	chr16:52677443:T:C	3.58722e-09	-1.60096	-3.11501e-10
52678010	chr16:52678010:G:A	5.03741e-09	-1.46546e-10	-1.26145
52678051	chr16:52678051:G:A	1.54758e-09	-1.69902	-0.742626
52678231	chr16:52678231:A:G	1.0254e-09	-1.69436	-1.1589
52678451	chr16:52678451:T:C	1.37318e-09	-1.57541	-0.985799
52678635	chr16:52678635:G:T	1.19629e-09	-1.69922	-0.999893
52678919	chr16:52678919:G:A	9.3701e-10	-1.68494	-1.25846
52679208	chr16:52679208:C:G	1.42445e-09	-1.55973	-0.964827
52679248	chr16:52679248:A:C	5.39574e-09	-1.46546e-10	-1.19273
52679652	chr16:52679652:G:A	3.67364e-09	-1.57716	-3.11501e-10
52679938	chr16:52679938:A:G	1.30831e-09	-1.31317	-1.29643
52680222	chr16:52680222:G:A	1.15529e-09	-1.44799	-1.28599
52680289	chr16:52680289:A:G	3.42507e-09	-1.64722	-3.11501e-10
52680442	chr16:52680442:C:A	1.16555e-08	-1.46546e-10	-0.422557
52680799	chr16:52680799:G:A	5.25314e-09	-1.46546e-10	-1.21951
52681119	chr16:52681119:T:C	7.06449e-09	-1.46546e-10	-0.923259
52681230	chr16:52681230:T:C	3.25138e-09	-1.69926	-3.11501e-10
52681257	chr16:52681257:A:G	9.85849e-10	-1.68816	-1.20443
52681497	chr16:52681497:A:G	9.51507e-10	-1.69247	-1.23558
52681695	chr16:52681695:T:C	5.03838e-09	-1.46546e-10	-1.26126
52681861	chr16:52681861:A:C	6.95918e-09	-1.46546e-10	-0.938278
52681971	chr16:52681971:C:T	1.39134e-09	-1.34223	-1.20584
52682748	chr16:52682748:G:T	5.19966e-09	-1.46546e-10	-1.22975
52682791	chr16:52682791:G:T	3.26452e-09	-1.69523	-3.11501e-10
52682798	chr16:52682798:G:C	6.7862e-09	-1.46546e-10	-0.963448
52682997	chr16:52682997:G:C	6.06573e-09	-1.46546e-10	-1.07568
52683130	chr16:52683130:T:A	1.10247e-09	-1.50231	-1.27848
52683211	chr16:52683211:A:G	1.12382e-09	-1.48626	-1.27535
52683238	chr16:52683238:T:C	1.10911e-09	-1.48968	-1.28509
52683598	chr16:52683598:T:C	1.11574e-09	-1.49144	-1.27738
52683627	chr16:52683627:T:A	4.99833e-09	-1.46546e-10	-1.26924
52684487	chr16:52684487:A:G	1.1197e-09	-1.48669	-1.2786
52684812	chr16:52684812:C:T	3.57999e-09	-1.60298	-3.11501e-10
52684877	chr16:52684877:G:A	5.15165e-09	-1.46546e-10	-1.23902
52685042	chr16:52685042:A:G	1.75281e-08	-1.46546e-10	-0.0145333
52685137	chr16:52685137:A:G	5.59129e-09	-1.46546e-10	-1.15713
52685246	chr16:52685246:A:G	6.71026e-09	-1.46546e-10	-0.974701
52685336	chr16:52685336:CAG:C	5.88348e-09	-1.46546e-10	-1.10619
52685383	chr16:52685383:GA:G	8.33996e-09	-1.46546e-10	-0.757281
52685484	chr16:52685484:T:C	5.20971e-09	-1.46546e-10	-1.22781
52685566	chr16:52685566:G:A	3.74054e-09	-1.55911	-3.11501e-10
52685802	chr16:52685802:C:CT	1.26739e-09	-1.6959	-0.945485
52685804	chr16:52685804:C:T	1.25503e-09	-1.69674	-0.95444
52686047	chr16:52686047:T:C	5.28445e-09	-1.46546e-10	-1.21357
52686227	chr16:52686227:T:A	5.26285e-09	-1.46546e-10	-1.21767
52686467	chr16:52686467:C:T	4.08064e-09	-1.47209	-3.11501e-10
52686696	chr16:52686696:C:T	1.29322e-09	-1.56787	-1.05334
52687180	chr16:52687180:G:A	1.13154e-09	-1.50093	-1.25383
52687269	chr16:52687269:C:T	5.15968e-09	-1.46546e-10	-1.23747
52687288	chr16:52687288:T:C	5.18979e-09	-1.46546e-10	-1.23165
52687444	chr16:52687444:T:A	1.16073e-09	-1.47943	-1.24987
52687897	chr16:52687897:A:G	5.2709e-09	-1.46546e-10	-1.21614
52687948	chr16:52687948:G:A	1.17937e-09	-1.4749	-1.23846
52688439	chr16:52688439:T:C	1.10961e-09	-1.52418	-1.25015
52689265	chr16:52689265:AT:A	5.18239e-09	-1.46546e-10	-1.23307
52689267	chr16:52689267:G:A	3.25701e-09	-1.69753	-3.11501e-10
52689459	chr16:52689459:T:C	5.18495e-09	-1.46546e-10	-1.23258
52689690	chr16:52689690:A:C	8.90872e-10	-1.69572	-1.29817
52689709	chr16:52689709:A:G	1.11618e-09	-1.5045	-1.26393
52689782	chr16:52689782:A:G	1.12106e-09	-1.51388	-1.25019
52690168	chr16:52690168:T:C	1.15359e-09	-1.49275	-1.24271
52690189	chr16:52690189:A:G	1.1267e-09	-1.50637	-1.25267
52690912	chr16:52690912:C:T	1.13957e-09	-1.50004	-1.24765
52691154	chr16:52691154:A:G	5.13571e-09	-1.46546e-10	-1.24212
52691329	chr16:52691329:C:T	1.02493e-08	-1.46546e-10	-0.551129
52691547	chr16:52691547:T:C	1.15984e-09	-1.47739	-1.25267
52691945	chr16:52691945:T:G	1.42324e-09	-1.25932	-1.26609
52692162	chr16:52692162:T:C	3.62998e-09	-1.58911	-3.11501e-10
52692514	chr16:52692514:T:C	4.8563e-09	-1.46546e-10	-1.29806
52692607	chr16:52692607:C:T	5.16483e-09	-1.46546e-10	-1.23647
52692686	chr16:52692686:G:A	4.89684e-09	-1.46546e-10	-1.28975
52693096	chr16:52693096:T:C	5.0284e-09	-1.46546e-10	-1.26324
52693219	chr16:52693219:A:G	5.64539e-09	-1.1475	-3.11501e-10
52693403	chr16:52693403:TC:T	6.82198e-09	-1.46546e-10	-0.958189
52693525	chr16:52693525:T:C	5.34201e-09	-1.20274	-3.11501e-10
52693661	chr16:52693661:C:G	1.11505e-09	-1.6798	-1.08964
52693833	chr16:52693833:T:C	3.27433e-09	-1.69223	-3.11501e-10
52693888	chr16:52693888:C:T	5.2155e-09	-1.46546e-10	-1.2267
52693891	chr16:52693891:A:C	2.30681e-09	-1.5236	-0.518872
52693915	chr16:52693915:CT:C	1.53785e-08	-1.46546e-10	-0.145367
52694449	chr16:52694449:A:G	1.18066e-09	-1.48501	-1.22726
52694644	chr16:52694644:A:G	1.11891e-09	-1.52058	-1.24541
52694660	chr16:52694660:G:A	5.96073e-09	-1.46546e-10	-1.09315
52695509	chr16:52695509:A:T	4.85573e-09	-1.46546e-10	-1.29818
52695613	chr16:52695613:T:C	1.13528e-09	-1.5095	-1.24196
52695975	chr16:52695975:C:G	5.1104e-09	-1.46546e-10	-1.24706
52696147	chr16:52696147:C:T	5.21035e-09	-1.46546e-10	-1.22769
52696231	chr16:52696231:T:C	1.13688e-09	-1.6758	-1.07425
52696403	chr16:52696403:C:T	5.02426e-09	-1.46546e-10	-1.26406
52696756	chr16:52696756:A:ATGTAGG	1.2676e-09	-1.59161	-1.04961
52696998	chr16:52696998:T:C	1.57575e-09	-1.54295	-0.880659
52697472	chr16:52697472:T:C	1.47869e-09	-1.22772	-1.25946
52697478	chr16:52697478:A:G	5.18945e-09	-1.46546e-10	-1.23171
52697675	chr16:52697675:AT:A	1.5974e-08	-1.46546e-10	-0.107379
52697693	chr16:52697693:C:T	1.2742e-09	-1.5924	-1.04362
52698042	chr16:52698042:C:T	3.88731e-09	-1.52062	-3.11501e-10
52698193	chr16:52698193:G:A	1.13853e-09	-1.68244	-1.06616
52698357	chr16:52698357:C:T	1.49533e-08	-1.46546e-10	-0.173404
52698657	chr16:52698657:T:C	1.19458e-09	-1.66708	-1.03347
52698785	chr16:52698785:T:A	1.59518e-08	-1.46546e-10	-0.108768
52698896	chr16:52698896:A:G	1.11537e-09	-1.50376	-1.26539
52698916	chr16:52698916:A:G	1.08752e-09	-1.51913	-1.27531
52699469	chr16:52699469:A:T	6.74284e-09	-1.46546e-10	-0.969859
52699665	chr16:52699665:C:T	1.07762e-09	-1.55916	-1.24443
52699724	chr16:52699724:A:C	8.90293e-10	-1.69932	-1.29522
52699754	chr16:52699754:T:G	3.36818e-09	-1.66397	-3.11501e-10
52699854	chr16:52699854:G:A	1.16167e-09	-1.65465	-1.07384
52700008	chr16:52700008:ATCT:A	2.13051e-09	-1.32799	-0.793986
52700233	chr16:52700233:C:A	8.8865e-10	-1.69928	-1.29711
52700610	chr16:52700610:A:G	8.93719e-10	-1.69934	-1.29137
52701057	chr16:52701057:T:G	5.15662e-09	-1.46546e-10	-1.23806
52701145	chr16:52701145:G:T	1.59341e-08	-1.46546e-10	-0.109875
52701608	chr16:52701608:A:G	1.15551e-09	-1.67206	-1.06174
52701683	chr16:52701683:A:G	1.06268e-09	-1.58265	-1.2349
52701780	chr16:52701780:T:G	1.06413e-08	-1.46546e-10	-0.5136
52701781	chr16:52701781:T:G	5.15402e-09	-1.46546e-10	-1.23856
52702996	chr16:52702996:C:T	9.54918e-09	-0.621884	-3.11501e-10
52703306	chr16:52703306:T:C	3.76044e-09	-0.84566	-0.708145
52703326	chr16:52703326:ATGAGAAAT:A	4.37171e-09	-1.40319	-3.11501e-10
52703550	chr16:52703550:T:C	1.61319e-09	-1.66806	-0.732066
52703688	chr16:52703688:T:G	1.65653e-09	-1.67815	-0.695468
52703842	chr16:52703842:T:A	2.79714e-09	-0.611954	-1.23779
52704051	chr16:52704051:C:A	1.30971e-09	-1.62765	-0.980883
52704061	chr16:52704061:G:A	1.19315e-09	-1.46504	-1.2367
52704095	chr16:52704095:G:T	1.31613e-09	-1.62117	-0.982478
52704115	chr16:52704115:A:T	1.32893e-09	-1.61149	-0.982478
52704154	chr16:52704154:T:C	5.01507e-09	-1.46546e-10	-1.26589
52704160	chr16:52704160:C:T	1.73748e-09	-1.17536	-1.15054
52704201	chr16:52704201:G:A	1.34265e-09	-1.60751	-0.976179
52704202	chr16:52704202:T:C	1.34377e-09	-1.59908	-0.983778
52704253	chr16:52704253:G:C	1.33459e-09	-1.60534	-0.984378
52704296	chr16:52704296:G:A	1.3444e-09	-1.6012	-0.981187
52704422	chr16:52704422:A:T	2.05905e-08	-1.46546e-10	0.14649
52704497	chr16:52704497:G:C	1.51058e-09	-1.69717	-0.768672
52704525	chr16:52704525:A:G	3.32425e-09	-1.67709	-3.11501e-10
52704678	chr16:52704678:C:T	1.51018e-08	-1.46546e-10	-0.163526
52704916	chr16:52704916:C:A	1.48056e-09	-1.19173	-1.29419
52705058	chr16:52705058:T:C	6.91737e-09	-1.46546e-10	-0.944304
52705186	chr16:52705186:C:T	1.37801e-08	-1.46546e-10	-0.255112
52705265	chr16:52705265:C:T	9.27912e-10	-1.65677	-1.29639
52705956	chr16:52705956:T:C	5.09374e-09	-1.46546e-10	-1.25033
52706103	chr16:52706103:G:A	4.94319e-09	-1.46546e-10	-1.28033
52706164	chr16:52706164:T:C	5.87546e-09	-1.10755	-3.11501e-10
52706465	chr16:52706465:A:G	4.98246e-09	-1.46546e-10	-1.27242
52706909	chr16:52706909:A:G	1.71135e-09	-1.07922	-1.26184
52707016	chr16:52707016:A:T	1.24873e-09	-1.61186	-1.04436
52707201	chr16:52707201:A:T	8.65488e-09	-1.46546e-10	-0.720216
52707446	chr16:52707446:A:G	2.17784e-09	-0.956862	-1.14314
52707450	chr16:52707450:G:A	1.64752e-09	-1.20743	-1.17164
52707808	chr16:52707808:C:G	5.20765e-09	-1.22821	-3.11501e-10
52708072	chr16:52708072:C:T	7.15577e-09	-1.46546e-10	-0.91042
52708341	chr16:52708341:T:C	3.41488e-09	-1.6502	-3.11501e-10
52708346	chr16:52708346:T:C	1.58043e-09	-1.12629	-1.29435
52708928	chr16:52708928:T:C	2.12283e-09	-1.0239	-1.10169
52709093	chr16:52709093:C:A	1.63874e-09	-1.09602	-1.28839
52709503	chr16:52709503:G:A	1.54561e-09	-1.22821	-1.21471
52710000	chr16:52710000:T:C	5.73446e-09	-1.46546e-10	-1.13185
52710852	chr16:52710852:C:T	4.96298e-09	-1.46546e-10	-1.27633
52711389	chr16:52711389:A:T	6.65921e-09	-1.46546e-10	-0.982339
52711411	chr16:52711411:T:C	4.96808e-09	-1.46546e-10	-1.27531
52711647	chr16:52711647:AAAG:A	1.06911e-09	-1.66038	-1.15113
52711716	chr16:52711716:G:A	1.32302e-09	-1.30443	-1.29399
52712177	chr16:52712177:A:C	2.14589e-09	-1.09808	-1.01671
52712195	chr16:52712195:A:G	1.326e-08	-1.46546e-10	-0.293585
52712672	chr16:52712672:C:T	1.33726e-09	-1.6274	-0.960324
52712673	chr16:52712673:G:A	6.95399e-09	-1.46546e-10	-0.939024
52712842	chr16:52712842:C:T	1.30477e-09	-1.65139	-0.960924
52712988	chr16:52712988:T:C	5.24059e-09	-1.46546e-10	-1.2219
52713249	chr16:52713249:T:C	4.31493e-09	-1.41626	-3.11501e-10
52714086	chr16:52714086:G:A	5.50672e-09	-1.46546e-10	-1.17237
52714199	chr16:52714199:G:A	8.23063e-09	-1.46546e-10	-0.770477
52714380	chr16:52714380:C:G	2.18085e-09	-1.10671	-0.991912
52714448	chr16:52714448:C:T	6.36634e-09	-1.46546e-10	-1.02732
52714449	chr16:52714449:G:A	1.34098e-09	-1.28583	-1.29911
52714924	chr16:52714924:A:G	5.80876e-09	-1.46546e-10	-1.11897
52715043	chr16:52715043:A:C	1.46516e-09	-1.2092	-1.28717
52715148	chr16:52715148:A:G	6.55372e-09	-1.46546e-10	-0.998306
52715193	chr16:52715193:C:T	5.59913e-09	-1.46546e-10	-1.15573
52715692	chr16:52715692:C:T	5.42238e-09	-1.46546e-10	-1.18781
52715717	chr16:52715717:G:A	1.96032e-08	-1.46546e-10	0.097351
52715906	chr16:52715906:C:T	8.14939e-09	-1.46546e-10	-0.780397
52715935	chr16:52715935:A:G	9.08172e-10	-1.67633	-1.29833
52716038	chr16:52716038:A:G	5.62953e-09	-1.46546e-10	-1.15031
52716245	chr16:52716245:TG:T	1.39646e-08	-1.46546e-10	-0.24181
52716522	chr16:52716522:G:A	1.01404e-08	-1.46546e-10	-0.561813
52716686	chr16:52716686:G:A	3.52679e-09	-1.61795	-3.11501e-10
52717186	chr16:52717186:A:G	1.14779e-09	-1.44268	-1.29782
52717477	chr16:52717477:G:A	5.97634e-09	-1.46546e-10	-1.09053
52717716	chr16:52717716:A:C	2.23957e-08	-1.46546e-10	0.230529
52717775	chr16:52717775:C:T	1.12818e-08	-1.46546e-10	-0.455145
52717903	chr16:52717903:T:C	1.11301e-08	-1.46546e-10	-0.468689
52717920	chr16:52717920:G:A	4.89307e-09	0.00503855	-1.29556
52717975	chr16:52717975:T:C	5.2012e-09	-1.46546e-10	-1.22945
52718171	chr16:52718171:C:A	1.19698e-07	-1.46546e-10	1.90663
52718268	chr16:52718268:T:A	7.02859e-09	-1.46546e-10	-0.928353
52718400	chr16:52718400:T:C	1.94133e-09	-1.67399	-0.540975
52718679	chr16:52718679:G:A	5.31902e-09	-0.156383	-1.05067
52718778	chr16:52718778:C:T	9.69026e-09	-1.46546e-10	-0.607219
52718824	chr16:52718824:G:A	8.08279e-09	-1.46546e-10	-0.788602
52719329	chr16:52719329:C:T	1.15816e-08	-1.46546e-10	-0.42892
52719417	chr16:52719417:A:G	1.13247e-08	-1.46546e-10	-0.451355
52719743	chr16:52719743:G:A	6.10505e-09	-1.46546e-10	-1.06922
52720208	chr16:52720208:A:G	4.36886e-09	-0.226828	-1.17701
52720244	chr16:52720244:C:T	4.18003e-09	-1.44802	-3.11501e-10
52720412	chr16:52720412:C:T	2.36531e-08	-1.46546e-10	0.285154
52720426	chr16:52720426:G:A	1.64517e-09	-1.11683	-1.26367
52721053	chr16:52721053:A:G	1.39987e-08	-1.46546e-10	-0.239376
52721095	chr16:52721095:G:C	6.72903e-09	-0.971909	-3.11501e-10
52721163	chr16:52721163:C:T	5.40774e-09	-1.46546e-10	-1.19051
52722012	chr16:52722012:C:G	9.70413e-10	-1.62859	-1.27978
52722025	chr16:52722025:G:T	7.23935e-09	-1.46546e-10	-0.898808
52722296	chr16:52722296:G:A	3.43868e-09	-1.64325	-3.11501e-10
52722367	chr16:52722367:A:G	6.5105e-09	-1.46546e-10	-1.00492
52722375	chr16:52722375:A:G	9.54713e-10	-1.64485	-1.27984
52722407	chr16:52722407:T:A	5.00474e-09	-1.46546e-10	-1.26795
52722540	chr16:52722540:C:T	7.17331e-09	-1.46546e-10	-0.907973
52722637	chr16:52722637:A:C	5.84924e-09	-1.46546e-10	-1.11203
52722905	chr16:52722905:G:A	4.80746e-09	-0.0757533	-1.23242
52723040	chr16:52723040:C:T	1.42291e-08	-1.46546e-10	-0.223051
52723189	chr16:52723189:G:A	9.48204e-09	-1.46546e-10	-0.628941
52723323	chr16:52723323:T:C	5.20612e-09	0.0703129	-1.29882
52723838	chr16:52723838:ACCAC:A	6.7332e-09	-1.46546e-10	-0.971289
52723854	chr16:52723854:G:A	4.80358e-09	-0.0110885	-1.29789
52724670	chr16:52724670:T:C	6.0023e-09	-1.46546e-10	-1.0862
52724808	chr16:52724808:C:T	2.23687e-08	-1.46546e-10	0.229324
52724853	chr16:52724853:G:A	1.01734e-09	-1.67282	-1.18833
52725359	chr16:52725359:T:C	6.69692e-09	-1.46546e-10	-0.976692
52725493	chr16:52725493:T:C	5.63256e-09	-1.46546e-10	-1.14978
52725656	chr16:52725656:C:T	5.26892e-09	-1.46546e-10	-1.21651
52726122	chr16:52726122:A:G	1.3041e-08	-1.46546e-10	-0.310241
52726197	chr16:52726197:C:T	5.33127e-09	-1.46546e-10	-1.20475
52726635	chr16:52726635:A:T	6.37581e-09	-1.46546e-10	-1.02583
52727035	chr16:52727035:G:T	4.90939e-09	-1.46546e-10	-1.28719
52727135	chr16:52727135:A:G	6.12722e-09	-0.0473968	-1.0182
52727145	chr16:52727145:A:G	5.20055e-09	-1.46546e-10	-1.22958
52727996	chr16:52727996:T:A	1.1576e-08	-1.46546e-10	-0.429403
52728047	chr16:52728047:A:G	1.28333e-08	-1.46546e-10	-0.326295
52728472	chr16:52728472:A:G	8.82529e-09	-1.46546e-10	-0.700718
52728942	chr16:52728942:G:A	3.3552e-09	-1.66783	-3.11501e-10
52729018	chr16:52729018:G:A	7.64462e-09	-1.46546e-10	-0.844338
52729316	chr16:52729316:A:C	6.00456e-09	-1.46546e-10	-1.08582
52729516	chr16:52729516:G:A	7.79396e-09	-1.46546e-10	-0.824991
52729892	chr16:52729892:T:G	9.36676e-10	-1.66363	-1.28013
52729972	chr16:52729972:G:A	5.47802e-09	-1.46546e-10	-1.1776
52730513	chr16:52730513:T:A	4.98282e-09	-0.313311	-0.959031
52730703	chr16:52730703:A:G	5.28598e-09	-1.46546e-10	-1.21328
52731437	chr16:52731437:C:T	7.11874e-09	-1.46546e-10	-0.915609
52731453	chr16:52731453:T:C	5.18028e-09	-1.46546e-10	-1.23348
52731472	chr16:52731472:G:A	1.0181e-09	-1.66373	-1.19667
52731658	chr16:52731658:G:A	1.03517e-08	-1.46546e-10	-0.541188
52731669	chr16:52731669:C:T	8.88294e-09	-1.46546e-10	-0.694207
52731768	chr16:52731768:A:G	3.46674e-09	-1.63513	-3.11501e-10
52731930	chr16:52731930:A:G	3.38706e-09	-1.65838	-3.11501e-10
52731959	chr16:52731959:G:A	1.40348e-09	-1.63046	-0.908918
52732205	chr16:52732205:C:T	4.76231e-09	-1.31761	-3.11501e-10
52732330	chr16:52732330:T:G	1.41245e-08	-1.46546e-10	-0.230427
52732340	chr16:52732340:G:A	6.68864e-09	-0.182921	-0.795007
52732371	chr16:52732371:T:C	1.91113e-08	-1.46546e-10	0.0719397
52732468	chr16:52732468:C:G	7.78836e-09	-1.46546e-10	-0.825709
52732560	chr16:52732560:G:A	1.52542e-09	-1.64446	-0.811609
52732608	chr16:52732608:C:A	4.76421e-09	-0.348127	-0.969082
52732628	chr16:52732628:G:A	8.02781e-09	-1.46546e-10	-0.795428
52732869	chr16:52732869:T:C	1.43287e-08	-1.46546e-10	-0.216072
52732903	chr16:52732903:A:C	1.4037e-09	-1.63186	-0.907362
52732963	chr16:52732963:A:G	7.77047e-09	-1.46546e-10	-0.828009
52733073	chr16:52733073:G:A	7.42139e-09	-1.46546e-10	-0.873973
52733245	chr16:52733245:T:C	9.71377e-10	-1.60944	-1.29794
52733809	chr16:52733809:A:G	1.01743e-08	-1.46546e-10	-0.558475
52733836	chr16:52733836:T:G	7.66423e-09	-1.46546e-10	-0.841776
52733977	chr16:52733977:G:A	3.99519e-09	-0.247067	-1.24618
52734842	chr16:52734842:T:C	5.69006e-09	0.0700819	-1.2097
52734958	chr16:52734958:C:T	7.67025e-09	-1.46546e-10	-0.84099
52735337	chr16:52735337:A:C	4.93439e-09	-0.339036	-0.943074
52736151	chr16:52736151:A:G	4.80777e-09	-0.355837	-0.952269
52736392	chr16:52736392:C:A	8.54274e-09	-1.46546e-10	-0.733258
52736825	chr16:52736825:A:C	7.80142e-09	-1.46546e-10	-0.824034
52737679	chr16:52737679:G:A	6.26733e-09	-1.46546e-10	-1.04299
52738006	chr16:52738006:T:A	5.54196e-09	-1.46546e-10	-1.16599
52738007	chr16:52738007:C:G	5.54196e-09	-1.46546e-10	-1.16599
52738217	chr16:52738217:C:A	4.64952e-09	-0.118365	-1.22321
52738481	chr16:52738481:C:T	4.86563e-09	-1.46546e-10	-1.29614
52739126	chr16:52739126:A:C	5.55938e-09	-0.304058	-0.858794
52739250	chr16:52739250:G:A	4.19493e-09	-1.44446	-3.11501e-10
52739352	chr16:52739352:T:C	7.97537e-09	-1.46546e-10	-0.801982
52739377	chr16:52739377:C:T	9.24723e-09	-1.46546e-10	-0.654015
52739393	chr16:52739393:CTTAAAG:C	2.2562e-09	-0.784056	-1.2806
52739760	chr16:52739760:C:T	8.5689e-09	-1.46546e-10	-0.7302
52740114	chr16:52740114:T:C	5.11918e-09	-1.24535	-3.11501e-10
52740267	chr16:52740267:A:C	9.13712e-09	-1.46546e-10	-0.665994
52740524	chr16:52740524:C:T	9.869e-09	-1.46546e-10	-0.588941
52740750	chr16:52740750:C:T	1.34179e-09	-1.41919	-1.16514
52741106	chr16:52741106:A:T	1.52676e-09	-1.38681	-1.06839
52741201	chr16:52741201:C:T	6.09812e-09	-1.46546e-10	-1.07036
52741660	chr16:52741660:A:G	9.97456e-09	-1.46546e-10	-0.578302
52741796	chr16:52741796:A:G	9.93362e-09	-1.46546e-10	-0.582414
52741819	chr16:52741819:C:T	4.79048e-09	-0.0223549	-1.28935
52741938	chr16:52741938:T:C	4.69471e-09	-1.3319	-3.11501e-10
52741951	chr16:52741951:C:T	4.54546e-09	-0.0776796	-1.28653
52742103	chr16:52742103:A:G	8.0842e-09	-1.46546e-10	-0.788427
52742242	chr16:52742242:T:C	1.63486e-08	-1.46546e-10	-0.084195
52742745	chr16:52742745:G:A	2.02111e-09	-0.934523	-1.24017
52742891	chr16:52742891:G:A	1.46845e-09	-1.5616	-0.932539
52742961	chr16:52742961:CAACT:C	5.32518e-09	-1.46546e-10	-1.20589
52743248	chr16:52743248:T:A	1.48562e-09	-1.47197	-1.01054
52743340	chr16:52743340:G:A	4.73291e-09	-0.0251439	-1.29866
52743418	chr16:52743418:A:G	1.03442e-08	-1.46546e-10	-0.541915
52743534	chr16:52743534:C:T	1.52559e-09	-1.37905	-1.07691
52744195	chr16:52744195:C:T	5.43749e-09	-1.46546e-10	-1.18502
52744444	chr16:52744444:G:A	4.94039e-09	-1.46546e-10	-1.28089
52744785	chr16:52744785:C:A	2.98385e-09	-0.489113	-1.29601
52744910	chr16:52744910:T:C	5.41513e-09	-1.46546e-10	-1.18914
52745241	chr16:52745241:T:C	5.03783e-09	-0.169227	-1.09214
52746510	chr16:52746510:G:A	4.97508e-09	-1.46546e-10	-1.2739
52747046	chr16:52747046:A:G	4.95797e-09	-1.46546e-10	-1.27734
52747319	chr16:52747319:G:A	5.61416e-09	-1.15305	-3.11501e-10
52747335	chr16:52747335:G:A	3.30529e-09	-1.68282	-3.11501e-10
52748144	chr16:52748144:T:C	5.61692e-09	-1.46546e-10	-1.15256
52748284	chr16:52748284:C:A	7.81684e-09	-1.46546e-10	-0.82206
52748755	chr16:52748755:G:T	8.04984e-09	-1.46546e-10	-0.792687
52749239	chr16:52749239:T:C	6.16426e-09	-1.64319	0.583621
52749329	chr16:52749329:C:T	4.02992e-09	-0.199904	-1.28469
52750364	chr16:52750364:C:T	6.19954e-09	-1.46546e-10	-1.05386
52750718	chr16:52750718:A:G	2.1307e-09	-0.858399	-1.26349
52751284	chr16:52751284:G:T	2.56021e-09	-1.54097	-0.397286
52751360	chr16:52751360:T:C	6.87564e-09	-1.46546e-10	-0.950355
52751650	chr16:52751650:G:A	1.51451e-08	-1.46546e-10	-0.160665
52751704	chr16:52751704:T:C	8.67106e-09	-1.46546e-10	-0.718349
52751779	chr16:52751779:G:C	1.96899e-09	-1.09765	-1.10317
52751905	chr16:52751905:G:A	7.06756e-09	-1.46546e-10	-0.922824
52752131	chr16:52752131:C:G	4.98826e-09	-1.46546e-10	-1.27125
52752376	chr16:52752376:A:G	5.02499e-09	-1.46546e-10	-1.26392
52752718	chr16:52752718:A:C	4.99502e-09	-1.46546e-10	-1.2699
52753380	chr16:52753380:C:T	6.32552e-09	-1.03375	-3.11501e-10
52753396	chr16:52753396:A:G	4.93299e-09	-1.46546e-10	-1.28239
52753594	chr16:52753594:A:G	5.6255e-09	0.137042	-1.28807
52753872	chr16:52753872:A:AG	1.99271e-08	-1.46546e-10	0.11374
52753963	chr16:52753963:C:T	5.64555e-09	-1.46546e-10	-1.14747
52754233	chr16:52754233:CACATAG:C	6.41013e-09	-1.46546e-10	-1.02046
52755223	chr16:52755223:C:T	1.10937e-08	-1.46546e-10	-0.47196
52755624	chr16:52755624:G:A	9.14667e-09	0.137683	-0.802633
52755759	chr16:52755759:A:T	6.35242e-09	-1.54728	0.517778
52755761	chr16:52755761:T:C	1.30757e-08	-1.46546e-10	-0.307584
52755787	chr16:52755787:T:C	5.15232e-09	-1.46546e-10	-1.23889
52756110	chr16:52756110:T:C	7.12792e-09	0.0341717	-0.948492
52756259	chr16:52756259:A:G	5.62924e-09	-1.46546e-10	-1.15037
52756490	chr16:52756490:G:A	6.7081e-09	-0.0077915	-0.967233
52756616	chr16:52756616:A:G	5.12354e-09	-1.46546e-10	-1.24449
52756857	chr16:52756857:G:GA	7.03549e-09	-0.927372	-3.11501e-10
52756996	chr16:52756996:G:A	4.36286e-09	-0.11484	-1.29037
52757201	chr16:52757201:G:GA	1.30365e-09	-1.63173	-0.981436
52757530	chr16:52757530:A:G	8.68429e-09	-0.716824	-3.11501e-10
52757671	chr16:52757671:G:A	1.60295e-07	-1.46546e-10	2.19868
52757694	chr16:52757694:C:A	7.67926e-09	-1.46546e-10	-0.839816
52757720	chr16:52757720:C:T	5.15131e-09	-1.46546e-10	-1.23909
52758756	chr16:52758756:A:G	6.13318e-09	-1.06463	-3.11501e-10
52758984	chr16:52758984:A:G	4.86803e-09	-1.46546e-10	-1.29565
52759256	chr16:52759256:T:A	4.45418e-09	-1.3845	-3.11501e-10
52759438	chr16:52759438:A:G	6.86964e-09	-0.951228	-3.11501e-10
52759442	chr16:52759442:A:G	1.162e-09	-1.60046	-1.12774
52759609	chr16:52759609:A:G	6.06781e-09	0.182997	-1.25834
52760007	chr16:52760007:G:A	3.9553e-09	-1.50328	-3.11501e-10
52760157	chr16:52760157:C:T	5.51543e-09	-1.46546e-10	-1.17079
52760333	chr16:52760333:C:G	6.16985e-09	-1.46546e-10	-1.05867
52760411	chr16:52760411:C:CA	4.79304e-09	-0.258779	-1.0524
52760595	chr16:52760595:T:C	1.26242e-09	-1.39994	-1.24537
52760924	chr16:52760924:A:T	5.21942e-09	-1.46546e-10	-1.22595
52761497	chr16:52761497:T:C	6.20394e-09	-1.46546e-10	-1.05315
52761518	chr16:52761518:A:G	9.43435e-09	0.421891	-1.05587
52761566	chr16:52761566:C:T	6.0496e-09	-1.46546e-10	-1.07835
52761770	chr16:52761770:G:A	4.8718e-09	-1.46546e-10	-1.29488
52761826	chr16:52761826:C:A	5.52489e-09	-1.46546e-10	-1.16908
52762028	chr16:52762028:C:T	1.05239e-09	-1.56787	-1.2594
52762105	chr16:52762105:T:C	4.32393e-07	-1.46546e-10	3.19099
52762361	chr16:52762361:T:TA	8.69234e-09	-1.46546e-10	-0.715898
52762576	chr16:52762576:G:A	8.128e-09	-1.46546e-10	-0.783025
52762676	chr16:52762676:A:G	4.86481e-09	-1.46546e-10	-1.29631
52762703	chr16:52762703:G:A	4.99051e-09	-1.46546e-10	-1.2708
52762901	chr16:52762901:T:C	4.68029e-07	-1.46546e-10	3.27019
52762987	chr16:52762987:T:C	4.75476e-09	-1.31919	-3.11501e-10
52763003	chr16:52763003:C:A	5.89165e-09	-1.66677	0.561966
52763769	chr16:52763769:T:G	5.36941e-09	-1.46546e-10	-1.19762
52763907	chr16:52763907:A:G	6.86126e-09	0.346385	-1.29883
52764087	chr16:52764087:C:T	4.88382e-09	-1.46546e-10	-1.29241
52764163	chr16:52764163:G:A	4.91738e-09	-1.46546e-10	-1.28556
52764848	chr16:52764848:C:T	3.37419e-09	-1.66218	-3.11501e-10
52765213	chr16:52765213:G:C	1.37635e-08	-1.46546e-10	-0.25632
52765996	chr16:52765996:G:A	9.43309e-10	-1.6398	-1.2969
52766458	chr16:52766458:A:G	8.27606e-09	0.233438	-0.998411
52766624	chr16:52766624:C:T	6.16337e-09	-1.46546e-10	-1.05972
52767459	chr16:52767459:C:T	3.7984e-09	-0.361186	-1.18257
52767651	chr16:52767651:C:T	9.86292e-09	-1.46546e-10	-0.589557
52767751	chr16:52767751:G:A	4.85124e-09	-1.46546e-10	-1.2991
52767968	chr16:52767968:G:A	5.4352e-09	-1.46546e-10	-1.18544
52768156	chr16:52768156:C:T	9.88681e-10	-1.68583	-1.20389
52768201	chr16:52768201:A:G	5.40766e-09	-1.40721	0.216692
52768224	chr16:52768224:T:C	2.45623e-09	-0.682604	-1.29711
52768269	chr16:52768269:T:C	2.6712e-09	-0.777073	-1.11874
52768441	chr16:52768441:C:A	4.88131e-09	-1.46546e-10	-1.29292
52768515	chr16:52768515:A:T	5.02882e-09	-1.46546e-10	-1.26315
52768629	chr16:52768629:C:T	3.26636e-09	-1.60868	-0.0859887
52768736	chr16:52768736:A:G	4.9754e-09	-1.46546e-10	-1.27383
52768849	chr16:52768849:T:C	1.57766e-09	-1.61556	-0.806836
52768851	chr16:52768851:T:C	2.40438e-08	-1.46546e-10	0.301539
52769006	chr16:52769006:C:T	1.57771e-09	-1.58437	-0.837996
52769228	chr16:52769228:T:C	6.00318e-09	-1.46546e-10	-1.08605
52769335	chr16:52769335:T:G	1.55809e-09	-1.55869	-0.876191
52769383	chr16:52769383:C:T	5.60611e-09	-1.46546e-10	-1.15448
52769867	chr16:52769867:T:C	5.88384e-09	-1.46546e-10	-1.10613
52770224	chr16:52770224:T:C	4.97243e-09	-1.46546e-10	-1.27443
52770258	chr16:52770258:A:G	1.72993e-09	-1.51915	-0.811102
52770547	chr16:52770547:G:A	6.41829e-09	-1.46546e-10	-1.01919
52770652	chr16:52770652:G:C	5.33256e-09	-1.46546e-10	-1.20451
52771351	chr16:52771351:G:A	1.61981e-09	-1.58259	-0.813446
52771396	chr16:52771396:A:G	1.13896e-09	-1.44974	-1.29848
52771401	chr16:52771401:T:C	1.61692e-09	-1.56506	-0.83275
52771969	chr16:52771969:C:G	1.10102e-09	-1.6312	-1.15089
52771987	chr16:52771987:A:G	1.7717e-09	-1.59027	-0.716131
52772145	chr16:52772145:G:A	1.5102e-09	-1.58115	-0.884949
52772381	chr16:52772381:T:C	4.91109e-09	-1.46546e-10	-1.28684
52772448	chr16:52772448:T:C	3.5276e-09	-1.61772	-3.11501e-10
52773051	chr16:52773051:A:T	9.27568e-10	-1.6991	-1.25443
52773378	chr16:52773378:G:A	9.1849e-10	-1.66509	-1.29827
52773579	chr16:52773579:A:C	4.68251e-09	-1.33451	-3.11501e-10
52773725	chr16:52773725:A:C	3.31987e-09	-1.67841	-3.11501e-10
52773852	chr16:52773852:T:C	9.19489e-10	-1.66689	-1.29539
52773971	chr16:52773971:C:T	9.11827e-10	-1.67289	-1.29775
52774068	chr16:52774068:T:C	1.84005e-09	-1.67334	-0.595206
52774301	chr16:52774301:T:C	9.18986e-10	-1.66588	-1.29694
52775219	chr16:52775219:A:G	2.45813e-09	-1.00803	-0.970909
52775269	chr16:52775269:A:G	5.07512e-09	-1.46546e-10	-1.25399
52775502	chr16:52775502:C:T	1.81791e-09	-1.67935	-0.601306
52775671	chr16:52775671:C:A	1.17571e-09	-1.47103	-1.24544
52775791	chr16:52775791:C:T	3.68315e-09	-1.57457	-3.11501e-10
52775804	chr16:52775804:A:G	5.44716e-09	-1.46546e-10	-1.18324
52775952	chr16:52775952:C:T	1.50085e-09	-1.69196	-0.780344
52776232	chr16:52776232:C:T	1.21914e-07	-1.46546e-10	1.92498
52776256	chr16:52776256:T:C	3.26531e-09	-1.69499	-3.11501e-10
52776326	chr16:52776326:G:A	6.65107e-09	-1.46546e-10	-0.983562
52776455	chr16:52776455:C:A	9.34873e-10	-1.64698	-1.29871
52776570	chr16:52776570:G:A	9.23973e-10	-1.65908	-1.29833
52776578	chr16:52776578:G:A	4.89566e-09	-1.46546e-10	-1.28999
52776929	chr16:52776929:T:A	1.92127e-09	-1.3749	-0.850455
52777082	chr16:52777082:A:G	1.0617e-09	-1.53013	-1.28835
52777341	chr16:52777341:A:T	2.49466e-09	-1.65424	-0.309946
52777674	chr16:52777674:C:T	1.95102e-09	-1.33865	-0.871335
52777915	chr16:52777915:T:C	1.92826e-09	-1.63731	-0.584415
52777954	chr16:52777954:C:T	1.7337e-09	-1.67811	-0.649966
52778061	chr16:52778061:T:A	9.16152e-10	-1.66713	-1.29879
52778119	chr16:52778119:AG:A	1.15166e-08	-1.46546e-10	-0.43455
52778237	chr16:52778237:G:A	5.13021e-09	-1.46546e-10	-1.24319
52778312	chr16:52778312:G:C	9.07332e-10	-1.67673	-1.29885
52778750	chr16:52778750:T:C	1.54497e-09	-1.61635	-0.82699
52778764	chr16:52778764:C:T	7.77034e-09	-1.46546e-10	-0.828026
52778821	chr16:52778821:A:G	3.2743e-09	-1.69224	-3.11501e-10
52778829	chr16:52778829:T:C	4.93968e-09	-1.46546e-10	-1.28104
52778842	chr16:52778842:G:A	9.69281e-08	-1.46546e-10	1.69563
52778843	chr16:52778843:C:A	9.7488e-08	-1.46546e-10	1.70139
52779018	chr16:52779018:T:TC	9.18937e-10	-1.66388	-1.299
52779579	chr16:52779579:G:T	9.06653e-10	-1.67728	-1.29906
52779607	chr16:52779607:C:T	7.68664e-09	-1.46546e-10	-0.838856
52779619	chr16:52779619:T:C	5.87613e-09	-1.10744	-3.11501e-10
52779689	chr16:52779689:G:A	1.00091e-09	-1.59858	-1.27885
52779748	chr16:52779748:A:G	5.10193e-09	-1.46546e-10	-1.24872
52780647	chr16:52780647:G:A	1.00905e-09	-1.57051	-1.29881
52781101	chr16:52781101:A:G	9.25515e-09	-1.46546e-10	-0.65316
52781196	chr16:52781196:G:A	1.26609e-08	-1.46546e-10	-0.33982
52781208	chr16:52781208:C:T	1.20359e-09	-1.67908	-1.01395
52781757	chr16:52781757:T:G	2.68557e-09	-1.65551	-0.234942
52781779	chr16:52781779:C:A	5.03792e-09	-1.46546e-10	-1.26135
52782007	chr16:52782007:G:T	6.75699e-09	-1.46546e-10	-0.967762
52782101	chr16:52782101:A:G	5.11626e-09	-1.46546e-10	-1.24592
52782165	chr16:52782165:C:G	5.49269e-09	-1.46546e-10	-1.17492
52782530	chr16:52782530:C:T	1.98738e-09	-1.52404	-0.667479
52782610	chr16:52782610:T:C	9.71624e-09	-0.604541	-3.11501e-10
52782622	chr16:52782622:T:C	4.97607e-09	-1.46546e-10	-1.2737
52782894	chr16:52782894:C:A	1.84072e-09	-1.68865	-0.579535
52782925	chr16:52782925:T:C	1.11509e-08	-1.46546e-10	-0.466819
52782938	chr16:52782938:T:A	5.06983e-09	-1.46546e-10	-1.25503
52783040	chr16:52783040:T:C	1.16779e-09	-1.65395	-1.06927
52783157	chr16:52783157:A:G	5.93928e-09	-1.46546e-10	-1.09675
52783357	chr16:52783357:A:G	9.65334e-10	-1.68869	-1.22493
52783507	chr16:52783507:G:A	5.68328e-09	-1.46546e-10	-1.14081
52783575	chr16:52783575:T:C	1.45563e-09	-1.37583	-1.12707
52783599	chr16:52783599:G:A	1.63493e-09	-1.57653	-0.810216
52784137	chr16:52784137:A:G	2.63638e-09	-1.53013	-0.378798
52784214	chr16:52784214:G:A	2.14176e-08	-1.46546e-10	0.185875
52784409	chr16:52784409:C:T	4.89186e-09	-1.46546e-10	-1.29077
52784515	chr16:52784515:T:A	1.29405e-09	-1.32151	-1.29905
52784574	chr16:52784574:T:G	1.28245e-09	-1.34216	-1.28741
52784581	chr16:52784581:T:G	1.33726e-09	-1.37686	-1.21086
52784635	chr16:52784635:G:T	1.60065e-07	-1.46546e-10	2.19724
52784699	chr16:52784699:C:G	1.05789e-09	-1.52372	-1.29835
52784740	chr16:52784740:C:A	5.84427e-09	-1.46546e-10	-1.11288
52785043	chr16:52785043:A:G	5.88028e-09	-1.46546e-10	-1.10673
52785244	chr16:52785244:A:G	2.17958e-08	-1.46546e-10	0.203376
52785407	chr16:52785407:C:T	7.04796e-09	-1.46546e-10	-0.925601
52785457	chr16:52785457:G:A	9.89419e-10	-1.60273	-1.28625
52785503	chr16:52785503:C:T	6.31108e-09	-1.46546e-10	-1.03603
52785532	chr16:52785532:T:C	9.66125e-09	-1.46546e-10	-0.610216
52785869	chr16:52785869:C:T	3.31875e-09	-1.67875	-3.11501e-10
52785926	chr16:52785926:A:C	1.32667e-09	-1.30649	-1.28918
52786182	chr16:52786182:C:T	6.20941e-09	-1.46546e-10	-1.05227
52786251	chr16:52786251:C:T	1.26589e-08	-1.46546e-10	-0.339982
52786618	chr16:52786618:C:T	5.25591e-09	-1.46546e-10	-1.21899
52786627	chr16:52786627:G:A	5.9679e-09	-1.46546e-10	-1.09194
52786786	chr16:52786786:T:G	3.54354e-09	-1.61321	-3.11501e-10
52786836	chr16:52786836:A:T	5.64905e-09	-1.46546e-10	-1.14685
52787033	chr16:52787033:T:C	1.05528e-09	-1.53544	-1.2891
52787164	chr16:52787164:A:T	1.21452e-09	-1.51222	-1.17177
52787178	chr16:52787178:G:A	1.63791e-09	-1.6112	-0.773716
52787314	chr16:52787314:G:A	5.26978e-09	-1.46546e-10	-1.21635
52787968	chr16:52787968:G:T	5.95959e-09	-1.46546e-10	-1.09334
52788299	chr16:52788299:T:C	6.97969e-09	-1.46546e-10	-0.935335
52788378	chr16:52788378:C:T	5.95965e-09	-1.46546e-10	-1.09333
52788650	chr16:52788650:C:T	4.94566e-09	-1.46546e-10	-1.27983
52788682	chr16:52788682:C:A	5.64728e-09	-1.46546e-10	-1.14717
52789335	chr16:52789335:A:C	1.05939e-08	-1.46546e-10	-0.518062
52789416	chr16:52789416:T:C	6.36926e-09	-1.46546e-10	-1.02686
52789866	chr16:52789866:G:A	4.86726e-09	-1.46546e-10	-1.29581
52790072	chr16:52790072:G:A	1.3482e-09	-1.57259	-1.00698
52790323	chr16:52790323:A:G	2.23328e-09	-1.33946	-0.735407
52790634	chr16:52790634:C:T	1.30807e-09	-1.58979	-1.02
52791110	chr16:52791110:A:G	5.82223e-09	-1.46546e-10	-1.11666
52791161	chr16:52791161:G:A	1.18609e-09	-1.57169	-1.13599
52791387	chr16:52791387:G:C	1.33556e-09	-1.56993	-1.01906
52791695	chr16:52791695:G:A	4.86094e-09	-1.46546e-10	-1.29711
52792343	chr16:52792343:A:G	1.32088e-09	-1.5823	-1.01774
52792403	chr16:52792403:C:A	5.19902e-09	-1.46546e-10	-1.22987
52792438	chr16:52792438:T:C	4.8615e-09	-1.46546e-10	-1.29699
52792553	chr16:52792553:A:T	1.14068e-09	-1.57949	-1.16722
52793536	chr16:52793536:T:C	7.02681e-08	-1.46546e-10	1.37398
52793614	chr16:52793614:T:C	1.30232e-09	-1.68152	-0.932668
52793620	chr16:52793620:G:T	1.88534e-07	-1.46546e-10	2.36094
52793954	chr16:52793954:A:G	1.38107e-08	-1.46546e-10	-0.252896
52794159	chr16:52794159:AG:A	5.22231e-09	-1.46546e-10	-1.2254
52794413	chr16:52794413:T:C	1.01942e-09	-1.59104	-1.26807
52794491	chr16:52794491:T:A	2.04697e-09	-1.42634	-0.735643
52794667	chr16:52794667:G:C	6.90335e-09	-1.46546e-10	-0.946332
52794687	chr16:52794687:A:G	6.03069e-09	-1.46546e-10	-1.08148
52794717	chr16:52794717:C:T	1.03546e-09	-1.646	-1.19749
52794804	chr16:52794804:T:C	1.03872e-09	-1.64405	-1.1963
52794915	chr16:52794915:C:A	6.21292e-09	-1.46546e-10	-1.05171
52795363	chr16:52795363:G:A	1.00258e-08	-1.46546e-10	-0.573174
52795449	chr16:52795449:A:G	1.03217e-09	-1.64791	-1.19876
52795676	chr16:52795676:G:A	1.0258e-08	-1.46546e-10	-0.550286
52795956	chr16:52795956:AG:A	1.04736e-09	-1.64017	-1.1919
52796181	chr16:52796181:T:A	1.14305e-09	-1.63805	-1.10659
52796232	chr16:52796232:C:T	1.03559e-09	-1.64688	-1.19648
52796475	chr16:52796475:T:C	1.19869e-08	-1.46546e-10	-0.394522
52796519	chr16:52796519:C:A	7.95363e-09	-1.46546e-10	-0.804711
52796603	chr16:52796603:G:C	1.03569e-09	-1.6373	-1.20597
52797054	chr16:52797054:T:C	1.29074e-09	-1.5581	-1.06502
52797550	chr16:52797550:T:C	1.30859e-09	-1.59635	-1.01304
52797626	chr16:52797626:C:G	3.40959e-09	-1.65175	-3.11501e-10
52797820	chr16:52797820:C:T	6.81072e-09	-1.46546e-10	-0.959842
52798115	chr16:52798115:T:C	1.19207e-09	-1.64944	-1.05321
52798187	chr16:52798187:C:T	5.08038e-09	-1.46546e-10	-1.25295
52798286	chr16:52798286:G:T	1.18694e-09	-1.6556	-1.05136
52798321	chr16:52798321:T:G	5.17667e-09	-1.46546e-10	-1.23418
52799252	chr16:52799252:A:G	4.2462e-09	-1.43231	-3.11501e-10
52799510	chr16:52799510:T:C	1.74091e-09	-1.58678	-0.737153
52799539	chr16:52799539:T:A	1.11461e-08	-1.46546e-10	-0.467251
52799629	chr16:52799629:C:T	1.23446e-08	-1.46546e-10	-0.365118
52799649	chr16:52799649:A:G	7.18178e-09	-1.46546e-10	-0.906792
52799763	chr16:52799763:T:C	6.65671e-09	-1.46546e-10	-0.982714
52799778	chr16:52799778:C:G	4.91961e-09	-1.46546e-10	-1.28511
52800009	chr16:52800009:G:T	3.02151e-08	-1.46546e-10	0.530001
52800211	chr16:52800211:A:G	1.29463e-09	-1.32835	-1.29176
52800635	chr16:52800635:G:A	5.27723e-09	-1.46546e-10	-1.21494
52800694	chr16:52800694:T:G	1.0245e-08	-1.46546e-10	-0.551555
52801882	chr16:52801882:C:T	5.04743e-09	-1.46546e-10	-1.25946
52801976	chr16:52801976:ATTGT:A	1.42482e-09	-1.66063	-0.863666
52802053	chr16:52802053:G:A	5.00669e-09	-1.46546e-10	-1.26756
52802081	chr16:52802081:C:T	4.4004e-09	-1.39664	-3.11501e-10
52802235	chr16:52802235:G:C	4.12488e-08	-1.46546e-10	0.841283
52802236	chr16:52802236:G:A	4.12488e-08	-1.46546e-10	0.841283
52802745	chr16:52802745:C:A	1.1544e-09	-1.68628	-1.04848
52802908	chr16:52802908:C:T	1.44081e-08	-0.210551	-3.11501e-10
52803372	chr16:52803372:A:G	8.06712e-09	-1.46546e-10	-0.790543
52803398	chr16:52803398:C:T	1.41228e-09	-1.67037	-0.862765
52803627	chr16:52803627:G:A	5.36044e-09	-1.46546e-10	-1.19929
52803862	chr16:52803862:AG:A	5.21036e-09	-1.46546e-10	-1.22769
52804017	chr16:52804017:T:C	8.53446e-09	-1.46546e-10	-0.734228
52804037	chr16:52804037:C:T	5.04873e-09	-1.46546e-10	-1.2592
52804109	chr16:52804109:A:T	5.09742e-09	-1.46546e-10	-1.24961
52804349	chr16:52804349:C:T	8.49977e-09	-1.46546e-10	-0.738301
52804425	chr16:52804425:A:T	2.49874e-08	-1.46546e-10	0.340034
52804428	chr16:52804428:CAAACAATGAGGCATACAACAAAATGA:C	8.90672e-10	-1.69919	-1.29493
52804881	chr16:52804881:C:A	2.83562e-09	-0.546142	-1.28994
52804942	chr16:52804942:T:C	4.80535e-09	-1.30861	-3.11501e-10
52804953	chr16:52804953:C:T	4.98024e-09	-1.46546e-10	-1.27286
52806341	chr16:52806341:G:A	6.05537e-09	-1.46546e-10	-1.07739
52806351	chr16:52806351:G:A	4.52783e-08	-1.46546e-10	0.934487
52806849	chr16:52806849:T:A	5.7675e-09	-1.46546e-10	-1.1261
52806861	chr16:52806861:G:A	1.43792e-09	-1.66397	-0.851172
52806960	chr16:52806960:T:A	1.09443e-09	-1.63414	-1.15397
52807037	chr16:52807037:G:A	5.77895e-09	-1.46546e-10	-1.12412
52807143	chr16:52807143:C:T	5.14244e-09	-1.46546e-10	-1.24081
52807471	chr16:52807471:G:A	1.04054e-09	-1.57913	-1.25947
52807994	chr16:52807994:C:A	3.64701e-09	-1.58443	-3.11501e-10
52808128	chr16:52808128:C:T	5.70732e-09	-1.46546e-10	-1.13659
52808253	chr16:52808253:C:T	3.32773e-09	-1.67605	-3.11501e-10
52808600	chr16:52808600:A:G	1.32026e-09	-1.68981	-0.910698
52809047	chr16:52809047:T:C	1.45941e-09	-1.67565	-0.824658
52809059	chr16:52809059:C:G	9.87118e-09	-1.46546e-10	-0.58872
52809120	chr16:52809120:C:T	5.76348e-09	-1.46546e-10	-1.1268
52809739	chr16:52809739:C:T	1.10131e-09	-1.68689	-1.09495
52809758	chr16:52809758:C:T	2.36515e-08	-1.46546e-10	0.285087
52810160	chr16:52810160:T:C	5.71251e-09	-1.46546e-10	-1.13568
52810401	chr16:52810401:C:T	1.76668e-09	-1.6649	-0.644338
52810503	chr16:52810503:A:G	5.68451e-09	-1.46546e-10	-1.1406
52810566	chr16:52810566:C:T	5.003e-09	-1.46546e-10	-1.2683
52810871	chr16:52810871:G:C	4.95288e-09	-1.46546e-10	-1.27837
52810958	chr16:52810958:T:C	5.57351e-09	-1.46546e-10	-1.16031
52811237	chr16:52811237:G:A	5.80716e-09	-1.46546e-10	-1.11925
52811259	chr16:52811259:G:A	5.7784e-09	-1.46546e-10	-1.12421
52811603	chr16:52811603:A:G	5.00837e-09	-1.46546e-10	-1.26723
52811990	chr16:52811990:C:CA	6.36942e-09	-1.46546e-10	-1.02683
52812254	chr16:52812254:T:C	8.72362e-09	-1.46546e-10	-0.712305
52812434	chr16:52812434:G:A	1.51306e-08	-0.161621	-3.11501e-10
52812463	chr16:52812463:T:C	1.92601e-09	-1.60239	-0.620497
52812553	chr16:52812553:G:A	4.97839e-09	-1.46546e-10	-1.27323
52812914	chr16:52812914:A:C	1.56968e-08	-1.46546e-10	-0.12488
52813104	chr16:52813104:A:G	5.74789e-09	-1.46546e-10	-1.12951
52813170	chr16:52813170:G:A	8.34622e-09	-1.46546e-10	-0.756531
52813305	chr16:52813305:T:C	5.76797e-09	-1.46546e-10	-1.12602
52813347	chr16:52813347:G:C	5.56643e-09	-1.46546e-10	-1.16159
52813522	chr16:52813522:C:T	5.68132e-09	-1.46546e-10	-1.14116
52813661	chr16:52813661:T:C	1.83723e-09	-1.61192	-0.658154
52813952	chr16:52813952:A:T	1.13664e-09	-1.51697	-1.23329
52813977	chr16:52813977:G:A	5.37755e-09	-1.46546e-10	-1.19611
52813983	chr16:52813983:T:C	1.22892e-09	-1.6032	-1.069
52814324	chr16:52814324:C:T	9.43923e-10	-1.69625	-1.2398
52814333	chr16:52814333:G:T	5.27694e-09	-1.46546e-10	-1.21499
52814363	chr16:52814363:G:A	5.1388e-09	-1.46546e-10	-1.24152
52814420	chr16:52814420:T:C	5.31317e-09	-1.46546e-10	-1.20815
52814855	chr16:52814855:C:T	4.06592e-08	-1.46546e-10	0.826886
52814918	chr16:52814918:G:A	5.26105e-09	-1.46546e-10	-1.21801
52815288	chr16:52815288:T:G	5.48137e-09	-1.46546e-10	-1.17698
52815506	chr16:52815506:C:T	9.46472e-10	-1.69928	-1.23407
52815609	chr16:52815609:G:T	5.62528e-09	-1.46546e-10	-1.15107
52815880	chr16:52815880:G:A	7.21079e-09	-1.46546e-10	-0.902761
52816150	chr16:52816150:A:G	5.42238e-09	-1.46546e-10	-1.1878
52816310	chr16:52816310:A:G	9.84295e-09	-1.46546e-10	-0.591584
52816487	chr16:52816487:A:G	1.41211e-09	-1.35169	-1.18157
52816832	chr16:52816832:C:T	4.85143e-09	-1.46546e-10	-1.29907
52817006	chr16:52817006:G:A	1.26657e-09	-1.57427	-1.06776
52817213	chr16:52817213:G:A	4.85248e-09	-1.46546e-10	-1.29885
52817228	chr16:52817228:G:C	1.0715e-09	-1.65199	-1.15729
52817559	chr16:52817559:C:T	1.08741e-09	-1.61959	-1.17495
52817720	chr16:52817720:C:T	2.71021e-08	-1.46546e-10	0.42127
52817734	chr16:52817734:A:C	6.35729e-09	-1.46546e-10	-1.02874
52817817	chr16:52817817:G:A	4.99395e-09	-1.46546e-10	-1.27011
52818191	chr16:52818191:T:A	9.89106e-10	-1.67584	-1.21346
52818311	chr16:52818311:C:T	1.15413e-09	-1.64928	-1.08571
52818344	chr16:52818344:G:T	1.27694e-09	-1.47996	-1.15391
52818411	chr16:52818411:G:T	1.243e-09	-1.64239	-1.01842
52819248	chr16:52819248:T:C	9.1225e-10	-1.69462	-1.27556
52819595	chr16:52819595:G:A	1.8048e-09	-1.68271	-0.605182
52819603	chr16:52819603:G:C	3.52547e-09	-1.61833	-3.11501e-10
52819824	chr16:52819824:A:G	4.95292e-09	-1.46546e-10	-1.27836
52820402	chr16:52820402:T:C	3.51373e-09	-1.62166	-3.11501e-10
52820581	chr16:52820581:A:G	6.76818e-09	-1.46546e-10	-0.966107
52820600	chr16:52820600:A:G	6.87209e-09	-1.46546e-10	-0.950871
52820762	chr16:52820762:T:C	1.54944e-09	-1.66713	-0.773311
52820877	chr16:52820877:G:A	6.27423e-09	-1.46546e-10	-1.04189
52821109	chr16:52821109:G:T	5.28636e-09	-1.46546e-10	-1.21321
52821255	chr16:52821255:G:A	7.73798e-09	-1.46546e-10	-0.832198
52821335	chr16:52821335:T:C	1.08674e-08	-1.46546e-10	-0.492571
52821582	chr16:52821582:A:C	1.72225e-09	-1.67845	-0.656256
52821714	chr16:52821714:C:T	4.61268e-08	-1.46546e-10	0.953056
52821749	chr16:52821749:A:G	1.53118e-09	-1.66887	-0.783431
52822014	chr16:52822014:G:A	1.29114e-09	-1.57566	-1.04715
52822239	chr16:52822239:A:G	4.86435e-09	-1.46546e-10	-1.29641
52822436	chr16:52822436:A:T	4.85229e-09	-1.46546e-10	-1.29889
52822920	chr16:52822920:G:A	9.41965e-09	-1.46546e-10	-0.635542
52822954	chr16:52822954:G:A	9.21812e-10	-1.69932	-1.26044
52823376	chr16:52823376:G:A	5.19594e-09	-1.46546e-10	-1.23046
52823507	chr16:52823507:G:A	1.02497e-09	-1.66154	-1.19214
52823535	chr16:52823535:C:T	3.1069e-08	-1.46546e-10	0.557872
52823702	chr16:52823702:G:A	1.21801e-09	-1.65967	-1.02145
52823872	chr16:52823872:A:AC	1.364e-09	-1.58354	-0.984378
52823897	chr16:52823897:T:C	1.85687e-09	-1.67983	-0.579612
52824398	chr16:52824398:T:A	1.21573e-09	-1.63303	-1.04996
52824584	chr16:52824584:A:G	9.67771e-10	-1.64982	-1.26128
52824628	chr16:52824628:G:A	4.92073e-09	-1.46546e-10	-1.28488
52824665	chr16:52824665:T:A	4.91328e-09	-1.46546e-10	-1.2864
52824809	chr16:52824809:G:A	4.8651e-09	-1.46546e-10	-1.29625
52825017	chr16:52825017:G:A	5.56564e-09	-1.46546e-10	-1.16173
52825139	chr16:52825139:C:T	5.17748e-09	-1.46546e-10	-1.23402
52825458	chr16:52825458:G:A	4.85165e-09	-1.46546e-10	-1.29902
52825523	chr16:52825523:G:A	1.18274e-08	-1.46546e-10	-0.407916
52825589	chr16:52825589:C:T	6.41459e-09	-1.46546e-10	-1.01976
52825690	chr16:52825690:C:T	6.78291e-09	-1.46546e-10	-0.963934
52825698	chr16:52825698:G:A	7.01625e-09	-1.46546e-10	-0.930111
52825715	chr16:52825715:A:C	9.21488e-10	-1.66341	-1.2967
52825864	chr16:52825864:A:C	7.0201e-09	-1.46546e-10	-0.929561
52826094	chr16:52826094:G:T	1.49399e-09	-1.66331	-0.813577
52826239	chr16:52826239:C:T	6.85886e-09	-1.46546e-10	-0.952798
52826523	chr16:52826523:T:C	6.81548e-09	-1.46546e-10	-0.959143
52827095	chr16:52827095:C:CCTCAAAA	5.17781e-09	-1.46546e-10	-1.23396
52827247	chr16:52827247:A:G	4.97654e-09	-1.46546e-10	-1.27361
52827359	chr16:52827359:A:G	5.00132e-09	-1.46546e-10	-1.26864
52827384	chr16:52827384:G:C	6.83249e-09	-1.46546e-10	-0.95665
52827571	chr16:52827571:C:T	1.66001e-09	-1.68636	-0.685158
52827626	chr16:52827626:A:C	3.26296e-09	-1.6957	-3.11501e-10
52827684	chr16:52827684:G:A	5.46334e-09	-1.46546e-10	-1.18028
52827833	chr16:52827833:G:T	9.86977e-10	-1.6042	-1.28725
52828283	chr16:52828283:G:C	4.85119e-09	-1.46546e-10	-1.29912
52828316	chr16:52828316:G:T	1.15411e-09	-1.64244	-1.09257
52828339	chr16:52828339:T:C	6.43719e-09	-1.46546e-10	-1.01625
52828960	chr16:52828960:A:G	9.42301e-10	-1.64017	-1.2976
52829011	chr16:52829011:G:A	7.21633e-09	-1.46546e-10	-0.901993
52829175	chr16:52829175:G:A	7.47601e-09	-1.46546e-10	-0.86664
52829389	chr16:52829389:A:G	9.86034e-08	-1.46546e-10	1.71277
52829510	chr16:52829510:T:C	1.35247e-09	-1.60134	-0.975071
52830166	chr16:52830166:A:G	2.87441e-09	-1.37821	-0.444286
52830203	chr16:52830203:C:T	6.62409e-09	-1.46546e-10	-0.987626
52830270	chr16:52830270:A:G	4.85126e-09	-1.46546e-10	-1.2991
52830387	chr16:52830387:C:T	4.91709e-09	-1.46546e-10	-1.28562
52830622	chr16:52830622:T:C	5.52277e-09	-1.16946	-3.11501e-10
52830625	chr16:52830625:A:T	4.97421e-09	-1.46546e-10	-1.27407
52830851	chr16:52830851:T:A	1.39152e-09	-1.6106	-0.937342
52831588	chr16:52831588:C:T	4.85116e-09	-1.46546e-10	-1.29912
52831633	chr16:52831633:A:C	2.24077e-09	-1.40165	-0.669871
52831733	chr16:52831733:A:C	1.52265e-09	-1.61318	-0.844708
52831828	chr16:52831828:A:G	1.4686e-09	-1.63909	-0.854942
52832141	chr16:52832141:C:T	1.173e-08	-1.46546e-10	-0.416193
52832223	chr16:52832223:C:T	8.60113e-09	-1.46546e-10	-0.726446
52832344	chr16:52832344:G:A	5.75079e-09	-1.46546e-10	-1.129
52832479	chr16:52832479:G:T	3.27541e-09	-1.6919	-3.11501e-10
52832980	chr16:52832980:T:C	5.22514e-09	-1.46546e-10	-1.22486
52833165	chr16:52833165:T:G	3.62827e-09	-1.58958	-3.11501e-10
52833237	chr16:52833237:T:C	4.85827e-09	-1.46546e-10	-1.29766
52833335	chr16:52833335:TAACCTGC:T	2.09847e-08	-1.46546e-10	0.165453
52833384	chr16:52833384:C:A	1.41671e-09	-1.68765	-0.842349
52833760	chr16:52833760:G:A	3.26777e-09	-1.69423	-3.11501e-10
52833983	chr16:52833983:A:G	2.33727e-09	-1.65326	-0.376089
52834000	chr16:52834000:T:C	4.17296e-09	-1.44971	-3.11501e-10
52834287	chr16:52834287:G:A	1.28209e-09	-1.58671	-1.04314
52834315	chr16:52834315:A:T	1.09996e-08	-1.46546e-10	-0.480483
52835094	chr16:52835094:A:G	2.94909e-08	-1.46546e-10	0.505742
52835480	chr16:52835480:G:C	4.96566e-09	-1.46546e-10	-1.27579
52835733	chr16:52835733:C:A	8.09586e-09	-1.46546e-10	-0.786987
52836045	chr16:52836045:G:A	4.35322e-09	-1.40742	-3.11501e-10
52836178	chr16:52836178:A:G	1.22006e-09	-1.61133	-1.06811
52836242	chr16:52836242:A:G	1.01794e-09	-1.64643	-1.21413
52836364	chr16:52836364:A:G	1.22361e-09	-1.59902	-1.07751
52836657	chr16:52836657:A:T	5.40959e-09	-1.46546e-10	-1.19017
52836681	chr16:52836681:C:T	1.0052e-09	-1.60379	-1.26936
52836725	chr16:52836725:G:C	2.17541e-09	-1.56515	-0.535977
52837245	chr16:52837245:C:T	1.03848e-09	-1.62221	-1.21837
52837297	chr16:52837297:C:T	1.03732e-09	-1.6284	-1.2133
52837303	chr16:52837303:G:A	4.85745e-09	-1.46546e-10	-1.29783
52837621	chr16:52837621:T:C	2.32645e-09	-1.5327	-0.501293
52837762	chr16:52837762:G:T	1.0393e-09	-1.62476	-1.21503
52837859	chr16:52837859:G:A	6.2043e-09	-1.46546e-10	-1.0531
52837993	chr16:52837993:C:T	5.53745e-09	-1.46546e-10	-1.16681
52839105	chr16:52839105:T:C	7.27748e-09	-1.46546e-10	-0.893555
52839126	chr16:52839126:A:G	2.20431e-09	-1.48699	-0.60093
52839181	chr16:52839181:A:T	1.09646e-09	-1.65062	-1.13563
52839502	chr16:52839502:G:A	5.83013e-09	-1.46546e-10	-1.1153
52839683	chr16:52839683:A:G	1.38608e-09	-1.65662	-0.895238
52839890	chr16:52839890:T:C	4.19544e-08	-1.46546e-10	0.858245
52839999	chr16:52839999:G:A	4.89385e-09	-1.46546e-10	-1.29036
52840048	chr16:52840048:T:C	5.15984e-09	-1.6333	0.395871
52840525	chr16:52840525:G:A	1.57098e-09	-1.25334	-1.17331
52841234	chr16:52841234:G:A	1.0029e-08	-1.46546e-10	-0.572854
52841409	chr16:52841409:A:G	5.78776e-09	-1.46546e-10	-1.12259
52841535	chr16:52841535:T:TG	1.17051e-08	-1.46546e-10	-0.418311
52841596	chr16:52841596:T:G	5.24056e-09	-1.46546e-10	-1.22191
52841597	chr16:52841597:G:A	5.6197e-09	-1.46546e-10	-1.15206
52841730	chr16:52841730:C:T	9.89047e-10	-1.62621	-1.26314
52841906	chr16:52841906:T:A	1.51566e-08	0.538217	-0.698122
52841993	chr16:52841993:C:T	6.90163e-09	-1.46546e-10	-0.946582
52842026	chr16:52842026:T:C	5.79497e-09	-1.46546e-10	-1.12135
52842077	chr16:52842077:C:T	5.59702e-09	-1.46546e-10	-1.15611
52842505	chr16:52842505:T:C	5.72964e-09	-1.46546e-10	-1.13269
52842603	chr16:52842603:T:C	6.68113e-08	-1.46546e-10	1.32353
52842619	chr16:52842619:G:A	5.77862e-09	-1.46546e-10	-1.12417
52842699	chr16:52842699:T:C	3.36603e-09	-0.452083	-1.21252
52842860	chr16:52842860:A:G	7.96039e-09	-1.46546e-10	-0.803862
52843156	chr16:52843156:G:A	4.85432e-09	-1.46546e-10	-1.29847
52843194	chr16:52843194:A:C	5.78044e-09	-1.46546e-10	-1.12386
52843373	chr16:52843373:A:G	5.53871e-09	-0.482402	-0.684176
52843846	chr16:52843846:A:G	4.95037e-09	-1.46546e-10	-1.27888
52843889	chr16:52843889:A:G	2.37792e-09	-0.780304	-1.23181
52843988	chr16:52843988:C:T	6.6441e-09	-0.363861	-0.620749
52844114	chr16:52844114:A:G	2.00552e-09	-0.972186	-1.21025
52844463	chr16:52844463:G:A	1.5177e-08	-1.46546e-10	-0.158557
52844677	chr16:52844677:G:A	1.51558e-08	-1.46546e-10	-0.159959
52844807	chr16:52844807:A:G	2.51313e-09	-0.833702	-1.12311
52844848	chr16:52844848:C:T	1.51682e-08	-1.46546e-10	-0.159136
52845159	chr16:52845159:G:T	1.90722e-09	-1.01608	-1.21662
52846264	chr16:52846264:A:G	7.53424e-09	-1.46546e-10	-0.858882
52846285	chr16:52846285:A:G	3.8137e-09	-0.243314	-1.29643
52846402	chr16:52846402:T:C	5.31736e-09	-1.46546e-10	-1.20736
52846435	chr16:52846435:C:A	4.99587e-09	-1.46546e-10	-1.26973
52846461	chr16:52846461:G:A	5.83868e-09	-1.46546e-10	-1.11383
52846563	chr16:52846563:C:A	5.57196e-09	-1.46546e-10	-1.16059
52846726	chr16:52846726:G:A	1.90096e-09	-0.942714	-1.29327
52846740	chr16:52846740:A:G	1.01263e-09	-1.61302	-1.25277
52846822	chr16:52846822:C:A	1.16418e-09	-1.53847	-1.18786
52847139	chr16:52847139:G:T	5.5818e-09	-1.46546e-10	-1.15883
52847174	chr16:52847174:C:T	5.17161e-09	-1.46546e-10	-1.23515
52847264	chr16:52847264:G:A	3.55254e-09	-1.61068	-3.11501e-10
52847349	chr16:52847349:G:T	1.13099e-09	-1.55386	-1.20139
52847444	chr16:52847444:TC:T	1.37981e-09	-1.67089	-0.885504
52847707	chr16:52847707:A:C	2.3557e-09	-0.767466	-1.25403
52847724	chr16:52847724:C:T	5.7036e-09	-0.49127	-0.645972
52847725	chr16:52847725:C:T	5.70255e-09	-0.480821	-0.656604
52848127	chr16:52848127:C:T	3.34978e-09	-1.66944	-3.11501e-10
52848241	chr16:52848241:G:T	1.00751e-09	-1.68349	-1.18737
52848243	chr16:52848243:G:A	1.40394e-08	-0.782891	0.546418
52848334	chr16:52848334:G:A	5.78358e-09	-1.46546e-10	-1.12332
52848337	chr16:52848337:G:A	5.36736e-09	-1.46546e-10	-1.198
52848430	chr16:52848430:A:AAG	5.17649e-09	-1.46546e-10	-1.23421
52848474	chr16:52848474:C:T	9.05249e-09	-1.46546e-10	-0.6753
52848548	chr16:52848548:A:G	1.33921e-09	-1.56208	-1.02418
52848723	chr16:52848723:A:T	5.84985e-09	-1.46546e-10	-1.11192
52848914	chr16:52848914:C:T	4.36646e-09	-1.40439	-3.11501e-10
52849071	chr16:52849071:G:C	1.7559e-09	-1.01989	-1.29547
52849080	chr16:52849080:G:A	5.48163e-09	-1.46546e-10	-1.17694
52849409	chr16:52849409:T:C	1.79218e-09	-1.01447	-1.28044
52849668	chr16:52849668:CCT:C	4.91128e-09	-1.46546e-10	-1.2868
52849676	chr16:52849676:G:A	4.89595e-09	-1.46546e-10	-1.28993
52849710	chr16:52849710:T:C	2.81926e-09	-1.44212	-0.399743
52850211	chr16:52850211:C:T	1.64251e-09	-1.45183	-0.930284
52850339	chr16:52850339:G:A	4.8781e-09	-1.46546e-10	-1.29358
52850465	chr16:52850465:T:C	1.63011e-09	-1.47132	-0.918373
52850610	chr16:52850610:A:G	9.97714e-09	-1.46546e-10	-0.578043
52850774	chr16:52850774:T:C	4.97015e-09	-1.46546e-10	-1.27489
52851300	chr16:52851300:G:A	1.4241e-09	-1.40793	-1.11687
52851718	chr16:52851718:C:T	1.62575e-09	-1.10338	-1.28899
52851760	chr16:52851760:C:T	2.69747e-09	-1.42626	-0.459766
52851914	chr16:52851914:T:A	9.99294e-09	-1.46546e-10	-0.57646
52852032	chr16:52852032:G:T	5.56929e-09	-1.46546e-10	-1.16107
52852279	chr16:52852279:T:C	1.56498e-09	-1.14473	-1.28574
52852364	chr16:52852364:G:T	5.75694e-09	-1.46546e-10	-1.12793
52852415	chr16:52852415:C:T	4.98791e-09	-1.46546e-10	-1.27132
52852418	chr16:52852418:G:T	2.70796e-09	-1.4263	-0.455842
52852419	chr16:52852419:G:C	5.56929e-09	-1.46546e-10	-1.16107
52852748	chr16:52852748:C:T	4.85659e-09	-1.46546e-10	-1.298
52852855	chr16:52852855:G:A	5.90372e-09	-0.580711	-0.522047
52852934	chr16:52852934:C:T	3.67263e-09	-1.57743	-3.11501e-10
52852939	chr16:52852939:A:C	1.5285e-09	-1.16809	-1.28596
52852952	chr16:52852952:G:A	1.54928e-09	-1.15541	-1.28513
52852966	chr16:52852966:T:A	6.94229e-09	-0.940708	-3.11501e-10
52853006	chr16:52853006:T:C	5.38164e-09	-1.46546e-10	-1.19535
52853040	chr16:52853040:A:G	1.3861e-08	-1.46546e-10	-0.249262
52853228	chr16:52853228:C:T	5.7583e-09	-1.46546e-10	-1.1277
52853450	chr16:52853450:T:C	9.1157e-09	-0.668341	-3.11501e-10
52853505	chr16:52853505:C:T	5.7583e-09	-1.46546e-10	-1.1277
52853523	chr16:52853523:C:T	2.44796e-09	-0.913177	-1.06991
52853619	chr16:52853619:C:T	2.4497e-09	-0.931637	-1.05074
52853772	chr16:52853772:T:C	5.31077e-09	-1.46546e-10	-1.2086
52854002	chr16:52854002:A:G	1.54734e-09	-1.15317	-1.28863
52854207	chr16:52854207:C:G	1.74986e-09	-1.11397	-1.20483
52854389	chr16:52854389:G:A	5.56393e-09	-1.46546e-10	-1.16204
52854405	chr16:52854405:G:A	1.5094e-09	-1.1838	-1.28283
52854459	chr16:52854459:G:C	1.55735e-09	-1.15506	-1.28029
52854552	chr16:52854552:C:T	1.36983e-08	-1.46546e-10	-0.261069
52854616	chr16:52854616:C:A	1.78267e-09	-1.21326	-1.08696
52854656	chr16:52854656:C:T	1.68344e-09	-1.05838	-1.29912
52854678	chr16:52854678:T:C	5.56929e-09	-1.46546e-10	-1.16107
52854834	chr16:52854834:G:A	1.5496e-09	-1.15504	-1.28531
52854916	chr16:52854916:A:G	6.99485e-09	-1.46546e-10	-0.933165
52855080	chr16:52855080:C:T	5.4604e-09	-0.503019	-0.677797
52855082	chr16:52855082:T:A	1.63611e-09	-1.45214	-0.93388
52855234	chr16:52855234:G:A	5.06508e-09	-1.46546e-10	-1.25597
52855296	chr16:52855296:G:A	9.68312e-10	-1.63567	-1.27487
52855516	chr16:52855516:AC:A	1.38186e-08	-0.492674	0.240353
52855618	chr16:52855618:T:G	7.87338e-09	-1.46546e-10	-0.814852
52856173	chr16:52856173:C:A	4.96918e-09	-1.46546e-10	-1.27509
52856204	chr16:52856204:C:T	1.75251e-09	-1.56534	-0.751955
52856515	chr16:52856515:G:A	1.57e-09	-1.49071	-0.936554
52856635	chr16:52856635:G:A	5.41185e-09	-1.46546e-10	-1.18975
52856803	chr16:52856803:A:G	5.29508e-09	-0.883615	-0.327947
52856986	chr16:52856986:A:G	3.71725e-09	-1.56535	-3.11501e-10
52857158	chr16:52857158:G:A	2.74791e-09	-0.808261	-1.05924
52857163	chr16:52857163:C:T	1.17994e-08	-1.46546e-10	-0.410294
52857225	chr16:52857225:T:A	1.23969e-09	-1.69843	-0.965041
52857255	chr16:52857255:C:T	5.51174e-09	-0.779099	-0.392359
52857498	chr16:52857498:C:A	4.8527e-09	-1.46546e-10	-1.2988
52857571	chr16:52857571:A:G	3.43713e-09	-0.82791	-0.815794
52857583	chr16:52857583:A:G	5.32292e-09	-1.46546e-10	-1.20632
52857865	chr16:52857865:C:A	1.19284e-09	-1.69863	-1.00338
52857911	chr16:52857911:C:A	1.6291e-08	-1.46546e-10	-0.0877291
52857980	chr16:52857980:G:T	1.37178e-08	-1.46546e-10	-0.259644
52858792	chr16:52858792:G:C	6.06602e-09	-1.46546e-10	-1.07564
52858872	chr16:52858872:G:A	2.71015e-09	-1.01843	-0.862909
52859027	chr16:52859027:A:G	5.96491e-09	-1.08421	-0.00823349
52859424	chr16:52859424:A:G	8.31653e-09	-0.857371	0.0972764
52859756	chr16:52859756:T:C	6.6322e-09	-1.46546e-10	-0.986403
52859979	chr16:52859979:T:C	1.66085e-09	-1.07251	-1.2985
52859988	chr16:52859988:T:C	8.34124e-09	-0.880305	0.123177
52860266	chr16:52860266:C:T	2.91827e-09	-0.650344	-1.15701
52860317	chr16:52860317:G:A	6.98442e-09	-0.934658	-3.11501e-10
52860353	chr16:52860353:A:G	1.10733e-08	-0.473801	-3.11501e-10
52860518	chr16:52860518:G:A	4.93875e-09	-1.46546e-10	-1.28123
52860521	chr16:52860521:T:C	1.65844e-09	-1.44943	-0.923038
52860604	chr16:52860604:A:T	4.86787e-09	-1.46546e-10	-1.29568
52860650	chr16:52860650:C:T	3.32338e-09	-1.43046	-0.246895
52861046	chr16:52861046:A:G	2.39298e-09	-0.880208	-1.12559
52861198	chr16:52861198:G:A	3.3412e-09	-1.67201	-3.11501e-10
52862249	chr16:52862249:T:C	8.25054e-09	-0.861385	0.0933243
52862531	chr16:52862531:G:A	2.89673e-09	-0.970814	-0.843944
52862895	chr16:52862895:T:C	5.23738e-09	-1.46546e-10	-1.22252
52863257	chr16:52863257:G:T	1.18135e-09	-1.42182	-1.28986
52863621	chr16:52863621:G:A	3.26646e-09	-1.60516	-0.0894705
52863734	chr16:52863734:C:T	1.70599e-09	-1.48415	-0.860051
52863982	chr16:52863982:T:C	5.97463e-09	-1.05658	-0.034238
52864007	chr16:52864007:T:C	1.90776e-09	-1.37283	-0.85958
52864204	chr16:52864204:A:G	6.87587e-09	-1.46546e-10	-0.950321
52864380	chr16:52864380:G:A	1.83361e-09	-1.31124	-0.960811
52864883	chr16:52864883:T:C	5.2274e-09	-1.46546e-10	-1.22443
52865050	chr16:52865050:G:A	2.6746e-09	-0.959681	-0.93486
52865194	chr16:52865194:G:A	8.78656e-09	-1.46546e-10	-0.705116
52865248	chr16:52865248:T:C	4.95231e-09	-1.46546e-10	-1.27849
52865299	chr16:52865299:A:T	5.61626e-09	-1.46546e-10	-1.15267
52865647	chr16:52865647:C:A	5.24827e-09	-1.46546e-10	-1.22044
52865693	chr16:52865693:GTTC:G	4.32467e-09	-0.546955	-0.867049
52865792	chr16:52865792:C:T	5.89301e-09	-1.46546e-10	-1.10457
52865828	chr16:52865828:T:A	1.19153e-09	-1.41079	-1.29232
52865887	chr16:52865887:C:T	5.2274e-09	-1.46546e-10	-1.22443
52865890	chr16:52865890:G:A	1.844e-09	-1.3072	-0.959199
52865977	chr16:52865977:A:C	2.40556e-09	-0.975862	-1.02469
52866008	chr16:52866008:T:C	6.39204e-09	-1.02894	0.00565302
52866119	chr16:52866119:A:T	7.84925e-09	-0.843096	0.025174
52866162	chr16:52866162:A:T	5.4985e-09	-1.46546e-10	-1.17386
52866255	chr16:52866255:A:G	4.9372e-09	-1.46546e-10	-1.28154
52866310	chr16:52866310:G:A	5.61945e-09	-1.46546e-10	-1.15211
52866407	chr16:52866407:C:T	5.51988e-09	-1.46546e-10	-1.16998
52866839	chr16:52866839:GTCA:G	3.20818e-09	-0.539806	-1.17283
52867307	chr16:52867307:G:A	1.83266e-09	-1.32839	-0.944182
52867311	chr16:52867311:A:C	3.27698e-09	-1.69142	-3.11501e-10
52867576	chr16:52867576:T:C	6.33239e-09	-1.03852	0.00586049
52867791	chr16:52867791:A:G	5.52105e-09	-1.46546e-10	-1.16977
52867851	chr16:52867851:T:A	2.76443e-09	-0.943372	-0.918132
52867886	chr16:52867886:A:G	7.79888e-09	-0.858354	0.0339954
52867977	chr16:52867977:T:C	5.51213e-09	-1.46546e-10	-1.17139
52868062	chr16:52868062:C:T	2.8034e-09	-0.938529	-0.908976
52868081	chr16:52868081:AG:A	5.50889e-09	-1.46546e-10	-1.17198
52868088	chr16:52868088:T:C	2.8024e-09	-0.944463	-0.903401
52868610	chr16:52868610:C:T	1.83641e-09	-1.31527	-0.955256
52868611	chr16:52868611:G:C	4.46607e-09	-0.60733	-0.7745
52868730	chr16:52868730:C:G	7.67117e-09	-0.856636	0.0157657
52868805	chr16:52868805:A:G	1.85706e-09	-1.31566	-0.943686
52868827	chr16:52868827:T:C	6.23656e-09	-0.77515	-0.272761
52868842	chr16:52868842:C:T	4.13568e-09	-0.651179	-0.807508
52868990	chr16:52868990:G:A	1.69528e-09	-1.46476	-0.885735
52869028	chr16:52869028:C:T	3.29577e-09	-1.6857	-3.11501e-10
52869271	chr16:52869271:A:G	5.03621e-09	-1.46546e-10	-1.26169
52869474	chr16:52869474:G:A	5.37293e-09	-1.46546e-10	-1.19697
52869489	chr16:52869489:A:G	5.37001e-09	-1.46546e-10	-1.19751
52869543	chr16:52869543:T:A	8.16706e-09	-1.46546e-10	-0.778231
52869675	chr16:52869675:G:A	5.00303e-09	-1.46546e-10	-1.2683
52870055	chr16:52870055:T:C	1.8559e-09	-1.29326	-0.966706
52870058	chr16:52870058:T:C	2.70951e-09	-0.95499	-0.926582
52870135	chr16:52870135:T:G	2.7557e-09	-0.967799	-0.896868
52870249	chr16:52870249:A:G	6.91683e-09	-1.46546e-10	-0.944382
52870264	chr16:52870264:T:G	1.80162e-09	-1.29932	-0.990334
52870541	chr16:52870541:A:G	3.19698e-09	-1.45573	-0.260399
52870640	chr16:52870640:G:A	1.82611e-09	-1.27983	-0.996317
52870691	chr16:52870691:G:A	6.86409e-09	-1.46546e-10	-0.952036
52870826	chr16:52870826:T:C	2.71264e-09	-0.960828	-0.919589
52870896	chr16:52870896:C:T	5.51108e-09	-1.46546e-10	-1.17158
52870926	chr16:52870926:C:T	4.94915e-09	-1.46546e-10	-1.27912
52871219	chr16:52871219:C:T	1.43689e-09	-1.69372	-0.822135
52871440	chr16:52871440:C:T	5.51423e-09	-1.46546e-10	-1.17101
52871530	chr16:52871530:A:G	5.51785e-09	-1.46546e-10	-1.17035
52871586	chr16:52871586:A:G	5.51986e-09	-1.46546e-10	-1.16999
52871719	chr16:52871719:C:T	6.20625e-09	-1.46546e-10	-1.05278
52871774	chr16:52871774:C:T	2.59667e-09	-1.00564	-0.918467
52871798	chr16:52871798:C:A	2.60034e-09	-0.9876	-0.935098
52871828	chr16:52871828:G:A	2.79582e-09	-0.938796	-0.911417
52872277	chr16:52872277:A:G	5.5199e-09	-1.46546e-10	-1.16998
52872315	chr16:52872315:G:T	1.13364e-09	-1.45415	-1.29876
52872765	chr16:52872765:C:T	3.88296e-09	-1.52174	-3.11501e-10
52872992	chr16:52872992:T:C	2.37717e-09	-1.09386	-0.918571
52873127	chr16:52873127:C:T	3.38356e-09	-1.29163	-0.367785
52873268	chr16:52873268:C:T	4.85183e-09	-1.46546e-10	-1.29898
52873281	chr16:52873281:G:A	2.57654e-09	-0.766928	-1.16496
52873467	chr16:52873467:C:T	2.07142e-09	-0.983495	-1.16661
52873511	chr16:52873511:A:G	5.68667e-09	-1.46546e-10	-1.14022
52873769	chr16:52873769:G:A	6.3736e-09	-1.46546e-10	-1.02617
52874555	chr16:52874555:A:G	2.09153e-09	-0.870238	-1.27021
52874611	chr16:52874611:C:T	6.45242e-09	-1.46546e-10	-1.01388
52875056	chr16:52875056:G:A	4.92734e-09	-0.497544	-0.785996
52875301	chr16:52875301:G:T	6.49838e-09	-1.46546e-10	-1.00679
52875328	chr16:52875328:T:C	1.99872e-09	-0.914852	-1.27098
52875558	chr16:52875558:T:C	5.19508e-09	-1.46546e-10	-1.23063
52875599	chr16:52875599:A:T	9.30267e-09	-1.46546e-10	-0.648038
52875672	chr16:52875672:C:T	6.61777e-09	-1.46546e-10	-0.988581
52875709	chr16:52875709:T:G	2.1309e-09	-0.854394	-1.2674
52875783	chr16:52875783:G:A	1.91271e-09	-1.02533	-1.20449
52875880	chr16:52875880:T:C	4.94157e-09	-1.46546e-10	-1.28066
52875976	chr16:52875976:A:C	6.31437e-09	-1.46546e-10	-1.03551
52875996	chr16:52875996:C:T	5.90071e-09	-1.46546e-10	-1.10327
52876001	chr16:52876001:G:A	4.9971e-09	-1.46546e-10	-1.26948
52876004	chr16:52876004:C:T	4.94797e-09	-1.46546e-10	-1.27936
52876072	chr16:52876072:G:A	6.7641e-09	-1.46546e-10	-0.966711
52876308	chr16:52876308:C:T	2.12915e-09	-0.858679	-1.26394
52876603	chr16:52876603:G:A	4.85326e-09	-1.46546e-10	-1.29869
52876629	chr16:52876629:A:C	2.04454e-09	-0.865301	-1.29786
52876646	chr16:52876646:G:A	8.16631e-09	-1.46546e-10	-0.778322
52876686	chr16:52876686:T:C	4.99438e-09	-1.46546e-10	-1.27003
52876848	chr16:52876848:G:A	2.90518e-09	-0.536218	-1.27563
52876922	chr16:52876922:A:AG	5.41111e-09	-1.46546e-10	-1.18988
52877192	chr16:52877192:G:A	6.21982e-09	-1.46546e-10	-1.0506
52877521	chr16:52877521:T:C	2.16516e-09	-0.832659	-1.27318
52877522	chr16:52877522:G:A	4.959e-09	-1.46546e-10	-1.27714
52878004	chr16:52878004:C:T	8.17245e-09	-1.46546e-10	-0.777571
52878114	chr16:52878114:C:T	6.10051e-09	-1.46546e-10	-1.06997
52878154	chr16:52878154:A:G	6.22803e-09	-1.46546e-10	-1.04928
52878387	chr16:52878387:T:C	2.0806e-09	-0.876806	-1.26888
52878420	chr16:52878420:A:G	2.56018e-09	-1.05854	-0.879723
52878468	chr16:52878468:A:T	1.96983e-09	-1.03151	-1.16889
52878517	chr16:52878517:A:T	2.07384e-09	-0.882497	-1.26644
52878945	chr16:52878945:A:G	5.76862e-09	-1.46546e-10	-1.12591
52879254	chr16:52879254:A:T	3.35958e-09	-0.369465	-1.29706
52879272	chr16:52879272:G:A	4.70047e-09	-0.544004	-0.786673
52879366	chr16:52879366:T:A	1.84322e-09	-1.42409	-0.842741
52879415	chr16:52879415:A:G	4.99012e-09	-1.46546e-10	-1.27088
52879577	chr16:52879577:A:G	4.97111e-09	-1.46546e-10	-1.2747
52879582	chr16:52879582:T:A	1.86007e-09	-1.09151	-1.16621
52879795	chr16:52879795:G:A	5.75086e-09	-1.46546e-10	-1.12899
52879912	chr16:52879912:C:T	4.96597e-09	-1.46546e-10	-1.27573
52880053	chr16:52880053:G:A	5.74401e-09	-0.116954	-1.01323
52880166	chr16:52880166:C:T	6.20771e-09	-1.46546e-10	-1.05255
52880202	chr16:52880202:T:C	2.13545e-09	-0.954175	-1.16549
52880837	chr16:52880837:C:T	2.04133e-09	-0.984064	-1.18068
52881542	chr16:52881542:C:T	6.71789e-09	-1.46546e-10	-0.973566
52881817	chr16:52881817:A:G	1.44854e-08	-1.46546e-10	-0.205196
52881839	chr16:52881839:C:T	2.12381e-09	-0.922671	-1.20246
52881877	chr16:52881877:C:A	6.30108e-09	-1.46546e-10	-1.03762
52881885	chr16:52881885:G:A	6.59583e-09	-0.277588	-0.714313
52882006	chr16:52882006:T:A	2.09439e-09	-0.942447	-1.19663
52882396	chr16:52882396:T:C	4.97423e-09	-1.46546e-10	-1.27407
52882726	chr16:52882726:C:T	5.27009e-09	-1.46546e-10	-1.21629
52882883	chr16:52882883:A:G	6.22794e-09	-1.46546e-10	-1.04929
52882924	chr16:52882924:A:G	5.49064e-09	-0.255363	-0.919933
52883305	chr16:52883305:G:A	5.73986e-09	-1.46546e-10	-1.1309
52883405	chr16:52883405:G:A	2.15885e-09	-0.826382	-1.28238
52883609	chr16:52883609:A:G	4.85884e-09	-1.46546e-10	-1.29754
52883707	chr16:52883707:T:C	1.51949e-08	-0.157381	-3.11501e-10
52883989	chr16:52883989:T:A	3.28067e-09	-0.440199	-1.25009
52884090	chr16:52884090:G:A	3.55382e-09	-0.99583	-0.614487
52884096	chr16:52884096:C:T	5.69434e-09	-1.46546e-10	-1.13887
52884196	chr16:52884196:T:C	1.31815e-09	-1.43188	-1.17023
52884228	chr16:52884228:A:AC	1.44207e-09	-1.33247	-1.17979
52884264	chr16:52884264:A:C	5.83093e-09	-1.46546e-10	-1.11516
52884270	chr16:52884270:G:A	3.69015e-09	-0.776777	-0.795896
52884307	chr16:52884307:A:G	2.45274e-09	-1.30559	-0.675545
52884396	chr16:52884396:A:G	6.65922e-09	-1.46546e-10	-0.982338
52884672	chr16:52884672:T:C	8.04219e-09	-1.46546e-10	-0.793639
52884813	chr16:52884813:C:G	1.772e-08	0.789928	-0.793574
52884890	chr16:52884890:T:C	1.66839e-08	0.0259741	-0.0898673
52885079	chr16:52885079:C:A	1.62153e-08	0.660288	-0.752674
52885113	chr16:52885113:T:G	4.91721e-09	-1.46546e-10	-1.2856
52885164	chr16:52885164:G:A	1.14762e-08	0.381947	-0.820007
52885465	chr16:52885465:T:C	2.61758e-09	-1.09893	-0.817156
52885516	chr16:52885516:A:G	1.08358e-09	-1.69665	-1.10141
52885654	chr16:52885654:G:A	4.45563e-09	-0.56076	-0.82341
52885952	chr16:52885952:C:T	2.4708e-09	-1.09191	-0.881885
52886004	chr16:52886004:T:C	5.72823e-09	-1.46546e-10	-1.13293
52886041	chr16:52886041:G:A	1.13561e-09	-1.67906	-1.07211
52886260	chr16:52886260:C:T	6.49686e-09	-1.46546e-10	-1.00702
52886567	chr16:52886567:G:A	4.91288e-09	-1.46546e-10	-1.28648
52886649	chr16:52886649:T:C	2.51938e-09	-1.07904	-0.875291
52886691	chr16:52886691:C:T	2.36847e-08	0.286488	-3.11501e-10
52886880	chr16:52886880:T:C	1.1577e-09	-1.67743	-1.05448
52887087	chr16:52887087:A:G	1.18224e-09	-1.67811	-1.03282
52887126	chr16:52887126:G:A	2.60241e-09	-1.06078	-0.86112
52887181	chr16:52887181:T:C	5.17074e-09	-1.46546e-10	-1.23532
52887229	chr16:52887229:G:A	1.66706e-09	-1.20718	-1.1601
52887272	chr16:52887272:T:C	2.65692e-09	-1.05953	-0.841645
52887322	chr16:52887322:C:T	2.72025e-09	-1.0654	-0.812218
52887507	chr16:52887507:T:C	3.26676e-09	-1.69454	-3.11501e-10
52887544	chr16:52887544:G:A	7.11026e-09	-1.46546e-10	-0.916801
52887685	chr16:52887685:G:A	2.79616e-09	-1.00935	-0.840739
52887715	chr16:52887715:A:T	2.81973e-09	-1.00207	-0.839631
52887904	chr16:52887904:T:G	5.01507e-09	-1.46546e-10	-1.26589
52887923	chr16:52887923:G:C	1.62463e-09	-1.12482	-1.26824
52888527	chr16:52888527:A:G	5.66442e-09	-1.46546e-10	-1.14414
52889126	chr16:52889126:A:G	9.21985e-10	-1.67358	-1.28599
52889176	chr16:52889176:T:C	5.58703e-09	-1.46546e-10	-1.15789
52889530	chr16:52889530:A:G	5.15484e-09	-1.46546e-10	-1.2384
52889726	chr16:52889726:T:C	5.73162e-09	-1.46546e-10	-1.13234
52889841	chr16:52889841:C:T	2.29642e-09	-1.34766	-0.69933
52890058	chr16:52890058:G:C	3.25236e-09	-1.69896	-3.11501e-10
52890187	chr16:52890187:C:T	9.24349e-10	-1.66517	-1.29184
52890188	chr16:52890188:G:A	1.20184e-09	-1.6835	-1.01099
52890555	chr16:52890555:C:T	5.58674e-09	-1.46546e-10	-1.15794
52890594	chr16:52890594:G:A	6.48057e-09	-1.46546e-10	-1.00953
52890750	chr16:52890750:C:A	2.37566e-08	-1.46546e-10	0.289521
52890834	chr16:52890834:A:G	4.87113e-09	-1.46546e-10	-1.29501
52891155	chr16:52891155:G:A	5.64508e-09	-1.46546e-10	-1.14756
52891591	chr16:52891591:C:T	2.65964e-09	-1.07046	-0.829685
52891710	chr16:52891710:T:A	1.08398e-09	-1.60333	-1.19438
52891733	chr16:52891733:C:T	2.70274e-09	-1.0576	-0.826474
52891789	chr16:52891789:T:C	2.82193e-09	-1.08458	-0.756333
52892026	chr16:52892026:G:T	1.2372e-09	-1.68838	-0.977107
52892270	chr16:52892270:C:T	2.22382e-09	-1.35455	-0.72456
52892346	chr16:52892346:G:A	7.59251e-09	-1.46546e-10	-0.851178
52892675	chr16:52892675:G:A	9.11348e-10	-1.67425	-1.29692
52892830	chr16:52892830:T:C	1.21142e-09	-1.5773	-1.10924
52892862	chr16:52892862:A:G	7.56861e-09	-1.46546e-10	-0.85433
52892925	chr16:52892925:T:G	8.09086e-08	-1.46546e-10	1.51498
52892971	chr16:52892971:A:G	1.1125e-08	-1.46546e-10	-0.469149
52893464	chr16:52893464:C:G	6.51557e-09	-1.46546e-10	-1.00415
52893784	chr16:52893784:T:C	2.28602e-08	-1.46546e-10	0.251059
52893896	chr16:52893896:A:G	6.52333e-09	-1.00295	-3.11501e-10
52893975	chr16:52893975:C:T	1.41243e-08	-1.46546e-10	-0.230443
52894214	chr16:52894214:T:G	2.9491e-09	-1.08823	-0.708606
52894357	chr16:52894357:A:G	2.95286e-09	-1.03789	-0.757673
52894840	chr16:52894840:T:A	6.22182e-09	-1.05028	-3.11501e-10
52895093	chr16:52895093:G:C	7.94441e-09	-1.46546e-10	-0.805871
52895209	chr16:52895209:G:A	5.01033e-09	-1.46546e-10	-1.26684
52895894	chr16:52895894:C:T	4.87743e-09	-1.46546e-10	-1.29372
52895966	chr16:52895966:A:G	3.35667e-09	-1.66739	-3.11501e-10
52896458	chr16:52896458:T:C	2.41076e-08	-1.46546e-10	0.304186
52896694	chr16:52896694:T:C	6.49894e-09	-1.46546e-10	-1.0067
52896727	chr16:52896727:T:C	2.35274e-08	-1.46546e-10	0.279826
52896786	chr16:52896786:A:G	2.95178e-09	-1.02239	-0.77354
52896991	chr16:52896991:T:C	6.95992e-09	-1.46546e-10	-0.938172
52897086	chr16:52897086:C:T	6.65425e-09	-1.46546e-10	-0.983084
52897601	chr16:52897601:G:A	7.1902e-09	-1.46546e-10	-0.90562
52897633	chr16:52897633:T:C	4.85366e-09	-1.46546e-10	-1.29861
52897868	chr16:52897868:C:T	7.08676e-09	-1.46546e-10	-0.920111
52897869	chr16:52897869:G:A	6.22914e-09	-1.46546e-10	-1.0491
52898178	chr16:52898178:C:T	1.46506e-09	-1.19775	-1.29869
52898248	chr16:52898248:G:A	7.46199e-09	-1.46546e-10	-0.868517
52898761	chr16:52898761:C:G	7.36831e-09	-1.46546e-10	-0.881151
52899304	chr16:52899304:T:A	7.38367e-09	-1.46546e-10	-0.879069
52899448	chr16:52899448:G:A	4.00254e-09	-1.49141	-3.11501e-10
52899674	chr16:52899674:C:T	8.87632e-09	-1.46546e-10	-0.694953
52899698	chr16:52899698:C:A	4.24574e-09	-0.681675	-0.750748
52900286	chr16:52900286:G:A	3.31097e-09	-1.6811	-3.11501e-10
52900668	chr16:52900668:T:A	5.62198e-09	-1.46546e-10	-1.15166
52900752	chr16:52900752:T:C	1.31653e-09	-1.66557	-0.93777
52900866	chr16:52900866:T:A	3.17363e-09	-0.914333	-0.809131
52900995	chr16:52900995:G:C	5.77923e-09	-1.46546e-10	-1.12407
52901081	chr16:52901081:A:G	2.47854e-08	-1.46546e-10	0.331916
52901264	chr16:52901264:C:A	6.68765e-09	-1.46546e-10	-0.978077
52901639	chr16:52901639:T:C	6.72636e-09	-1.46546e-10	-0.972306
52902301	chr16:52902301:T:A	2.83265e-09	-0.987287	-0.849839
52902313	chr16:52902313:T:A	2.86803e-09	-0.978047	-0.846667
52902508	chr16:52902508:C:G	9.10353e-08	-1.46546e-10	1.63291
52902613	chr16:52902613:G:A	2.6813e-08	-1.46546e-10	0.410548
52902755	chr16:52902755:A:G	2.54214e-09	-1.07416	-0.871178
52902987	chr16:52902987:A:G	2.76169e-09	-1.0014	-0.861093
52903049	chr16:52903049:T:C	5.77328e-09	-1.46546e-10	-1.1251
52903066	chr16:52903066:A:AG	7.44628e-09	-0.870625	-3.11501e-10
52903405	chr16:52903405:T:C	5.15328e-09	-1.46546e-10	-1.23871
52903437	chr16:52903437:C:G	3.89298e-09	-1.51917	-3.11501e-10
52903499	chr16:52903499:TA:T	4.26642e-09	-0.67123	-0.756334
52903587	chr16:52903587:T:A	4.07529e-09	-0.69915	-0.774247
52903703	chr16:52903703:C:T	1.6976e-09	-1.19486	-1.15426
52903773	chr16:52903773:G:C	4.491e-09	-0.633821	-0.742444
52904015	chr16:52904015:A:T	4.98973e-09	-1.46546e-10	-1.27096
52904069	chr16:52904069:G:T	4.33111e-09	-0.654851	-0.757664
52904249	chr16:52904249:A:C	2.56835e-09	-0.796946	-1.13813
52904341	chr16:52904341:C:T	6.67338e-09	-1.46546e-10	-0.980213
52904392	chr16:52904392:C:T	1.42151e-08	-0.645277	0.421243
52904524	chr16:52904524:T:C	6.64767e-09	-1.46546e-10	-0.984073
52904580	chr16:52904580:A:G	4.85654e-09	-1.46546e-10	-1.29801
52904906	chr16:52904906:ATAGT:A	1.76681e-08	-0.00657939	-3.11501e-10
52904935	chr16:52904935:A:G	7.61676e-09	-0.847989	-3.11501e-10
52905038	chr16:52905038:T:C	5.02864e-09	-0.626487	-0.636703
52905430	chr16:52905430:A:G	2.49086e-09	-0.903967	-1.06174
52905439	chr16:52905439:G:T	6.96719e-09	-1.46546e-10	-0.937127
52905793	chr16:52905793:A:T	6.85867e-09	-1.46546e-10	-0.952825
52905809	chr16:52905809:G:A	6.98764e-09	-1.46546e-10	-0.934197
52905994	chr16:52905994:C:CA	2.10743e-08	-1.46546e-10	0.169717
52906222	chr16:52906222:T:A	5.82863e-08	-1.46546e-10	1.18703
52907886	chr16:52907886:A:G	6.03953e-09	-1.46546e-10	-1.08001
52907966	chr16:52907966:G:T	5.24673e-08	-1.46546e-10	1.08185
52908721	chr16:52908721:A:C	3.94577e-09	-1.50569	-3.11501e-10
52908752	chr16:52908752:C:T	6.84401e-09	-1.46546e-10	-0.954966
52909163	chr16:52909163:G:C	1.85497e-09	-1.69753	-0.56294
52909565	chr16:52909565:A:G	5.92195e-09	-1.46546e-10	-1.09967
52909625	chr16:52909625:A:G	5.7809e-09	-1.46546e-10	-1.12378
52909713	chr16:52909713:C:A	5.86735e-09	-1.46546e-10	-1.10894
52909735	chr16:52909735:T:G	3.53965e-09	-0.869348	-0.744963
52909787	chr16:52909787:T:C	1.84267e-09	-1.68622	-0.580907
52909884	chr16:52909884:A:G	2.75128e-09	-1.4163	-0.449969
52909944	chr16:52909944:C:T	1.41167e-08	-1.46546e-10	-0.230979
52909989	chr16:52909989:T:C	1.04728e-08	0.759113	-1.28867
52910061	chr16:52910061:G:A	3.48517e-09	-0.928508	-0.701316
52910315	chr16:52910315:A:G	4.061e-09	-0.895948	-0.580963
52910613	chr16:52910613:A:G	9.07361e-09	-1.46546e-10	-0.67297
52910795	chr16:52910795:A:G	1.01388e-09	-1.69568	-1.16887
52910841	chr16:52910841:G:A	4.93701e-09	-1.28158	-3.11501e-10
52911464	chr16:52911464:A:T	1.05329e-09	-1.53641	-1.29001
52911467	chr16:52911467:G:A	6.39599e-09	-1.46546e-10	-1.02267
52911594	chr16:52911594:T:A	1.23564e-08	-1.46546e-10	-0.364169
52911640	chr16:52911640:A:G	8.82796e-09	-1.46546e-10	-0.700416
52911697	chr16:52911697:G:A	1.42762e-09	-1.63427	-0.88806
52911724	chr16:52911724:G:T	1.3235e-09	-1.32081	-1.27725
52911731	chr16:52911731:A:T	1.55397e-09	-1.47605	-0.961478
52911732	chr16:52911732:G:T	1.56992e-09	-1.47316	-0.954157
52911824	chr16:52911824:A:T	5.04317e-09	-1.46546e-10	-1.2603
52911902	chr16:52911902:T:A	1.11211e-09	-1.64432	-1.12775
52911962	chr16:52911962:C:T	3.05034e-08	-1.49251	2.03201
52912225	chr16:52912225:G:A	1.4645e-09	-1.4823	-1.01453
52912824	chr16:52912824:G:A	9.37435e-10	-1.6929	-1.25004
52912902	chr16:52912902:C:T	1.02914e-09	-1.64593	-1.20368
52912972	chr16:52912972:AGAATATAAAG:A	8.27218e-09	-0.765441	-3.11501e-10
52913502	chr16:52913502:A:T	8.96329e-10	-1.69732	-1.29046
52913718	chr16:52913718:A:C	2.39815e-08	-1.443	1.74195
52914222	chr16:52914222:C:T	9.57035e-10	-1.6993	-1.22296
52914411	chr16:52914411:A:C	1.20209e-08	-1.46546e-10	-0.391696
52914635	chr16:52914635:G:A	8.32185e-09	-1.46546e-10	-0.759455
52915044	chr16:52915044:G:T	1.04687e-08	-1.46546e-10	-0.529948
52915090	chr16:52915090:C:A	6.52925e-09	-1.46546e-10	-1.00205
52915602	chr16:52915602:AACG:A	1.30804e-09	-1.61838	-0.99143
52916286	chr16:52916286:A:G	1.85129e-09	-1.58497	-0.677479
52916696	chr16:52916696:C:A	2.0075e-09	-1.31964	-0.861811
52916930	chr16:52916930:A:G	5.10371e-09	-1.46546e-10	-1.24837
52917729	chr16:52917729:C:T	1.7792e-09	-1.33454	-0.967636
52918080	chr16:52918080:C:T	1.93502e-09	-1.56166	-0.656561
52918125	chr16:52918125:G:C	5.60769e-09	-1.46546e-10	-1.1542
52918318	chr16:52918318:A:G	6.57813e-09	-1.46546e-10	-0.994588
52918414	chr16:52918414:T:A	1.08488e-09	-1.58219	-1.21467
52918645	chr16:52918645:C:T	5.2655e-09	-1.46546e-10	-1.21716
52918829	chr16:52918829:G:A	5.0974e-09	-1.46546e-10	-1.24961
52918872	chr16:52918872:C:G	4.8519e-09	-1.46546e-10	-1.29897
52919499	chr16:52919499:G:C	5.30646e-09	-1.46546e-10	-1.20942
52919501	chr16:52919501:G:C	5.77133e-09	-1.46546e-10	-1.12544
52919598	chr16:52919598:T:A	4.91826e-09	-1.46546e-10	-1.28538
52919785	chr16:52919785:C:T	1.52854e-08	-1.583	1.43156
52920637	chr16:52920637:C:T	3.12909e-09	-0.722701	-1.0149
52920771	chr16:52920771:C:A	2.42132e-09	-0.728125	-1.2659
52920836	chr16:52920836:T:C	2.32421e-09	-0.982507	-1.05245
52920886	chr16:52920886:G:A	5.2471e-09	-1.46546e-10	-1.22066
52920896	chr16:52920896:A:G	2.26479e-09	-0.981409	-1.07945
52920974	chr16:52920974:C:T	1.08798e-09	-1.61028	-1.18374
52921461	chr16:52921461:A:T	1.72822e-08	-1.5766	1.54793
52922122	chr16:52922122:G:A	1.37467e-08	-1.46546e-10	-0.257541
52922156	chr16:52922156:T:A	9.09509e-10	-1.68935	-1.28384
52922234	chr16:52922234:C:A	7.44449e-09	-1.60529	0.734429
52922293	chr16:52922293:G:A	5.857e-09	-1.46546e-10	-1.1107
52922302	chr16:52922302:G:A	2.20904e-09	-1.03268	-1.05311
52922474	chr16:52922474:T:C	2.77607e-09	-0.848261	-1.00904
52922643	chr16:52922643:T:A	1.69756e-09	-1.42597	-0.923178
52922832	chr16:52922832:G:C	2.55648e-09	-0.852708	-1.087
52923006	chr16:52923006:G:A	8.90065e-10	-1.69933	-1.29547
52923040	chr16:52923040:G:A	1.32819e-08	-1.46546e-10	-0.291935
52923104	chr16:52923104:G:A	4.87992e-09	-1.46546e-10	-1.29321
52923183	chr16:52923183:G:C	4.83835e-09	-1.31915	0.0173897
52923281	chr16:52923281:A:G	2.15871e-09	-1.67542	-0.43341
52923389	chr16:52923389:T:C	2.51417e-09	-0.889542	-1.06685
52923488	chr16:52923488:G:C	2.41221e-09	-0.699474	-1.29832
52923829	chr16:52923829:G:A	2.25842e-09	-1.1842	-0.879473
52924153	chr16:52924153:T:C	4.89071e-09	-1.46546e-10	-1.291
52924524	chr16:52924524:T:C	5.04358e-09	-1.46546e-10	-1.26022
52924592	chr16:52924592:C:T	5.83134e-09	-1.46546e-10	-1.11509
52924629	chr16:52924629:A:T	2.47167e-09	-0.954516	-1.01893
52924649	chr16:52924649:A:G	2.3797e-09	-0.916573	-1.09479
52925609	chr16:52925609:G:A	3.25286e-09	-1.69881	-3.11501e-10
52926234	chr16:52926234:A:G	5.29981e-09	-1.46546e-10	-1.21067
52926546	chr16:52926546:G:A	9.36383e-09	-1.46546e-10	-0.641485
52926625	chr16:52926625:A:G	1.33415e-08	-1.46546e-10	-0.28746
52926697	chr16:52926697:G:A	3.14383e-09	-1.12855	-0.604345
52926763	chr16:52926763:T:C	2.54949e-08	-1.46546e-10	0.360139
52926884	chr16:52926884:C:T	4.91427e-09	-1.46546e-10	-1.2862
52927413	chr16:52927413:G:A	4.91178e-09	-1.46546e-10	-1.2867
52927415	chr16:52927415:G:A	3.37686e-08	-1.46546e-10	0.641191
52927491	chr16:52927491:G:T	6.45282e-09	-1.46546e-10	-1.01382
52927615	chr16:52927615:G:A	1.94437e-09	-1.32553	-0.887871
52927792	chr16:52927792:T:A	2.91454e-09	-1.40982	-0.398806
52927850	chr16:52927850:G:T	4.85704e-09	-1.46546e-10	-1.29791
52927866	chr16:52927866:T:C	2.48941e-09	-0.95845	-1.00784
52927902	chr16:52927902:A:C	2.86493e-09	-1.27357	-0.552224
52927995	chr16:52927995:T:A	5.83013e-09	-1.46546e-10	-1.1153
52928112	chr16:52928112:A:G	2.53617e-09	-0.919279	-1.0284
52928125	chr16:52928125:C:T	2.62378e-09	-0.884722	-1.029
52928447	chr16:52928447:T:A	6.59457e-09	-1.46546e-10	-0.992093
52928980	chr16:52928980:A:G	4.04867e-09	-1.47995	-3.11501e-10
52928984	chr16:52928984:A:G	1.77254e-09	-1.34201	-0.963914
52929307	chr16:52929307:A:T	5.49274e-09	-1.46546e-10	-1.17491
52929377	chr16:52929377:T:A	2.97657e-09	-0.677489	-1.11008
52929397	chr16:52929397:T:C	4.46353e-09	-1.3824	-3.11501e-10
52929430	chr16:52929430:G:A	6.86641e-09	-0.951698	-3.11501e-10
52929642	chr16:52929642:T:C	1.45363e-09	-1.2056	-1.29868
52930244	chr16:52930244:C:G	5.26454e-09	-1.46546e-10	-1.21735
52930676	chr16:52930676:AG:A	2.21333e-09	-0.964319	-1.11952
52930710	chr16:52930710:T:C	4.67685e-09	-1.33572	-3.11501e-10
52931252	chr16:52931252:A:G	4.86684e-09	-1.46546e-10	-1.2959
52931308	chr16:52931308:T:C	6.24574e-09	-1.36777	0.321325
52931378	chr16:52931378:G:A	2.7499e-09	-1.66485	-0.201924
52932025	chr16:52932025:T:C	3.30925e-09	-1.68162	-3.11501e-10
52932521	chr16:52932521:T:G	5.57835e-09	-0.992042	-0.167405
52932612	chr16:52932612:C:T	2.02372e-09	-1.448	-0.725399
52932678	chr16:52932678:C:A	5.83978e-09	-1.46546e-10	-1.11365
52932735	chr16:52932735:A:G	1.97565e-09	-1.46801	-0.729428
52933338	chr16:52933338:C:A	2.88466e-08	-1.46546e-10	0.483654
52933362	chr16:52933362:C:T	2.95004e-09	-0.64799	-1.14853
52933591	chr16:52933591:A:T	7.34702e-09	-1.46546e-10	-0.884045
52933632	chr16:52933632:T:C	3.43769e-08	-1.46546e-10	0.659045
52933652	chr16:52933652:A:G	4.85762e-09	-1.46546e-10	-1.29779
52933666	chr16:52933666:G:A	3.38436e-08	-1.46546e-10	0.643409
52934082	chr16:52934082:G:A	4.85132e-09	-1.46546e-10	-1.29909
52934083	chr16:52934083:T:C	2.98919e-09	-0.65017	-1.13317
52934102	chr16:52934102:C:T	6.35921e-09	-0.946575	-0.0818599
52934167	chr16:52934167:AC:A	7.56587e-09	-1.46546e-10	-0.854692
52934232	chr16:52934232:G:A	6.26043e-09	-0.945471	-0.0986203
52934256	chr16:52934256:G:A	8.2785e-09	-1.46546e-10	-0.764678
52934260	chr16:52934260:G:A	1.47548e-09	-1.19027	-1.29909
52934878	chr16:52934878:G:A	8.84607e-09	-1.46546e-10	-0.698366
52935001	chr16:52935001:A:G	5.5271e-09	-0.990547	-0.178128
52935345	chr16:52935345:C:T	1.20856e-08	-1.46546e-10	-0.386326
52935742	chr16:52935742:A:G	1.46147e-08	-0.196313	-3.11501e-10
52935903	chr16:52935903:AGGCCT:A	1.73755e-09	-1.29341	-1.03245
52935912	chr16:52935912:G:T	2.94764e-09	-1.66447	-0.132864
52935951	chr16:52935951:G:T	4.91183e-09	-1.46546e-10	-1.28669
52935974	chr16:52935974:G:A	5.10742e-09	-1.46546e-10	-1.24765
52936382	chr16:52936382:C:T	3.01335e-09	-1.6249	-0.150388
52936415	chr16:52936415:G:C	5.6504e-09	-1.46546e-10	-1.14661
52936441	chr16:52936441:A:T	3.50704e-09	-1.62357	-3.11501e-10
52936672	chr16:52936672:A:G	3.93375e-09	-0.698946	-0.809801
52937663	chr16:52937663:A:T	6.03232e-09	-1.46546e-10	-1.08121
52937867	chr16:52937867:A:G	1.18983e-09	-1.64937	-1.05516
52938380	chr16:52938380:T:G	4.86519e-09	-1.46546e-10	-1.29623
52938412	chr16:52938412:T:C	5.98972e-09	-1.46546e-10	-1.08829
52938441	chr16:52938441:T:C	5.09625e-09	-1.46546e-10	-1.24983
52938532	chr16:52938532:G:T	1.80432e-09	-1.4746	-0.813556
52938586	chr16:52938586:T:G	5.85533e-09	-1.11099	-3.11501e-10
52938593	chr16:52938593:A:G	3.58573e-09	-0.446531	-1.15485
52938643	chr16:52938643:T:C	3.54807e-09	-0.45139	-1.16055
52938648	chr16:52938648:G:A	5.55518e-09	-1.46546e-10	-1.16361
52938667	chr16:52938667:T:C	4.20532e-09	-0.610666	-0.831323
52939040	chr16:52939040:T:C	5.42066e-09	-1.46546e-10	-1.18812
52939126	chr16:52939126:T:C	5.4211e-09	-1.46546e-10	-1.18804
52939231	chr16:52939231:G:A	6.56878e-09	-1.46546e-10	-0.996011
52939375	chr16:52939375:A:G	1.27969e-09	-1.64131	-0.990408
52939509	chr16:52939509:A:G	2.59276e-09	-0.675817	-1.2498
52939542	chr16:52939542:A:G	3.25287e-09	-1.6988	-3.11501e-10
52939610	chr16:52939610:C:A	4.89786e-09	-1.46546e-10	-1.28954
52939636	chr16:52939636:T:G	4.53171e-09	-1.36724	-3.11501e-10
52939815	chr16:52939815:C:T	1.94117e-08	-1.46546e-10	0.0875351
52940074	chr16:52940074:T:C	3.69171e-09	-1.57225	-3.11501e-10
52940085	chr16:52940085:GT:G	4.8941e-09	-1.46546e-10	-1.29031
52940138	chr16:52940138:T:C	1.9125e-09	-1.46291	-0.767012
52940468	chr16:52940468:T:A	1.89626e-09	-1.2812	-0.957255
52940507	chr16:52940507:C:T	3.85906e-08	-1.46546e-10	0.77467
52940609	chr16:52940609:A:C	4.96187e-09	-1.46546e-10	-1.27656
52940626	chr16:52940626:G:A	4.91154e-09	-1.46546e-10	-1.28675
52940738	chr16:52940738:C:T	1.44242e-09	-1.24142	-1.2706
52941133	chr16:52941133:A:G	1.54929e-09	-1.34378	-1.09676
52941293	chr16:52941293:C:G	1.18448e-09	-1.68544	-1.02359
52941465	chr16:52941465:G:A	3.00371e-09	-0.734597	-1.04389
52941691	chr16:52941691:T:G	3.34542e-09	-0.669113	-1.00163
52941842	chr16:52941842:T:G	3.20579e-09	-0.702383	-1.011
52942194	chr16:52942194:T:C	3.15196e-09	-0.723503	-1.00681
52942368	chr16:52942368:C:T	1.21566e-08	-1.46546e-10	-0.380467
52942754	chr16:52942754:T:G	3.06529e-09	-0.601324	-1.15687
52942873	chr16:52942873:C:T	3.59896e-09	-1.59769	-3.11501e-10
52942994	chr16:52942994:A:G	5.5474e-09	-1.46546e-10	-1.16501
52943107	chr16:52943107:A:G	5.55918e-09	-1.46546e-10	-1.16289
52943336	chr16:52943336:G:C	2.87726e-09	-0.641838	-1.17966
52943896	chr16:52943896:C:T	3.02207e-09	-0.596639	-1.17576
52943997	chr16:52943997:G:A	1.53437e-09	-1.32417	-1.12605
52944585	chr16:52944585:AAG:A	5.54967e-09	-1.46546e-10	-1.1646
52944790	chr16:52944790:T:C	1.15172e-08	-1.46546e-10	-0.434496
52945013	chr16:52945013:G:A	3.01476e-09	-0.63319	-1.14163
52945177	chr16:52945177:A:G	5.44782e-09	-1.46546e-10	-1.18312
52945399	chr16:52945399:CAGA:C	1.98105e-09	-0.957692	-1.23702
52945518	chr16:52945518:A:T	5.5616e-09	-1.46546e-10	-1.16245
52945681	chr16:52945681:T:A	3.15692e-09	-0.716068	-1.01268
52945962	chr16:52945962:C:T	2.70939e-09	-1.69818	-0.183441
52945979	chr16:52945979:A:G	2.94137e-09	-0.626739	-1.17273
52946293	chr16:52946293:A:G	5.67829e-09	-1.46546e-10	-1.14169
52946478	chr16:52946478:A:T	1.94938e-09	-0.967558	-1.24327
52946497	chr16:52946497:T:C	2.96535e-09	-0.621441	-1.1699
52946723	chr16:52946723:T:C	2.9924e-09	-0.593829	-1.18843
52946790	chr16:52946790:C:A	3.25269e-09	-0.670851	-1.02801
52947009	chr16:52947009:T:C	1.77043e-08	-0.00453249	-3.11501e-10
52947216	chr16:52947216:C:T	4.88891e-09	-1.46546e-10	-1.29137
52947232	chr16:52947232:T:A	2.52302e-09	-1.69838	-0.254503
52947497	chr16:52947497:T:C	1.67908e-09	-1.19662	-1.16348
52947790	chr16:52947790:T:C	5.37435e-09	-1.46546e-10	-1.1967
52947791	chr16:52947791:TA:T	5.55081e-09	-1.46546e-10	-1.1644
52948156	chr16:52948156:T:C	6.12538e-09	-1.46546e-10	-1.0659
52948324	chr16:52948324:A:G	8.51279e-09	-1.46546e-10	-0.736769
52948438	chr16:52948438:A:T	4.41071e-09	-0.885859	-0.508444
52948818	chr16:52948818:T:G	1.90173e-09	-1.41237	-0.823201
52948923	chr16:52948923:A:G	4.06598e-09	-0.864253	-0.611432
52949081	chr16:52949081:G:A	5.58553e-09	-1.46546e-10	-1.15816
52949162	chr16:52949162:T:G	4.33443e-09	-0.887302	-0.524448
52949164	chr16:52949164:A:G	1.33266e-08	-1.46546e-10	-0.288575
52949629	chr16:52949629:G:A	3.40122e-08	-1.46546e-10	0.648379
52949684	chr16:52949684:C:A	4.85687e-09	-1.46546e-10	-1.29795
52949928	chr16:52949928:G:A	5.25424e-09	-1.46546e-10	-1.2193
52949984	chr16:52949984:G:A	1.92747e-09	-1.45545	-0.766683
52950032	chr16:52950032:G:A	1.76844e-09	-1.47393	-0.834307
52950128	chr16:52950128:T:TC	3.03916e-09	-0.954266	-0.812493
52950266	chr16:52950266:C:T	5.38503e-09	-1.46546e-10	-1.19472
52950612	chr16:52950612:T:C	1.25255e-08	-1.46546e-10	-0.350574
52950772	chr16:52950772:C:T	6.00838e-09	-1.46546e-10	-1.08518
52950779	chr16:52950779:C:T	1.91929e-09	-1.00653	-1.21986
52950808	chr16:52950808:G:A	1.52898e-09	-1.41607	-1.03767
52950865	chr16:52950865:T:C	3.70938e-09	-1.56747	-3.11501e-10
52950983	chr16:52950983:G:A	5.49142e-09	-1.46546e-10	-1.17515
52951404	chr16:52951404:C:T	1.53529e-06	-1.46546e-10	4.45813
52951405	chr16:52951405:A:G	4.2926e-09	-0.922751	-0.498696
52951564	chr16:52951564:C:T	5.73391e-09	-1.46546e-10	-1.13194
52951643	chr16:52951643:T:G	1.31757e-09	-1.69728	-0.905272
52951652	chr16:52951652:A:G	4.22532e-09	-0.901882	-0.535361
52951786	chr16:52951786:C:T	6.22257e-09	-1.46546e-10	-1.05016
52951893	chr16:52951893:C:G	1.24148e-09	-1.36407	-1.29797
52952062	chr16:52952062:A:G	4.20526e-09	-0.882102	-0.559902
52952069	chr16:52952069:C:A	4.23221e-09	-0.880659	-0.554957
52952125	chr16:52952125:A:G	4.11616e-09	-0.905093	-0.558327
52952163	chr16:52952163:G:A	3.6744e-09	-1.57695	-3.11501e-10
52952339	chr16:52952339:A:G	4.56942e-09	-0.830565	-0.528388
52952395	chr16:52952395:G:A	3.69259e-09	-0.792891	-0.779119
52952438	chr16:52952438:T:A	5.04992e-09	-1.46546e-10	-1.25897
52952542	chr16:52952542:G:A	4.85948e-09	-1.46546e-10	-1.29741
52952668	chr16:52952668:A:G	1.6453e-08	-1.46546e-10	-0.0778312
52952900	chr16:52952900:A:G	1.5209e-09	-1.39335	-1.06568
52952937	chr16:52952937:A:T	6.05432e-09	-1.46546e-10	-1.07757
52953507	chr16:52953507:T:G	5.15529e-09	-1.46546e-10	-1.23832
52953644	chr16:52953644:A:T	1.42615e-09	-1.28892	-1.23443
52953659	chr16:52953659:G:T	1.34371e-09	-1.30284	-1.28007
52953819	chr16:52953819:A:C	1.41465e-08	-1.46546e-10	-0.228875
52953910	chr16:52953910:G:A	1.3746e-09	-1.29283	-1.26734
52953936	chr16:52953936:T:A	1.36354e-09	-1.29345	-1.2748
52954024	chr16:52954024:G:A	5.04439e-09	-1.46546e-10	-1.26006
52954197	chr16:52954197:A:T	1.52391e-09	-1.33331	-1.12375
52954302	chr16:52954302:TG:T	4.66439e-08	-1.46546e-10	0.964203
52954317	chr16:52954317:A:C	4.8684e-09	-1.46546e-10	-1.29557
52954413	chr16:52954413:C:T	1.36163e-09	-1.30105	-1.2686
52954437	chr16:52954437:G:A	6.63744e-09	-1.46546e-10	-0.985614
52954439	chr16:52954439:T:C	1.37846e-09	-1.28815	-1.26922
52954446	chr16:52954446:T:G	4.64097e-09	-1.28588	-0.0575327
52954617	chr16:52954617:G:A	1.36703e-09	-1.29569	-1.27
52954680	chr16:52954680:T:G	1.32807e-09	-1.32201	-1.2726
52954738	chr16:52954738:C:G	1.58686e-09	-1.23343	-1.18316
52954787	chr16:52954787:C:T	5.59702e-09	-1.46546e-10	-1.15611
52955057	chr16:52955057:AAGGC:A	1.56245e-09	-1.44783	-0.984255
52955190	chr16:52955190:G:A	4.57178e-08	-1.46546e-10	0.944149
52955412	chr16:52955412:A:G	5.12866e-09	-1.46546e-10	-1.24349
52955474	chr16:52955474:T:C	3.89507e-09	-0.906836	-0.611792
52955526	chr16:52955526:A:G	9.2764e-10	-1.65466	-1.2988
52955605	chr16:52955605:C:T	1.13846e-08	-0.446082	-3.11501e-10
52955606	chr16:52955606:A:G	4.11146e-09	-0.882953	-0.581609
52955755	chr16:52955755:C:T	2.39742e-09	-1.12332	-0.880622
52955838	chr16:52955838:C:T	1.38599e-09	-1.5067	-1.04522
52955880	chr16:52955880:T:C	3.77165e-09	-0.920999	-0.629828
52955897	chr16:52955897:TTTTG:T	3.64672e-09	-0.966227	-0.618285
52956134	chr16:52956134:G:A	1.62116e-09	-1.68183	-0.713367
52956253	chr16:52956253:A:G	5.47698e-09	-1.46546e-10	-1.17779
52956301	chr16:52956301:G:A	1.15567e-09	-1.60932	-1.12434
52956649	chr16:52956649:A:G	7.53418e-09	-1.46546e-10	-0.85889
52956658	chr16:52956658:A:G	7.049e-09	-1.46546e-10	-0.925454
52956770	chr16:52956770:G:C	1.26522e-08	-1.46546e-10	-0.340507
52956776	chr16:52956776:G:A	5.27619e-09	-1.46546e-10	-1.21514
52956785	chr16:52956785:G:A	6.00011e-09	-1.46546e-10	-1.08656
52956945	chr16:52956945:CA:C	1.919e-09	-0.927416	-1.29912
52957920	chr16:52957920:G:A	1.10389e-09	-1.48199	-1.29751
52958024	chr16:52958024:C:T	6.86953e-09	-1.46546e-10	-0.951244
52958631	chr16:52958631:C:T	2.26762e-09	-0.771018	-1.28859
52958875	chr16:52958875:T:C	4.15868e-09	-0.654347	-0.798795
52959035	chr16:52959035:T:C	6.92548e-09	-1.46546e-10	-0.943132
52959042	chr16:52959042:T:C	5.27634e-09	-1.46546e-10	-1.21511
52959104	chr16:52959104:A:C	7.7904e-09	-1.46546e-10	-0.825447
52959266	chr16:52959266:C:T	3.70859e-09	-1.56769	-3.11501e-10
52959480	chr16:52959480:C:T	1.37213e-09	-1.61419	-0.947787
52959638	chr16:52959638:C:A	4.97055e-09	-1.46546e-10	-1.27481
52959877	chr16:52959877:G:A	4.86246e-09	-1.46546e-10	-1.2968
52960324	chr16:52960324:G:T	4.85117e-09	-1.46546e-10	-1.29912
52960428	chr16:52960428:A:G	2.00377e-09	-0.903127	-1.28018
52960466	chr16:52960466:G:A	2.24738e-08	-1.46546e-10	0.234012
52960542	chr16:52960542:A:G	7.23746e-09	-1.46546e-10	-0.899069
52960631	chr16:52960631:T:C	5.09919e-09	-1.46546e-10	-1.24926
52960669	chr16:52960669:C:T	1.71976e-09	-1.06125	-1.2749
52960811	chr16:52960811:C:T	1.49276e-09	-1.60091	-0.876801
52961007	chr16:52961007:A:G	5.26498e-09	-1.46546e-10	-1.21726
52961115	chr16:52961115:C:T	1.0551e-08	-1.46546e-10	-0.522123
52961320	chr16:52961320:A:T	4.92094e-09	-1.46546e-10	-1.28484
52961754	chr16:52961754:A:G	6.11375e-09	-1.46546e-10	-1.0678
52961795	chr16:52961795:C:G	1.5382e-08	-1.46546e-10	-0.145142
52962135	chr16:52962135:A:G	3.31537e-09	-1.67977	-3.11501e-10
52962212	chr16:52962212:T:C	2.32489e-08	-1.46546e-10	0.267919
52962287	chr16:52962287:G:C	4.49784e-09	-0.689519	-0.685223
52962498	chr16:52962498:AC:A	5.23987e-09	-1.46546e-10	-1.22204
52962691	chr16:52962691:G:A	6.59029e-09	-1.46546e-10	-0.992743
52962730	chr16:52962730:A:G	2.1405e-09	-0.847364	-1.26994
52962790	chr16:52962790:AG:A	5.37893e-09	-1.46546e-10	-1.19585
52962806	chr16:52962806:G:A	4.9383e-09	-1.46546e-10	-1.28132
52963135	chr16:52963135:TATA:T	2.16289e-09	-0.861654	-1.24524
52963586	chr16:52963586:A:G	9.37741e-10	-1.65086	-1.29176
52963608	chr16:52963608:G:C	4.85703e-09	-1.46546e-10	-1.29791
52963699	chr16:52963699:C:T	2.06809e-09	-0.904102	-1.24761
52963810	chr16:52963810:G:A	2.45547e-08	0.00453246	0.318032
52963850	chr16:52963850:GC:G	2.22455e-09	-0.839057	-1.23973
52963951	chr16:52963951:A:G	2.19786e-09	-0.848885	-1.24197
52964024	chr16:52964024:C:T	1.68456e-09	-1.65277	-0.704063
52964151	chr16:52964151:C:T	5.0404e-09	-1.46546e-10	-1.26085
52964267	chr16:52964267:G:A	5.23372e-09	-1.46546e-10	-1.22322
52964440	chr16:52964440:G:A	4.969e-09	-1.46546e-10	-1.27512
52964487	chr16:52964487:T:A	2.1908e-09	-1.03066	-1.06342
52964690	chr16:52964690:C:T	3.16659e-09	-0.495526	-1.23016
52965075	chr16:52965075:C:T	4.98218e-09	-1.46546e-10	-1.27247
52965181	chr16:52965181:T:TA	1.65086e-09	-1.59951	-0.777531
52965470	chr16:52965470:G:A	5.38497e-09	-1.46546e-10	-1.19473
52965501	chr16:52965501:T:C	4.95386e-09	-1.46546e-10	-1.27817
52965697	chr16:52965697:C:T	4.85641e-09	-1.46546e-10	-1.29804
52965718	chr16:52965718:C:T	5.97012e-09	-1.09157	-3.11501e-10
52965729	chr16:52965729:G:GT	5.83509e-09	-1.46546e-10	-1.11445
52966065	chr16:52966065:C:T	1.1422e-09	-1.51113	-1.23425
52966222	chr16:52966222:G:A	1.16722e-09	-1.44556	-1.27815
52966273	chr16:52966273:G:A	1.09547e-08	-0.484571	-3.11501e-10
52966663	chr16:52966663:G:A	4.85488e-09	-1.46546e-10	-1.29836
52966829	chr16:52966829:A:G	4.85737e-09	-1.46546e-10	-1.29784
52966894	chr16:52966894:C:T	5.76999e-09	-1.46546e-10	-1.12567
52967019	chr16:52967019:T:A	5.25901e-09	-1.46546e-10	-1.2184
52967823	chr16:52967823:A:T	4.12473e-08	-1.46546e-10	0.841245
52967892	chr16:52967892:T:C	4.86822e-09	-1.46546e-10	-1.29561
52969056	chr16:52969056:C:T	1.23383e-08	-0.365632	-3.11501e-10
52969125	chr16:52969125:T:G	8.84104e-09	-1.46546e-10	-0.698935
52969200	chr16:52969200:T:C	1.0102e-08	-1.46546e-10	-0.565608
52969222	chr16:52969222:A:G	5.35945e-09	-1.46546e-10	-1.19948
52969301	chr16:52969301:TGA:T	5.03769e-09	-1.46546e-10	-1.26139
52969432	chr16:52969432:C:T	8.15528e-09	-0.982521	0.202847
52969465	chr16:52969465:ATTTG:A	9.41425e-10	-1.63981	-1.29889
52969691	chr16:52969691:T:C	2.42828e-09	-1.58511	-0.406047
52969713	chr16:52969713:C:T	5.83552e-09	-1.46546e-10	-1.11438
52969893	chr16:52969893:T:C	2.41109e-08	-1.46546e-10	0.304324
52969920	chr16:52969920:G:A	6.0761e-09	-1.46546e-10	-1.07398
52970012	chr16:52970012:G:A	7.07636e-09	-1.06977	0.148187
52970470	chr16:52970470:T:A	5.63848e-09	-1.46546e-10	-1.14873
52970723	chr16:52970723:C:A	2.81684e-09	-1.29824	-0.544485
52970931	chr16:52970931:C:T	2.7936e-09	-1.25376	-0.597246
52970962	chr16:52970962:A:G	5.05152e-09	-1.46546e-10	-1.25865
52971403	chr16:52971403:T:C	5.25018e-09	-1.46546e-10	-1.22008
52971614	chr16:52971614:G:A	1.3422e-08	0.423083	-0.704528
52972073	chr16:52972073:C:T	4.31731e-09	-1.41571	-3.11501e-10
52972208	chr16:52972208:T:C	5.23638e-09	-1.46546e-10	-1.22271
52972239	chr16:52972239:A:G	5.39174e-09	-1.46546e-10	-1.19347
52972279	chr16:52972279:T:G	5.25027e-09	-1.46546e-10	-1.22006
52972595	chr16:52972595:T:C	1.85113e-08	-1.46546e-10	0.040041
52972630	chr16:52972630:C:T	7.20877e-09	-0.997887	0.0948465
52972645	chr16:52972645:A:C	2.5399e-09	-1.37747	-0.56874
52972705	chr16:52972705:C:T	4.22921e-08	-1.46546e-10	0.866261
52972924	chr16:52972924:G:C	1.54797e-09	-1.64071	-0.800691
52973228	chr16:52973228:A:T	1.91271e-09	-1.61584	-0.613975
52973913	chr16:52973913:C:G	5.51225e-09	-1.46546e-10	-1.17137
52973928	chr16:52973928:G:A	4.12887e-08	-1.46546e-10	0.842249
52974045	chr16:52974045:T:C	9.40889e-09	-0.921921	0.285237
52974357	chr16:52974357:A:G	4.90446e-09	-1.46546e-10	-1.2882
52974407	chr16:52974407:A:G	5.24061e-09	-1.2219	-3.11501e-10
52974763	chr16:52974763:T:G	1.5333e-09	-1.63942	-0.811497
52974864	chr16:52974864:G:A	2.2943e-09	-1.32733	-0.720579
52975038	chr16:52975038:A:G	7.44437e-09	-1.46546e-10	-0.870881
52975305	chr16:52975305:G:T	5.80883e-09	-1.46546e-10	-1.11896
52975456	chr16:52975456:T:C	5.02112e-09	-1.46546e-10	-1.26469
52975673	chr16:52975673:TTTGAAACCCAG:T	4.90749e-09	-1.46546e-10	-1.28758
52975714	chr16:52975714:T:C	1.65059e-09	-1.62732	-0.749887
52975778	chr16:52975778:G:A	6.84367e-09	-1.46546e-10	-0.955015
52975974	chr16:52975974:G:A	5.24303e-09	-1.46546e-10	-1.22144
52976026	chr16:52976026:C:A	1.07586e-08	-0.000338288	-0.502292
52976154	chr16:52976154:T:C	2.09576e-09	-1.44552	-0.692902
52976427	chr16:52976427:A:C	5.24148e-09	-1.46546e-10	-1.22173
52976461	chr16:52976461:A:G	5.35873e-09	-1.46546e-10	-1.19961
52976574	chr16:52976574:G:A	2.05288e-09	-1.63044	-0.528651
52976846	chr16:52976846:C:G	5.25118e-09	-1.46546e-10	-1.21989
52977250	chr16:52977250:T:C	4.85191e-09	-1.46546e-10	-1.29897
52977562	chr16:52977562:G:A	1.02209e-08	-0.0227314	-0.53117
52978015	chr16:52978015:A:G	4.90881e-09	-1.46546e-10	-1.28731
52978748	chr16:52978748:T:C	4.89086e-09	-1.46546e-10	-1.29097
52978829	chr16:52978829:G:A	1.963e-09	-1.54381	-0.660057
52978965	chr16:52978965:CAT:C	9.34167e-09	-1.46546e-10	-0.643855
52978999	chr16:52978999:G:T	4.96489e-09	-1.46546e-10	-1.27595
52979230	chr16:52979230:G:A	3.56575e-09	-1.49717	-0.109797
52979303	chr16:52979303:G:A	2.23455e-09	-1.6351	-0.439199
52979482	chr16:52979482:C:T	2.9486e-09	-1.5583	-0.238708
52980090	chr16:52980090:A:G	6.01659e-09	-1.41724	0.33342
52980135	chr16:52980135:G:T	1.75464e-08	-0.171861	0.158373
52980306	chr16:52980306:G:A	3.60944e-09	-1.41887	-0.175919
52980838	chr16:52980838:A:G	3.38848e-09	-1.65796	-3.11501e-10
52980899	chr16:52980899:G:C	4.85721e-09	-1.46546e-10	-1.29788
52980915	chr16:52980915:G:C	1.23008e-08	-0.1925	-0.176172
52981084	chr16:52981084:T:G	4.27451e-09	-1.64132	0.215649
52981113	chr16:52981113:C:T	4.98956e-09	-1.46546e-10	-1.27099
52981150	chr16:52981150:G:A	5.49567e-09	-1.46546e-10	-1.17438
52981224	chr16:52981224:A:G	1.3158e-09	-1.56339	-1.0405
52981314	chr16:52981314:T:A	5.24132e-09	-1.46546e-10	-1.22177
52981354	chr16:52981354:A:G	6.6243e-09	-0.987595	-3.11501e-10
52981459	chr16:52981459:A:G	3.9273e-09	-1.44632	-0.0640638
52982072	chr16:52982072:A:G	4.86053e-09	-1.46546e-10	-1.29719
52982152	chr16:52982152:G:T	5.9906e-09	-1.48296	0.394808
52982353	chr16:52982353:T:C	9.47947e-10	-1.6441	-1.2877
52982445	chr16:52982445:GT:G	4.90334e-09	-1.46546e-10	-1.28842
52982920	chr16:52982920:AT:A	1.21133e-08	-0.250311	-0.133725
52982926	chr16:52982926:T:C	4.98869e-09	-1.46546e-10	-1.27117
52983559	chr16:52983559:A:G	2.12131e-09	-1.69929	-0.427019
52983593	chr16:52983593:AATAG:A	4.87367e-09	-1.46546e-10	-1.29449
52983666	chr16:52983666:T:C	1.13858e-08	-0.726486	0.280515
52983778	chr16:52983778:T:C	7.01267e-09	-1.46546e-10	-0.930621
52984025	chr16:52984025:A:G	1.74116e-09	-1.33698	-0.986811
52984163	chr16:52984163:C:T	1.01535e-08	-1.46546e-10	-0.560524
52984166	chr16:52984166:G:T	1.66381e-08	-0.770237	0.703595
52984218	chr16:52984218:C:T	6.29179e-09	-1.46546e-10	-1.03909
52984507	chr16:52984507:C:T	6.2911e-09	-1.46546e-10	-1.0392
52984679	chr16:52984679:A:G	2.63488e-09	-1.48946	-0.420039
52984721	chr16:52984721:C:T	2.54527e-08	0.358481	-3.11501e-10
52984791	chr16:52984791:C:T	4.87607e-09	-1.46546e-10	-1.294
52984881	chr16:52984881:C:T	1.00576e-09	-1.68794	-1.18465
52984940	chr16:52984940:A:G	2.23016e-08	1.23638	-1.01006
52985143	chr16:52985143:C:T	4.9941e-09	-1.46546e-10	-1.27008
52985432	chr16:52985432:G:A	1.38335e-09	-1.32673	-1.2271
52985440	chr16:52985440:A:G	1.64527e-09	-1.18045	-1.19999
52985532	chr16:52985532:A:G	5.0702e-09	-1.46546e-10	-1.25496
52986334	chr16:52986334:A:G	2.04502e-09	-1.18947	-0.973463
52986784	chr16:52986784:G:A	7.32695e-09	0.387893	-1.27467
52986801	chr16:52986801:C:T	2.06132e-09	-1.15779	-0.997202
52986896	chr16:52986896:G:A	4.54981e-09	-1.36325	-3.11501e-10
52987117	chr16:52987117:A:T	1.98482e-09	-1.20593	-0.986883
52987342	chr16:52987342:C:T	2.16355e-09	-1.17352	-0.933065
52987719	chr16:52987719:G:T	1.01779e-08	-0.558117	-3.11501e-10
52987764	chr16:52987764:G:C	1.18192e-08	-1.46546e-10	-0.408618
52988036	chr16:52988036:C:T	5.41545e-09	-0.610965	-0.578119
52988052	chr16:52988052:G:T	2.00046e-09	-1.0917	-1.09326
52988181	chr16:52988181:C:T	3.34255e-09	-1.67161	-3.11501e-10
52988399	chr16:52988399:A:G	2.16891e-09	-1.20635	-0.897769
52988698	chr16:52988698:C:T	2.55756e-09	-1.09602	-0.843271
52988975	chr16:52988975:A:G	1.3055e-08	-1.46546e-10	-0.30917
52989410	chr16:52989410:T:C	5.23199e-09	-1.46546e-10	-1.22355
52990320	chr16:52990320:C:T	4.03364e-09	-1.37991	-0.103764
52990654	chr16:52990654:A:G	2.10475e-09	-1.17286	-0.961287
52990663	chr16:52990663:T:C	2.70298e-09	-0.984685	-0.8993
52991081	chr16:52991081:A:T	4.90079e-09	-0.722216	-0.566726
52991121	chr16:52991121:A:T	2.08136e-09	-1.18499	-0.960327
52991338	chr16:52991338:T:C	6.4747e-09	0.212066	-1.2225
52991438	chr16:52991438:A:G	5.45442e-09	-1.46546e-10	-1.18191
52991480	chr16:52991480:C:T	1.98546e-09	-1.22316	-0.969331
52991595	chr16:52991595:A:T	9.00702e-09	-1.46546e-10	-0.680335
52991763	chr16:52991763:A:G	6.18753e-09	0.239404	-1.29521
52991904	chr16:52991904:T:A	5.81056e-09	0.113279	-1.23194
52992173	chr16:52992173:T:C	4.96362e-09	-1.46546e-10	-1.2762
52992233	chr16:52992233:A:G	2.53692e-09	-0.81717	-1.13022
52992328	chr16:52992328:G:A	2.93148e-09	-0.519772	-1.28306
52992432	chr16:52992432:A:T	1.62378e-07	-1.46546e-10	2.21159
52992490	chr16:52992490:A:G	3.43223e-09	-1.64513	-3.11501e-10
52992691	chr16:52992691:G:A	8.8909e-09	-1.46546e-10	-0.693311
52992846	chr16:52992846:C:T	5.54051e-09	-1.16625	-3.11501e-10
52993193	chr16:52993193:A:G	5.0676e-09	-1.46546e-10	-1.25547
52993200	chr16:52993200:A:G	2.543e-09	-1.32191	-0.623086
52993203	chr16:52993203:T:C	4.92034e-09	-1.46546e-10	-1.28496
52994061	chr16:52994061:G:A	2.03133e-09	-1.14936	-1.02029
52994346	chr16:52994346:T:C	3.87769e-09	-1.5231	-3.11501e-10
52994439	chr16:52994439:C:T	5.0267e-09	-1.46546e-10	-1.26358
52994849	chr16:52994849:G:A	4.98811e-09	-1.46546e-10	-1.27128
52995107	chr16:52995107:C:T	6.71629e-09	-1.46546e-10	-0.973804
52996177	chr16:52996177:A:C	1.64681e-09	-1.48564	-0.89386
52996402	chr16:52996402:T:C	4.97398e-09	-1.46546e-10	-1.27412
52996634	chr16:52996634:G:GTCT	1.22467e-08	-1.46546e-10	-0.373081
52996636	chr16:52996636:C:A	1.18566e-08	-1.46546e-10	-0.405451
52996797	chr16:52996797:T:C	7.06079e-09	-1.46546e-10	-0.923782
52996890	chr16:52996890:C:T	1.25252e-08	-1.46546e-10	-0.350597
52996951	chr16:52996951:T:A	4.44553e-09	-1.33703	-0.049415
52996988	chr16:52996988:C:T	5.0424e-09	-1.46546e-10	-1.26046
52997254	chr16:52997254:A:G	4.10819e-09	-1.37121	-0.0941441
52997468	chr16:52997468:G:A	5.79117e-09	-1.46546e-10	-1.12201
52997587	chr16:52997587:T:C	4.75114e-09	-1.41379	0.0938305
52997723	chr16:52997723:G:A	4.43952e-09	-1.40004	0.0122433
52997844	chr16:52997844:G:A	4.90058e-09	-1.38814	0.0991559
52998212	chr16:52998212:T:C	1.59192e-08	-1.46546e-10	-0.110811
52998355	chr16:52998355:A:G	4.0261e-09	-1.36341	-0.122135
52998525	chr16:52998525:G:A	4.94655e-09	-1.46546e-10	-1.27965
52998888	chr16:52998888:G:A	2.98377e-09	-0.509216	-1.27594
52998970	chr16:52998970:T:C	8.68963e-09	-1.46546e-10	-0.716209
52999260	chr16:52999260:G:A	4.98186e-09	-1.46546e-10	-1.27254
52999699	chr16:52999699:T:C	4.69622e-09	-1.35797	0.026391
53000214	chr16:53000214:G:A	4.86659e-09	-1.46546e-10	-1.29595
53000671	chr16:53000671:T:C	5.16208e-09	-1.42814	0.191139
53000760	chr16:53000760:G:A	7.77207e-09	-1.46546e-10	-0.827803
53000780	chr16:53000780:A:G	2.91633e-09	-0.512411	-1.2956
53000794	chr16:53000794:T:C	6.02948e-09	-1.46546e-10	-1.08168
53000809	chr16:53000809:C:A	3.1062e-09	-1.4172	-0.327734
53000944	chr16:53000944:C:T	2.71877e-09	-0.579057	-1.2991
53001259	chr16:53001259:A:G	2.51539e-09	-1.40121	-0.554702
53001297	chr16:53001297:C:T	4.93217e-09	-1.46546e-10	-1.28256
53001370	chr16:53001370:G:A	5.39278e-09	-1.46546e-10	-1.19328
53001478	chr16:53001478:A:G	5.4682e-09	-1.46546e-10	-1.17939
53001564	chr16:53001564:G:A	8.41824e-09	-1.46546e-10	-0.747939
53001680	chr16:53001680:A:G	2.4999e-09	-1.29931	-0.662778
53001681	chr16:53001681:G:GC	4.85116e-09	-1.46546e-10	-1.29912
53001693	chr16:53001693:G:A	4.85439e-09	-1.46546e-10	-1.29846
53002134	chr16:53002134:C:T	4.15947e-09	-1.41014	-0.0428084
53002173	chr16:53002173:G:T	4.50812e-09	-1.39217	0.0197055
53002219	chr16:53002219:T:C	6.59589e-09	-0.951993	-0.0398998
53002386	chr16:53002386:C:T	1.35721e-08	-1.46546e-10	-0.27032
53002478	chr16:53002478:A:C	5.42619e-09	-1.46546e-10	-1.1871
53002932	chr16:53002932:C:T	3.9032e-09	-1.33362	-0.182918
53003215	chr16:53003215:C:T	1.67756e-09	-1.69041	-0.670589
53003228	chr16:53003228:G:T	4.38597e-09	-1.33549	-0.0644388
53003232	chr16:53003232:C:T	4.24457e-09	-1.33789	-0.0948061
53003263	chr16:53003263:G:A	5.65134e-09	-1.46546e-10	-1.14645
53003435	chr16:53003435:T:C	3.25871e-09	-1.69701	-3.11501e-10
53003447	chr16:53003447:A:G	5.55309e-09	-1.46546e-10	-1.16398
53003617	chr16:53003617:T:C	1.9874e-09	-1.07233	-1.11918
53003763	chr16:53003763:A:G	3.58777e-09	-0.301739	-1.29907
53003904	chr16:53003904:G:A	5.7812e-09	-1.46546e-10	-1.12373
53003953	chr16:53003953:A:G	8.85739e-09	-1.46546e-10	-0.697087
53004200	chr16:53004200:G:A	5.34295e-09	-1.46546e-10	-1.20256
53004250	chr16:53004250:G:A	8.35097e-09	-1.46546e-10	-0.755962
53004305	chr16:53004305:A:T	5.56282e-09	-1.46546e-10	-1.16223
53004625	chr16:53004625:C:T	6.53992e-09	-1.46546e-10	-1.00041
53004920	chr16:53004920:C:T	5.92914e-09	-1.46546e-10	-1.09846
53005063	chr16:53005063:T:G	5.18957e-09	-1.46546e-10	-1.23169
53005334	chr16:53005334:T:C	3.02365e-09	-0.588395	-1.18348
53005492	chr16:53005492:T:A	2.97902e-09	-1.37356	-0.413185
53005731	chr16:53005731:A:G	9.5868e-09	-1.46546e-10	-0.617952
53006225	chr16:53006225:A:T	7.03412e-09	0.340383	-1.26795
53006496	chr16:53006496:GGAT:G	4.5332e-09	-1.36691	-3.11501e-10
53006619	chr16:53006619:C:A	8.77688e-09	-1.46546e-10	-0.706219
53006686	chr16:53006686:T:C	3.59646e-09	-0.860895	-0.737496
53006857	chr16:53006857:G:A	2.54382e-09	-1.44938	-0.495288
53006882	chr16:53006882:G:A	2.55914e-09	-1.44782	-0.490851
53007007	chr16:53007007:A:T	6.11967e-09	-1.06683	-3.11501e-10
53007070	chr16:53007070:T:C	8.10747e-09	-1.46546e-10	-0.785554
53007279	chr16:53007279:GA:G	3.20371e-09	-0.415687	-1.29834
53007296	chr16:53007296:A:G	9.55472e-09	-1.46546e-10	-0.621305
53007473	chr16:53007473:T:A	5.05205e-09	-1.46546e-10	-1.25855
53007613	chr16:53007613:C:T	6.27518e-09	-1.46546e-10	-1.04174
53007934	chr16:53007934:T:C	7.99408e-09	-1.46546e-10	-0.799638
53008077	chr16:53008077:G:A	5.55659e-09	-1.46546e-10	-1.16335
53008259	chr16:53008259:T:G	1.97986e-09	-1.38929	-0.806028
53008347	chr16:53008347:A:C	5.83281e-09	-1.46546e-10	-1.11484
53009379	chr16:53009379:C:T	5.05581e-09	-1.46546e-10	-1.2578
53009714	chr16:53009714:C:G	3.69592e-09	-1.57111	-3.11501e-10
53009757	chr16:53009757:C:T	1.68996e-08	-1.46546e-10	-0.051051
53009813	chr16:53009813:AT:A	5.83538e-09	-1.1144	-3.11501e-10
53010083	chr16:53010083:C:T	2.37879e-09	-0.925944	-1.0858
53010104	chr16:53010104:T:C	2.52538e-09	-1.43417	-0.517781
53010405	chr16:53010405:A:G	1.43415e-08	-0.215181	-3.11501e-10
53010795	chr16:53010795:T:C	2.55661e-09	-1.33868	-0.600977
53010894	chr16:53010894:C:A	5.02742e-09	-1.46546e-10	-1.26343
53010925	chr16:53010925:A:C	5.4195e-09	-1.46546e-10	-1.18834
53011229	chr16:53011229:A:G	1.77014e-09	-1.0358	-1.27148
53011346	chr16:53011346:TG:T	9.33642e-09	-1.46546e-10	-0.644417
53011915	chr16:53011915:G:A	2.94262e-09	-0.627339	-1.1717
53012222	chr16:53012222:T:C	2.8051e-09	-0.648235	-1.19867
53012294	chr16:53012294:T:C	6.12153e-09	-1.46546e-10	-1.06653
53012449	chr16:53012449:A:G	6.18488e-09	-1.46546e-10	-1.05623
53012587	chr16:53012587:A:C	4.90155e-09	-1.46546e-10	-1.28879
53012770	chr16:53012770:G:A	2.7243e-09	-1.44864	-0.427489
53012998	chr16:53012998:A:G	6.63481e-09	-1.46546e-10	-0.98601
53013353	chr16:53013353:A:T	7.37724e-09	0.417775	-1.29772
53013507	chr16:53013507:A:G	6.604e-09	-1.46546e-10	-0.990664
53013864	chr16:53013864:T:C	6.96998e-09	-1.46546e-10	-0.936727
53013998	chr16:53013998:T:C	6.39674e-09	-1.46546e-10	-1.02255
53014047	chr16:53014047:C:G	4.85141e-09	-1.46546e-10	-1.29907
53014064	chr16:53014064:C:A	5.7246e-09	-1.46546e-10	-1.13357
53014137	chr16:53014137:G:A	5.19799e-09	-1.46546e-10	-1.23007
53014199	chr16:53014199:G:A	1.34624e-08	-1.46546e-10	-0.278435
53014301	chr16:53014301:G:A	6.42062e-09	-1.46546e-10	-1.01883
53014352	chr16:53014352:T:C	6.46531e-09	-1.46546e-10	-1.01189
53014543	chr16:53014543:C:T	1.4443e-09	-1.56336	-0.94735
53014799	chr16:53014799:T:C	5.38582e-09	-1.46546e-10	-1.19457
53014908	chr16:53014908:C:A	7.0889e-09	-1.46546e-10	-0.919809
53015302	chr16:53015302:G:A	3.68969e-09	-0.999184	-0.573612
53015332	chr16:53015332:T:C	2.58155e-09	-0.750506	-1.17944
53015427	chr16:53015427:G:A	5.36056e-09	-1.46546e-10	-1.19927
53015472	chr16:53015472:C:G	3.75382e-09	-1.55557	-3.11501e-10
53015518	chr16:53015518:A:C	3.69373e-09	-1.00019	-0.571516
53015630	chr16:53015630:G:T	4.0688e-09	-0.936346	-0.538645
53015858	chr16:53015858:C:A	2.78013e-08	-1.46546e-10	0.446744
53015883	chr16:53015883:G:A	4.9491e-09	-1.46546e-10	-1.27913
53015889	chr16:53015889:A:T	6.17954e-09	-1.46546e-10	-1.0571
53016073	chr16:53016073:C:G	4.88302e-09	-1.46546e-10	-1.29258
53016412	chr16:53016412:A:C	7.61503e-09	-1.46546e-10	-0.848215
53016450	chr16:53016450:G:A	1.04948e-09	-1.57808	-1.25197
53016590	chr16:53016590:G:A	2.07052e-08	-1.46546e-10	0.152043
53016675	chr16:53016675:C:T	6.30462e-09	-1.46546e-10	-1.03706
53017116	chr16:53017116:T:C	9.93788e-10	-1.58637	-1.2982
53017329	chr16:53017329:G:A	4.70233e-09	-1.33028	-3.11501e-10
53017605	chr16:53017605:A:G	1.90869e-09	-1.53556	-0.696358
53017811	chr16:53017811:TA:T	1.32257e-09	-1.4589	-1.13987
53018012	chr16:53018012:T:C	1.88388e-09	-1.64668	-0.598323
53018631	chr16:53018631:T:G	1.11252e-08	-1.46546e-10	-0.469131
53018663	chr16:53018663:G:A	5.15482e-09	-1.46546e-10	-1.23841
53018741	chr16:53018741:A:G	5.07646e-09	-1.46546e-10	-1.25373
53018793	chr16:53018793:C:A	1.06404e-08	-1.46546e-10	-0.513677
53018812	chr16:53018812:A:G	1.11546e-08	-1.46546e-10	-0.466491
53018887	chr16:53018887:G:C	8.12508e-09	0.45928	-1.24266
53019100	chr16:53019100:T:C	4.85632e-09	-1.46546e-10	-1.29806
53019190	chr16:53019190:T:C	2.28713e-09	-1.52783	-0.523215
53019595	chr16:53019595:A:G	1.86489e-09	-1.25091	-1.00423
53020365	chr16:53020365:T:C	2.52039e-08	-1.46546e-10	0.348661
53020433	chr16:53020433:T:C	1.62539e-08	-1.46546e-10	-0.0900041
53020498	chr16:53020498:A:G	9.97169e-10	-1.67514	-1.20604
53020876	chr16:53020876:G:A	1.84911e-08	-1.41549	1.45444
53021055	chr16:53021055:G:A	1.1478e-08	-1.46546e-10	-0.437904
53021189	chr16:53021189:T:C	4.04494e-09	-1.48087	-3.11501e-10
53021205	chr16:53021205:T:C	5.02944e-09	-1.46546e-10	-1.26303
53021303	chr16:53021303:T:C	2.64517e-08	0.436709	-0.0397286
53021332	chr16:53021332:C:T	1.39763e-08	-1.46546e-10	-0.240977
53021625	chr16:53021625:G:A	3.37081e-09	-1.66319	-3.11501e-10
53021645	chr16:53021645:T:A	3.09913e-08	-0.476533	1.0319
53021966	chr16:53021966:A:G	1.36822e-09	-1.54276	-1.02207
53022163	chr16:53022163:G:A	1.06627e-08	-1.46546e-10	-0.51159
53022183	chr16:53022183:A:C	2.82546e-09	-0.703442	-1.13623
53022198	chr16:53022198:G:A	4.66174e-09	-1.33895	-3.11501e-10
53022652	chr16:53022652:T:C	1.0701e-08	-1.46546e-10	-0.507998
53022676	chr16:53022676:A:G	1.07186e-08	-1.46546e-10	-0.506357
53023390	chr16:53023390:G:A	6.3528e-09	-1.46546e-10	-1.02944
53023458	chr16:53023458:C:T	1.23788e-09	-1.39141	-1.27353
53023522	chr16:53023522:G:A	1.2378e-08	-1.46546e-10	-0.362415
53023554	chr16:53023554:G:A	1.38561e-08	0.528261	-0.777873
53023601	chr16:53023601:C:A	6.84466e-09	-1.46546e-10	-0.95487
53023752	chr16:53023752:C:T	3.35769e-09	-0.918626	-0.74846
53024064	chr16:53024064:A:G	8.50635e-09	-0.737527	-3.11501e-10
53024554	chr16:53024554:G:A	1.05088e-08	-1.46546e-10	-0.526126
53024922	chr16:53024922:C:T	6.35648e-09	-1.46546e-10	-1.02887
53024946	chr16:53024946:T:A	1.25935e-09	-1.46276	-1.18498
53024957	chr16:53024957:T:G	3.25456e-09	-1.69828	-3.11501e-10
53025041	chr16:53025041:T:A	1.76121e-09	-1.19035	-1.12199
53025180	chr16:53025180:G:A	5.0026e-09	-1.46546e-10	-1.26838
53025613	chr16:53025613:T:A	5.78082e-09	-0.152745	-0.971048
53025656	chr16:53025656:T:C	1.33891e-08	-1.46546e-10	-0.283899
53026146	chr16:53026146:C:T	3.37667e-08	0.92168	-0.280544
53026219	chr16:53026219:G:A	5.18676e-09	-1.46546e-10	-1.23223
53026544	chr16:53026544:C:T	2.97252e-09	-1.19987	-0.589056
53026591	chr16:53026591:C:T	2.96208e-09	-1.2008	-0.591652
53026836	chr16:53026836:C:T	5.48835e-09	-1.46546e-10	-1.17571
53027592	chr16:53027592:T:C	7.06351e-09	-1.46546e-10	-0.923397
53027839	chr16:53027839:A:G	1.33762e-08	-0.284859	-3.11501e-10
53027848	chr16:53027848:G:A	2.12285e-08	-1.46546e-10	0.177007
53027865	chr16:53027865:A:G	4.99824e-09	-1.46546e-10	-1.26925
53027938	chr16:53027938:A:G	5.46625e-09	-1.46546e-10	-1.17975
53028167	chr16:53028167:G:A	4.91e-09	-1.46546e-10	-1.28707
53028440	chr16:53028440:AC:A	1.21385e-07	1.92063	-3.11501e-10
53028733	chr16:53028733:A:T	3.5407e-09	-1.20546	-0.408559
53029166	chr16:53029166:A:G	1.06846e-08	-1.46546e-10	-0.509534
53029188	chr16:53029188:T:C	2.15224e-09	-1.33937	-0.772462
53029685	chr16:53029685:A:T	1.94654e-08	-1.46546e-10	0.0902965
53029756	chr16:53029756:T:C	2.20567e-09	-1.22941	-0.857903
53029799	chr16:53029799:G:A	3.25851e-09	-0.400089	-1.29698
53030051	chr16:53030051:T:A	9.97412e-09	-1.46546e-10	-0.578346
53030122	chr16:53030122:T:C	4.23832e-09	-1.12906	-0.305115
53030268	chr16:53030268:T:C	9.22088e-09	-1.46546e-10	-0.656869
53030925	chr16:53030925:GC:G	5.02013e-09	-1.46546e-10	-1.26488
53030948	chr16:53030948:A:G	8.12971e-09	-1.46546e-10	-0.782814
53031734	chr16:53031734:A:G	5.68194e-09	-1.46546e-10	-1.14105
53031749	chr16:53031749:G:A	5.74148e-09	-1.46546e-10	-1.13062
53032302	chr16:53032302:G:T	2.27007e-09	-0.762397	-1.29613
53032568	chr16:53032568:G:A	8.20882e-09	-1.03894	0.26581
53032640	chr16:53032640:G:T	3.2671e-09	-1.69444	-3.11501e-10
53032872	chr16:53032872:A:C	5.26603e-09	-1.46546e-10	-1.21706
53032916	chr16:53032916:C:T	1.36959e-08	-1.46546e-10	-0.261243
53032952	chr16:53032952:G:A	8.83849e-08	1.14202	0.461344
53033011	chr16:53033011:C:T	4.5635e-08	1.2617	-0.319359
53033165	chr16:53033165:G:A	7.61187e-09	-1.46546e-10	-0.848631
53033262	chr16:53033262:C:T	9.54064e-09	-1.46546e-10	-0.622779
53033270	chr16:53033270:G:A	2.98386e-09	-0.696637	-1.08849
53033295	chr16:53033295:T:C	2.15757e-08	1.1645	-0.971266
53033432	chr16:53033432:ATACTCATAAACCAGTCAG:A	3.75019e-09	-1.55653	-3.11501e-10
53033689	chr16:53033689:A:C	4.91127e-09	-1.46546e-10	-1.28681
53033780	chr16:53033780:G:C	1.93222e-09	-0.939955	-1.27971
53033938	chr16:53033938:C:T	5.55492e-09	-1.46546e-10	-1.16366
53034047	chr16:53034047:G:A	1.0144e-08	-1.46546e-10	-0.561453
53034460	chr16:53034460:A:G	5.21148e-09	-1.46546e-10	-1.22747
53034901	chr16:53034901:C:T	1.43811e-08	-0.439954	0.227531
53035818	chr16:53035818:A:G	3.65226e-08	0.823704	-0.104112
53035869	chr16:53035869:G:T	5.94856e-09	-1.46546e-10	-1.09519
53035943	chr16:53035943:T:A	7.81381e-09	-1.46546e-10	-0.822446
53036706	chr16:53036706:C:T	8.87959e-09	-1.46546e-10	-0.694584
53037427	chr16:53037427:G:A	2.52223e-08	0.34939	-3.11501e-10
53037601	chr16:53037601:AC:A	5.04606e-09	-1.46546e-10	-1.25973
53037816	chr16:53037816:G:A	5.93432e-09	-1.46546e-10	-1.09759
53037909	chr16:53037909:T:C	1.24762e-09	-1.68994	-0.967157
53038453	chr16:53038453:T:A	1.29044e-08	-1.46546e-10	-0.32077
53038484	chr16:53038484:GGAATTAC:G	1.58792e-08	0.703199	-0.81653
53038849	chr16:53038849:G:T	4.09181e-09	-0.886823	-0.58253
53039087	chr16:53039087:A:G	3.80793e-09	-1.54125	-3.11501e-10
53039573	chr16:53039573:C:T	5.59957e-09	-1.46546e-10	-1.15565
53039942	chr16:53039942:A:G	1.33426e-08	1.00425	-1.29163
53039994	chr16:53039994:C:T	2.1971e-08	-1.46546e-10	0.211385
53040111	chr16:53040111:A:C	3.73912e-09	-1.55949	-3.11501e-10
53040150	chr16:53040150:A:G	5.26367e-09	-1.46546e-10	-1.21751
53040228	chr16:53040228:C:A	1.87764e-08	-1.46546e-10	0.0542624
53040235	chr16:53040235:A:G	3.42275e-09	-1.64789	-3.11501e-10
53041046	chr16:53041046:G:A	2.95976e-08	-1.46546e-10	0.509355
53041571	chr16:53041571:T:A	7.33523e-09	-1.46546e-10	-0.88565
53041784	chr16:53041784:A:AG	8.77409e-09	-1.46546e-10	-0.706536
53042022	chr16:53042022:T:C	2.36056e-08	-1.46546e-10	0.283146
53042219	chr16:53042219:T:C	2.08647e-09	-1.48201	-0.660858
53042314	chr16:53042314:CCT:C	1.18074e-08	-1.46546e-10	-0.409612
53042405	chr16:53042405:C:T	1.12962e-08	-0.453872	-3.11501e-10
53042414	chr16:53042414:CCT:C	6.1516e-09	-1.46546e-10	-1.06163
53043845	chr16:53043845:G:C	3.87217e-09	-1.52452	-3.11501e-10
53044095	chr16:53044095:G:A	7.45328e-09	-0.0548006	-0.814884
53044258	chr16:53044258:G:A	1.74151e-08	-1.46546e-10	-0.0210021
53044312	chr16:53044312:G:A	1.21768e-07	3.20089	-1.27711
53044718	chr16:53044718:GTAC:G	1.02681e-07	3.03591	-1.28262
53044896	chr16:53044896:A:G	1.16579e-08	-1.46546e-10	-0.422353
53045702	chr16:53045702:G:A	2.32631e-09	-0.771845	-1.26221
53047424	chr16:53047424:G:A	1.27236e-08	-1.46546e-10	-0.33488
53047720	chr16:53047720:G:A	1.99661e-09	-0.895676	-1.29121
53047890	chr16:53047890:C:T	6.81937e-09	-1.46546e-10	-0.958572
53048166	chr16:53048166:G:C	1.32356e-08	-1.46546e-10	-0.295429
53048426	chr16:53048426:G:A	1.54579e-08	0.455863	-0.596079
53049243	chr16:53049243:C:T	3.86762e-08	0.509078	0.267807
53049267	chr16:53049267:T:C	1.32001e-08	-1.46546e-10	-0.298118
53050338	chr16:53050338:C:T	1.75658e-08	0.45669	-0.469073
53050409	chr16:53050409:G:A	1.61796e-08	0.414419	-0.509006
53050693	chr16:53050693:CCAGT:C	6.62179e-09	-1.46546e-10	-0.987974
53051251	chr16:53051251:T:A	1.00611e-07	3.02268	-1.28975
53051426	chr16:53051426:G:A	1.19173e-07	3.18755	-1.28531
53052076	chr16:53052076:A:G	4.8677e-09	-1.46546e-10	-1.29572
53053284	chr16:53053284:C:T	2.10891e-09	-0.853785	-1.27839
53053996	chr16:53053996:G:A	1.73161e-08	0.388829	-0.415531
53054841	chr16:53054841:C:G	4.86866e-09	-1.46546e-10	-1.29552
53054945	chr16:53054945:C:A	5.40809e-09	-1.46546e-10	-1.19044
53055283	chr16:53055283:C:A	1.92036e-09	-0.932615	-1.29321
53055349	chr16:53055349:C:T	9.55621e-09	-1.46546e-10	-0.621148
53056064	chr16:53056064:T:C	6.98688e-09	-1.46546e-10	-0.934306
53056408	chr16:53056408:G:A	7.338e-09	-1.46546e-10	-0.885273
53056922	chr16:53056922:A:C	7.33358e-09	-1.46546e-10	-0.885875
53057139	chr16:53057139:T:C	4.05839e-08	1.52149	-0.696454
53057451	chr16:53057451:G:A	3.38555e-07	-1.46546e-10	2.94635
53057452	chr16:53057452:A:G	3.96786e-08	0.479133	0.32334
53057523	chr16:53057523:A:G	1.80824e-09	-1.01887	-1.26711
53058445	chr16:53058445:A:T	4.47547e-07	4.0907	-0.865262
53058704	chr16:53058704:T:C	6.8744e-09	-1.46546e-10	-0.950535
53058844	chr16:53058844:G:T	2.63704e-08	0.625784	-0.23188
53058863	chr16:53058863:TG:T	1.02247e-09	-1.69294	-1.16317
53059068	chr16:53059068:T:C	1.39607e-08	0.709189	-0.951283
53059292	chr16:53059292:T:C	5.61043e-09	-1.46546e-10	-1.15371
53059334	chr16:53059334:TG:T	1.85849e-09	-0.975814	-1.28276
53060108	chr16:53060108:C:A	2.60428e-07	2.68399	-3.11501e-10
53062032	chr16:53062032:A:G	5.91747e-09	-1.46546e-10	-1.10043
53062800	chr16:53062800:G:A	9.44902e-09	-0.295166	-0.337263
53063466	chr16:53063466:T:A	6.77611e-09	-1.46546e-10	-0.964936
53063618	chr16:53063618:C:T	3.26392e-09	-1.69541	-3.11501e-10
53064262	chr16:53064262:T:C	4.96528e-09	-1.46546e-10	-1.27587
53064948	chr16:53064948:G:A	3.55368e-09	-1.61035	-3.11501e-10
53065003	chr16:53065003:AAGAG:A	8.45463e-09	-1.46546e-10	-0.743625
53065508	chr16:53065508:A:G	1.33065e-09	-1.43521	-1.15746
53066043	chr16:53066043:G:A	2.3484e-07	-1.46546e-10	2.58057
53066224	chr16:53066224:A:G	2.4018e-05	4.36893	2.83929
53066659	chr16:53066659:CCATA:C	6.21542e-09	-1.46546e-10	-1.05131
53066662	chr16:53066662:T:G	1.65949e-08	-1.46546e-10	-0.069243
53066734	chr16:53066734:A:G	4.87764e-09	-1.46546e-10	-1.29368
53066778	chr16:53066778:T:C	8.68937e-08	1.15235	0.433994
53067172	chr16:53067172:G:A	1.31464e-09	-1.4867	-1.11808
53067400	chr16:53067400:G:A	8.08335e-09	-1.46546e-10	-0.788533
53067688	chr16:53067688:A:G	5.72093e-09	-1.46546e-10	-1.13421
53067755	chr16:53067755:G:A	4.8959e-09	-1.46546e-10	-1.28994
53067866	chr16:53067866:G:A	5.00743e-09	-1.46546e-10	-1.26742
53068375	chr16:53068375:T:C	1.35829e-08	-1.46546e-10	-0.269525
53068409	chr16:53068409:G:A	1.00786e-08	-1.46546e-10	-0.567927
53068431	chr16:53068431:C:G	4.97413e-09	-1.46546e-10	-1.27409
53068620	chr16:53068620:T:C	2.68719e-08	-1.46546e-10	0.412742
53069322	chr16:53069322:A:G	9.12101e-07	4.04947	-0.112057
53069610	chr16:53069610:TG:T	4.94464e-09	-1.46546e-10	-1.28004
53069638	chr16:53069638:T:C	5.01715e-09	-1.46546e-10	-1.26548
53069656	chr16:53069656:A:G	1.79952e-09	-1.35517	-0.935652
53070487	chr16:53070487:T:TC	5.18926e-09	-1.46546e-10	-1.23175
53070549	chr16:53070549:CTCTCTT:C	5.17942e-09	-1.46546e-10	-1.23365
53070650	chr16:53070650:G:A	2.1418e-09	-1.30408	-0.81261
53071151	chr16:53071151:T:A	1.45833e-09	-1.29282	-1.20823
53071702	chr16:53071702:G:C	6.9465e-09	-1.46546e-10	-0.940101
53071963	chr16:53071963:G:T	6.85232e-09	-1.46546e-10	-0.953752
53071983	chr16:53071983:C:T	5.33141e-09	-1.46546e-10	-1.20472
53072311	chr16:53072311:G:C	2.69112e-09	-1.24818	-0.640199
53072484	chr16:53072484:C:T	4.83948e-07	3.30364	-3.11501e-10
53072560	chr16:53072560:T:C	1.34614e-09	-1.36801	-1.21309
53072884	chr16:53072884:G:A	1.26835e-09	-1.44235	-1.19827
53072941	chr16:53072941:C:T	3.39066e-09	-1.65731	-3.11501e-10
53072946	chr16:53072946:C:T	6.59138e-09	-0.592769	-0.399809
53074100	chr16:53074100:A:G	1.33496e-09	-1.61185	-0.977585
53074649	chr16:53074649:G:A	9.62814e-10	-1.6378	-1.27843
53074955	chr16:53074955:G:A	1.92588e-08	0.706152	-0.626522
53075212	chr16:53075212:A:G	6.95228e-09	-1.46546e-10	-0.93927
53075407	chr16:53075407:T:G	1.01794e-09	-1.63291	-1.22765
53075433	chr16:53075433:G:A	5.70911e-09	-1.46546e-10	-1.13628
53075593	chr16:53075593:A:T	5.02403e-09	-1.46546e-10	-1.26411
53075665	chr16:53075665:A:G	1.04818e-09	-1.62161	-1.20967
53075761	chr16:53075761:C:T	1.07914e-08	-1.46546e-10	-0.499595
53075909	chr16:53075909:G:A	6.00899e-09	-1.46546e-10	-1.08508
53076013	chr16:53076013:C:T	1.50198e-08	-1.46546e-10	-0.168972
53076191	chr16:53076191:T:A	6.65399e-09	-1.46546e-10	-0.983123
53076406	chr16:53076406:C:T	8.56003e-09	-0.469891	-0.261345
53076459	chr16:53076459:C:T	1.27806e-08	0.968157	-1.29857
53076523	chr16:53076523:C:T	5.05189e-09	-1.46546e-10	-1.25858
53076596	chr16:53076596:A:C	4.85317e-09	-1.46546e-10	-1.29871
53076789	chr16:53076789:G:A	1.0375e-09	-1.56772	-1.27381
53076980	chr16:53076980:A:C	9.13946e-10	-1.67152	-1.2968
53077144	chr16:53077144:C:T	9.13523e-10	-1.6698	-1.29899
53077363	chr16:53077363:G:A	5.68167e-09	-1.46546e-10	-1.14109
53077769	chr16:53077769:G:A	4.96779e-09	-1.46546e-10	-1.27536
53077852	chr16:53077852:T:C	1.11858e-08	-1.46546e-10	-0.463698
53078043	chr16:53078043:C:T	1.87737e-08	0.660406	-0.606288
53078085	chr16:53078085:A:C	4.88621e-09	-1.46546e-10	-1.29192
53078097	chr16:53078097:T:A	2.94137e-09	-1.04856	-0.750901
53078943	chr16:53078943:C:T	7.18486e-09	-1.46546e-10	-0.906363
53078981	chr16:53078981:G:A	1.66163e-08	-1.46546e-10	-0.0679565
53079142	chr16:53079142:C:T	1.20167e-08	-1.46546e-10	-0.392041
53079577	chr16:53079577:A:C	1.04198e-08	-1.46546e-10	-0.534632
53079686	chr16:53079686:C:T	1.04693e-08	-1.46546e-10	-0.529891
53079752	chr16:53079752:G:A	5.76555e-09	-1.46546e-10	-1.12644
53079785	chr16:53079785:T:C	8.79918e-09	-1.46546e-10	-0.703681
53080229	chr16:53080229:A:G	6.861e-09	-1.46546e-10	-0.952486
53080261	chr16:53080261:T:G	5.22246e-08	-1.46546e-10	1.07722
53080344	chr16:53080344:G:A	1.01129e-09	-1.61366	-1.25345
53080442	chr16:53080442:G:A	5.43232e-08	-1.46546e-10	1.11661
53081659	chr16:53081659:T:A	2.06665e-08	0.815536	-0.665364
53081776	chr16:53081776:T:G	3.2877e-09	-1.68815	-3.11501e-10
53082268	chr16:53082268:T:C	5.08606e-09	-1.46546e-10	-1.25184
53082864	chr16:53082864:G:A	6.79968e-09	-1.46546e-10	-0.961463
53083902	chr16:53083902:C:T	5.91664e-09	-0.360885	-0.739685
53083997	chr16:53083997:G:A	7.96153e-09	-1.46546e-10	-0.803718
53084077	chr16:53084077:G:C	6.8012e-09	-1.46546e-10	-0.96124
53084850	chr16:53084850:T:C	6.76545e-09	-1.46546e-10	-0.966511
53085046	chr16:53085046:G:C	5.37766e-09	-1.46546e-10	-1.19609
53085121	chr16:53085121:G:A	4.91725e-09	-1.46546e-10	-1.28559
53085237	chr16:53085237:T:A	5.08466e-07	3.99372	-0.640661
53085731	chr16:53085731:C:T	1.5401e-06	3.4835	0.977762
53085821	chr16:53085821:G:T	7.73476e-07	3.40838	0.364176
53085850	chr16:53085850:T:C	6.23314e-09	-1.04846	-3.11501e-10
53086110	chr16:53086110:T:C	9.8989e-10	-1.6911	-1.1974
53086428	chr16:53086428:G:A	3.7535e-09	-1.55565	-3.11501e-10
53086527	chr16:53086527:G:A	9.51963e-10	-1.63086	-1.2967
53086715	chr16:53086715:T:C	3.99352e-08	-1.46546e-10	0.808918
53088278	chr16:53088278:TG:T	5.66929e-09	-1.46546e-10	-1.14328
53088391	chr16:53088391:C:T	5.55731e-09	-1.46546e-10	-1.16323
53088394	chr16:53088394:T:C	5.62092e-09	-1.46546e-10	-1.15184
53088401	chr16:53088401:C:G	5.65072e-09	-1.46546e-10	-1.14656
53088520	chr16:53088520:C:T	6.0817e-09	-1.46546e-10	-1.07305
53088574	chr16:53088574:G:A	7.06488e-08	1.37938	-3.11501e-10
53088924	chr16:53088924:C:T	4.92025e-09	-1.46546e-10	-1.28498
53089308	chr16:53089308:G:C	4.86152e-09	-1.46546e-10	-1.29699
53089849	chr16:53089849:G:A	3.79923e-09	-1.54354	-3.11501e-10
53090281	chr16:53090281:C:G	7.69008e-08	2.35906	-0.894888
53090565	chr16:53090565:T:C	1.18612e-08	-1.46546e-10	-0.405071
53090800	chr16:53090800:C:G	4.85306e-09	-1.46546e-10	-1.29873
53090889	chr16:53090889:T:C	3.54587e-09	-1.61256	-3.11501e-10
53091246	chr16:53091246:A:G	3.46964e-09	-1.63429	-3.11501e-10
53091903	chr16:53091903:C:T	3.9658e-08	-1.46546e-10	0.801953
53091907	chr16:53091907:T:C	1.63193e-07	2.82282	-0.606227
53093110	chr16:53093110:A:G	8.82768e-09	-1.46546e-10	-0.700447
53093935	chr16:53093935:T:A	1.62046e-07	2.75558	-0.546037
53094144	chr16:53094144:G:A	2.7097e-06	5.12343	-0.0971763
53094799	chr16:53094799:C:T	3.67416e-07	3.7285	-0.700345
53094825	chr16:53094825:T:C	4.90956e-09	-1.46546e-10	-1.28715
53094985	chr16:53094985:A:C	1.25157e-09	-1.67764	-0.976306
53095060	chr16:53095060:T:C	5.08257e-09	-1.46546e-10	-1.25252
53095122	chr16:53095122:T:C	1.57878e-09	-1.6732	-0.748487
53095187	chr16:53095187:C:A	4.73281e-07	3.49944	-0.218094
53095585	chr16:53095585:TC:T	4.8622e-09	-1.46546e-10	-1.29685
53095590	chr16:53095590:C:T	1.36792e-09	-1.68334	-0.881716
53096058	chr16:53096058:T:A	1.13556e-07	2.24792	-0.393959
53096295	chr16:53096295:T:C	1.32837e-09	-1.69062	-0.903767
53096347	chr16:53096347:T:C	1.21904e-09	-1.68729	-0.992992
53096434	chr16:53096434:C:T	5.27094e-09	-1.46546e-10	-1.21613
53097212	chr16:53097212:G:T	4.92508e-09	-1.46546e-10	-1.284
53097378	chr16:53097378:TC:T	4.71789e-07	3.35075	-0.0725517
53097462	chr16:53097462:C:T	2.17401e-07	3.03909	-0.535687
53097494	chr16:53097494:G:A	2.57911e-07	3.17501	-0.500737
53097545	chr16:53097545:A:G	3.40288e-09	-1.65372	-3.11501e-10
53097740	chr16:53097740:G:A	1.28269e-09	-1.69118	-0.938201
53097856	chr16:53097856:C:T	4.88421e-09	-1.46546e-10	-1.29233
53097946	chr16:53097946:C:T	4.88443e-09	-1.46546e-10	-1.29229
53098304	chr16:53098304:C:T	2.31242e-07	3.234	-0.668878
53098406	chr16:53098406:G:A	5.625e-08	1.59766	-0.446192
53098521	chr16:53098521:A:G	5.22473e-09	-1.46546e-10	-1.22494
53098658	chr16:53098658:G:A	3.46422e-09	-1.63585	-3.11501e-10
53098892	chr16:53098892:G:A	9.40678e-10	-1.67352	-1.26597
53099087	chr16:53099087:G:T	5.15342e-09	-1.46546e-10	-1.23868
53100639	chr16:53100639:T:C	3.37613e-08	-1.46546e-10	0.640975
53100923	chr16:53100923:C:T	4.854e-09	-1.46546e-10	-1.29854
53101120	chr16:53101120:C:T	8.13703e-08	2.4137	-0.893029
53101959	chr16:53101959:G:A	3.26449e-09	-1.69524	-3.11501e-10
53102256	chr16:53102256:G:A	4.95709e-08	1.67729	-0.652229
53103006	chr16:53103006:T:C	1.03042e-09	-1.66687	-1.1815
53103098	chr16:53103098:G:T	3.64652e-08	1.60552	-0.887503
53103157	chr16:53103157:CT:C	8.6286e-09	-1.46546e-10	-0.723257
53103807	chr16:53103807:C:G	1.09876e-08	-1.46546e-10	-0.481573
53104098	chr16:53104098:G:A	5.49811e-08	1.94862	-0.819969
53104140	chr16:53104140:T:C	9.85129e-10	-1.66824	-1.22509
53104196	chr16:53104196:G:A	8.42366e-09	-1.46546e-10	-0.747295
53104198	chr16:53104198:A:G	5.05585e-09	-1.46546e-10	-1.25779
53105013	chr16:53105013:C:A	6.72657e-08	2.18098	-0.850672
53105876	chr16:53105876:T:C	5.4786e-09	-1.46546e-10	-1.17749
53106033	chr16:53106033:A:G	9.76449e-09	-0.563169	-0.0364179
53106112	chr16:53106112:A:G	3.9238e-08	1.73336	-0.942053
53106456	chr16:53106456:G:A	3.15747e-08	-1.46546e-10	0.574017
53106687	chr16:53106687:T:C	5.71736e-09	-1.46546e-10	-1.13483
53107239	chr16:53107239:C:T	3.80471e-08	1.72888	-0.968395
53107676	chr16:53107676:C:T	1.17531e-08	-1.46546e-10	-0.41422
53107815	chr16:53107815:G:A	5.38978e-09	-1.19384	-3.11501e-10
53107950	chr16:53107950:A:G	5.65621e-09	-1.46546e-10	-1.14559
53108335	chr16:53108335:CTACAAAAAA:C	4.43745e-08	2.06656	-1.15224
53108638	chr16:53108638:A:G	3.93269e-08	2.04944	-1.25587
53108676	chr16:53108676:A:G	5.25919e-09	-1.46546e-10	-1.21836
53108834	chr16:53108834:C:T	4.49586e-08	1.82099	-0.893584
53109035	chr16:53109035:C:T	9.57417e-09	-1.46546e-10	-0.61927
53109268	chr16:53109268:T:C	4.39846e-08	1.79028	-0.88478
53109458	chr16:53109458:A:G	1.66629e-08	-0.0651558	-3.11501e-10
53109481	chr16:53109481:C:T	4.47377e-08	1.78876	-0.866285
53109498	chr16:53109498:T:C	4.87287e-09	-1.46546e-10	-1.29466
53110150	chr16:53110150:C:T	4.85754e-09	-1.46546e-10	-1.29781
53110279	chr16:53110279:G:A	5.39105e-08	2.32534	-1.21635
53110392	chr16:53110392:T:A	4.8639e-09	-1.46546e-10	-1.2965
53110403	chr16:53110403:C:A	2.39171e-08	-1.46546e-10	0.296252
53110748	chr16:53110748:A:G	5.54773e-09	-1.46546e-10	-1.16495
53111073	chr16:53111073:G:A	1.6806e-09	-1.19048	-1.16871
53111317	chr16:53111317:T:G	5.02282e-09	-1.46546e-10	-1.26435
53111858	chr16:53111858:G:A	4.71515e-08	1.84432	-0.869291
53111900	chr16:53111900:G:A	4.09165e-08	-1.46546e-10	0.833194
53112271	chr16:53112271:G:A	1.69533e-09	-1.17848	-1.17198
53112402	chr16:53112402:C:T	2.62771e-08	-1.46546e-10	0.39036
53112569	chr16:53112569:G:T	4.91516e-09	-1.46546e-10	-1.28601
53112678	chr16:53112678:A:G	5.02972e-09	-1.46546e-10	-1.26298
53112927	chr16:53112927:A:G	1.18583e-08	-1.46546e-10	-0.405312
53113355	chr16:53113355:A:G	5.43379e-09	-1.46546e-10	-1.1857
53113461	chr16:53113461:T:C	6.45685e-09	-1.46546e-10	-1.0132
53113502	chr16:53113502:G:A	5.58307e-09	-1.46546e-10	-1.1586
53113557	chr16:53113557:C:T	4.4209e-08	1.87813	-0.967538
53113802	chr16:53113802:C:T	4.40554e-08	-1.46546e-10	0.907109
53113990	chr16:53113990:C:T	7.65248e-09	-1.46546e-10	-0.843309
53114148	chr16:53114148:A:G	1.34233e-09	-1.32276	-1.26117
53114218	chr16:53114218:T:A	5.17369e-09	-1.46546e-10	-1.23475
53114515	chr16:53114515:C:T	6.53161e-08	2.55359	-1.25269
53114528	chr16:53114528:G:A	5.99791e-09	-1.46546e-10	-1.08693
53115078	chr16:53115078:C:T	5.79765e-09	-1.46546e-10	-1.12089
53115504	chr16:53115504:A:C	4.565e-08	1.98129	-1.03863
53115655	chr16:53115655:G:A	7.23411e-09	-0.899532	-3.11501e-10
53115845	chr16:53115845:T:A	6.37507e-08	-1.46546e-10	1.27664
53115861	chr16:53115861:A:G	1.45291e-09	-1.24111	-1.26367
53115996	chr16:53115996:T:G	4.63978e-08	-1.46546e-10	0.958912
53116823	chr16:53116823:G:A	5.5767e-08	2.09633	-0.953484
53117014	chr16:53117014:G:A	5.74591e-08	2.12153	-0.948799
53117264	chr16:53117264:G:A	1.25921e-08	-1.46546e-10	-0.345269
53117413	chr16:53117413:T:C	5.18811e-09	-1.46546e-10	-1.23197
53117989	chr16:53117989:C:T	5.84608e-08	2.20356	-1.01354
53118049	chr16:53118049:G:A	5.45428e-08	2.06854	-0.947894
53118236	chr16:53118236:G:A	5.66199e-08	2.1353	-0.977282
53118336	chr16:53118336:G:A	5.28637e-08	2.05857	-0.96919
53118467	chr16:53118467:G:A	4.89596e-09	-1.46546e-10	-1.28993
53118541	chr16:53118541:T:G	5.48056e-08	2.10546	-0.980006
53118680	chr16:53118680:G:A	4.85932e-09	-1.46546e-10	-1.29744
53118759	chr16:53118759:T:A	5.55811e-08	2.17362	-1.03412
53118877	chr16:53118877:T:C	5.74497e-08	2.39827	-1.2257
53119386	chr16:53119386:A:C	8.188e-09	-1.46546e-10	-0.775669
53119560	chr16:53119560:T:C	1.44495e-09	-1.53415	-0.976117
53119618	chr16:53119618:A:C	8.62895e-09	-1.46546e-10	-0.723217
53119620	chr16:53119620:A:G	1.67852e-09	-1.68995	-0.670482
53119989	chr16:53119989:G:C	2.75131e-09	-0.581351	-1.28491
53120449	chr16:53120449:A:G	1.66449e-05	6.57425	0.267268
53120620	chr16:53120620:T:A	5.7165e-09	0.113565	-1.24855
53120794	chr16:53120794:C:T	1.95828e-09	-0.996624	-1.20965
53120920	chr16:53120920:C:T	8.99309e-10	-1.68943	-1.29504
53122165	chr16:53122165:GT:G	9.31824e-10	-1.6499	-1.29905
53122769	chr16:53122769:C:T	3.26104e-09	-1.69629	-3.11501e-10
53122935	chr16:53122935:T:C	6.74195e-09	-1.46546e-10	-0.969991
53123028	chr16:53123028:A:G	4.88812e-09	-1.46546e-10	-1.29153
53123244	chr16:53123244:G:A	6.28205e-09	-1.46546e-10	-1.04064
53123264	chr16:53123264:G:A	6.5283e-09	-1.46546e-10	-1.00219
53123713	chr16:53123713:G:A	7.47596e-09	-0.24397	-0.622677
53124307	chr16:53124307:A:G	0.000585895	8.65011	1.75244
53124851	chr16:53124851:GC:G	4.87386e-09	-1.46546e-10	-1.29445
53124891	chr16:53124891:G:A	7.67588e-08	-1.46546e-10	1.46233
53125222	chr16:53125222:T:A	9.53959e-10	-1.69888	-1.2266
53125413	chr16:53125413:G:T	1.4653e-08	-1.46546e-10	-0.193694
53125493	chr16:53125493:T:C	3.88135e-05	6.82197	0.866216
53125528	chr16:53125528:G:A	2.24292e-09	-0.802002	-1.26856
53125713	chr16:53125713:A:G	1.1341e-07	-1.46546e-10	1.85267
53125911	chr16:53125911:A:T	0.00129147	9.94714	1.24581
53127591	chr16:53127591:A:G	7.25549e-09	-0.896581	-3.11501e-10
53127862	chr16:53127862:T:G	5.7207e-08	-1.46546e-10	1.16834
53128838	chr16:53128838:A:G	4.92919e-09	-1.46546e-10	-1.28317
53129884	chr16:53129884:T:C	0.0282972	10.4449	3.835
53130366	chr16:53130366:G:A	2.54383e-09	-0.660247	-1.28442
53130549	chr16:53130549:T:G	0.000121795	7.78207	1.04968
53130721	chr16:53130721:G:C	0.01961	9.76229	4.15092
53130727	chr16:53130727:C:T	1.14826e-08	-1.46546e-10	-0.437503
53131721	chr16:53131721:C:A	0.00303985	10.3828	1.66622
53132275	chr16:53132275:C:T	6.43908e-05	7.06688	1.12751
53132327	chr16:53132327:G:A	2.95495e-09	-0.513124	-1.28173
53132352	chr16:53132352:T:C	0.00263551	10.2601	1.64614
53132904	chr16:53132904:G:A	4.86152e-09	-1.46546e-10	-1.29699
53133610	chr16:53133610:G:C	1.19009e-08	-1.46546e-10	-0.401722
53133847	chr16:53133847:C:A	2.79909e-09	-0.573097	-1.27595
53134039	chr16:53134039:A:G	5.16046e-09	-1.23731	-3.11501e-10
53134146	chr16:53134146:A:G	4.53088e-09	-1.36742	-3.11501e-10
53134275	chr16:53134275:G:A	4.98147e-09	-1.46546e-10	-1.27261
53134469	chr16:53134469:CCTTA:C	3.74476e-08	-1.46546e-10	0.744604
53136157	chr16:53136157:A:G	0.0738363	10.7996	4.43943
53136217	chr16:53136217:A:G	5.43765e-09	-1.46546e-10	-1.18499
53136366	chr16:53136366:T:C	5.11661e-09	-1.46546e-10	-1.24585
53136453	chr16:53136453:A:G	2.78696e-09	-0.576479	-1.27691
53136626	chr16:53136626:C:T	3.57131e-08	-1.46546e-10	0.697178
53136821	chr16:53136821:C:T	2.96196e-09	-0.516691	-1.2758
53136892	chr16:53136892:G:C	0.000101849	7.54013	1.11278
53136960	chr16:53136960:G:A	2.91488e-09	-0.532039	-1.27647
53137212	chr16:53137212:C:T	8.25912e-05	7.24552	1.1978
53137260	chr16:53137260:C:T	4.86122e-09	-1.46546e-10	-1.29705
53137522	chr16:53137522:C:T	5.53899e-09	-1.46546e-10	-1.16653
53137549	chr16:53137549:G:C	1.55094e-08	-1.46546e-10	-0.136891
53137752	chr16:53137752:C:T	0.000167896	8.86664	0.286124
53138473	chr16:53138473:A:T	3.34459e-09	-1.671	-3.11501e-10
53138731	chr16:53138731:G:T	0.00267955	10.215	1.70787
53138778	chr16:53138778:G:A	2.84957e-09	-0.555506	-1.27567
53139242	chr16:53139242:G:A	0.00637541	11.2334	1.55626
53139321	chr16:53139321:A:G	0.0581159	10.7467	4.25294
53139734	chr16:53139734:A:G	4.85238e-09	-1.46546e-10	-1.29887
53139880	chr16:53139880:A:T	3.83461e-05	8.62742	-0.951348
53140359	chr16:53140359:A:G	0.069719	10.763	4.41862
53140678	chr16:53140678:C:T	8.42723e-09	-1.46546e-10	-0.746871
53140954	chr16:53140954:C:G	9.1724e-05	7.47625	1.07195
53141024	chr16:53141024:T:C	3.03585e-09	-0.486676	-1.28117
53141635	chr16:53141635:T:C	5.80605e-09	-1.46546e-10	-1.11944
53142519	chr16:53142519:C:T	5.07238e-09	-1.46546e-10	-1.25453
53142895	chr16:53142895:G:A	1.37058e-08	-1.46546e-10	-0.260521
53143295	chr16:53143295:C:T	5.06026e-09	-1.46546e-10	-1.25692
53144338	chr16:53144338:G:A	8.08296e-05	7.32739	1.09437
53144339	chr16:53144339:G:A	3.83758e-09	-1.5335	-3.11501e-10
53144445	chr16:53144445:C:T	2.83863e-09	-0.555388	-1.27963
53144759	chr16:53144759:C:T	7.80571e-09	-1.46546e-10	-0.823485
53144923	chr16:53144923:T:C	5.0088e-09	-1.46546e-10	-1.26714
53145402	chr16:53145402:C:T	3.29337e-09	-1.68643	-3.11501e-10
53145580	chr16:53145580:C:A	0.00267519	10.2299	1.69127
53145655	chr16:53145655:G:A	5.68134e-09	-1.46546e-10	-1.14115
53145865	chr16:53145865:T:C	3.62992e-09	-1.58913	-3.11501e-10
53145870	chr16:53145870:G:T	5.15197e-09	-1.46546e-10	-1.23896
53146256	chr16:53146256:T:C	7.08621e-09	-1.46546e-10	-0.920189
53146563	chr16:53146563:C:T	9.77377e-05	7.4163	1.1954
53146656	chr16:53146656:A:G	1.55989e-09	-1.1811	-1.25262
53146754	chr16:53146754:G:A	1.38489e-08	-1.46546e-10	-0.25013
53147107	chr16:53147107:A:G	4.95096e-09	-1.46546e-10	-1.27876
53147335	chr16:53147335:C:T	0.00340838	10.6418	1.52164
53147353	chr16:53147353:ATT:A	5.39053e-09	-1.46546e-10	-1.1937
53147719	chr16:53147719:A:G	5.02272e-09	-1.46546e-10	-1.26437
53147966	chr16:53147966:G:A	8.90082e-07	-1.46546e-10	3.91297
53148132	chr16:53148132:A:G	9.96989e-05	7.57254	1.05903
53148920	chr16:53148920:G:A	1.32089e-08	-0.29745	-3.11501e-10
53149307	chr16:53149307:T:C	5.14553e-09	-1.46546e-10	-1.24021
53149334	chr16:53149334:A:G	1.54378e-07	-1.46546e-10	2.16106
53149362	chr16:53149362:C:T	6.59464e-09	-1.46546e-10	-0.992083
53149653	chr16:53149653:A:G	5.05371e-09	-1.46546e-10	-1.25822
53149968	chr16:53149968:A:T	0.0241369	10.2681	3.85278
53149984	chr16:53149984:G:A	4.86786e-09	-1.46546e-10	-1.29569
53150035	chr16:53150035:A:G	0.0001044	7.6449	1.03275
53150473	chr16:53150473:C:T	2.88528e-09	-0.541137	-1.27758
53150833	chr16:53150833:A:G	2.89419e-09	-0.538057	-1.27758
53150927	chr16:53150927:A:G	1.25774e-09	-1.36387	-1.28515
53151351	chr16:53151351:A:G	0.02153	10.0439	3.96268
53152791	chr16:53152791:T:A	8.7518e-09	-1.46546e-10	-0.70908
53152796	chr16:53152796:G:T	9.40511e-09	-1.46546e-10	-0.637086
53152880	chr16:53152880:A:G	3.05353e-09	-0.480356	-1.28169
53154102	chr16:53154102:C:T	0.00291166	10.5406	1.46525
53154481	chr16:53154481:A:G	0.00642525	10.0752	2.72224
53154487	chr16:53154487:C:A	3.81239e-09	-1.54008	-3.11501e-10
53154609	chr16:53154609:A:G	2.78391e-09	-0.576461	-1.27802
53154757	chr16:53154757:T:C	8.70854e-05	9.62899	-1.13268
53154789	chr16:53154789:C:G	2.21282e-08	0.218514	-3.11501e-10
53155011	chr16:53155011:G:A	4.88903e-09	-1.46546e-10	-1.29135
53155263	chr16:53155263:C:T	1.22608e-08	-1.46546e-10	-0.371934
53155432	chr16:53155432:G:T	2.99646e-09	-0.494482	-1.28643
53155760	chr16:53155760:A:C	0.000119086	7.86513	0.944126
53156029	chr16:53156029:T:C	2.86256e-09	-0.545415	-1.28121
53157558	chr16:53157558:T:C	0.00451785	10.8806	1.5646
53158419	chr16:53158419:T:C	9.56241e-05	7.57373	1.01611
53158442	chr16:53158442:A:G	7.77226e-05	9.25413	-0.871571
53158516	chr16:53158516:G:A	4.89708e-09	-1.46546e-10	-1.2897
53159900	chr16:53159900:A:C	1.39356e-08	-0.243892	-3.11501e-10
53160041	chr16:53160041:A:G	2.91465e-09	-0.525853	-1.28274
53160236	chr16:53160236:C:T	9.94849e-05	7.53653	1.09289
53160900	chr16:53160900:C:G	8.42963e-09	-1.46546e-10	-0.746587
53161035	chr16:53161035:T:A	0.021255	10.0706	3.92321
53161620	chr16:53161620:T:C	2.80475e-09	-0.562388	-1.28464
53161883	chr16:53161883:C:G	4.97789e-09	-1.46546e-10	-1.27333
53162364	chr16:53162364:T:A	0.0213028	10.0996	3.89637
53162620	chr16:53162620:TATACTC:T	0.00785155	10.096	2.9019
53162833	chr16:53162833:A:G	3.00597e-09	-0.490454	-1.28729
53163171	chr16:53163171:CTT:C	0.00311397	10.8896	1.18345
53163196	chr16:53163196:A:G	2.67966e-09	-0.605233	-1.28742
53163267	chr16:53163267:A:G	5.06483e-09	-1.46546e-10	-1.25602
53163358	chr16:53163358:G:A	2.69727e-09	-0.599201	-1.2869
53163478	chr16:53163478:G:A	4.862e-09	-1.46546e-10	-1.29689
53163547	chr16:53163547:T:C	0.00314228	10.6872	1.39493
53164022	chr16:53164022:A:G	4.29344e-05	8.90712	-1.11803
53164770	chr16:53164770:C:T	5.35631e-09	-1.46546e-10	-1.20006
53164843	chr16:53164843:C:T	2.88401e-09	-0.535047	-1.28411
53164930	chr16:53164930:T:C	0.000110344	7.70632	1.0267
53166370	chr16:53166370:A:G	0.000109485	7.57747	1.14773
53166591	chr16:53166591:C:T	2.8951e-08	-1.46546e-10	0.487266
53167011	chr16:53167011:T:TA	0.0448257	10.3465	4.3935
53167166	chr16:53167166:C:A	2.89842e-09	-0.525182	-1.28899
53167266	chr16:53167266:T:C	6.24563e-09	-1.46546e-10	-1.04646
53167620	chr16:53167620:CTT:C	4.87128e-09	-1.46546e-10	-1.29498
53167879	chr16:53167879:G:A	0.000128128	7.74636	1.13609
53168038	chr16:53168038:A:G	0.00390837	10.7415	1.5588
53168092	chr16:53168092:T:C	2.71762e-09	-0.589395	-1.28919
53168098	chr16:53168098:G:A	0.00355674	10.7041	1.50194
53168353	chr16:53168353:A:G	3.88286e-05	8.72724	-1.03867
53168612	chr16:53168612:G:C	0.0198322	10.0532	3.8713
53168768	chr16:53168768:G:A	1.07578e-08	-1.46546e-10	-0.502706
53168778	chr16:53168778:C:T	9.7843e-09	-1.46546e-10	-0.597561
53168893	chr16:53168893:C:T	3.35856e-09	-1.66683	-3.11501e-10
53169434	chr16:53169434:T:C	0.00345286	10.7336	1.44281
53169722	chr16:53169722:A:G	0.00537478	9.91474	2.70415
53170058	chr16:53170058:TG:T	3.50614e-09	-0.324702	-1.29912
53170065	chr16:53170065:T:G	0.000310571	9.76783	-3.11501e-10
53170244	chr16:53170244:T:C	1.60548e-08	-1.46546e-10	-0.102329
53170965	chr16:53170965:T:C	9.80941e-09	-1.46546e-10	-0.594998
53171096	chr16:53171096:C:T	1.59287e-08	-0.110214	-3.11501e-10
53171159	chr16:53171159:T:C	1.36551e-08	-0.264226	-3.11501e-10
53171245	chr16:53171245:G:A	4.91151e-09	-1.46546e-10	-1.28676
53171589	chr16:53171589:T:C	0.000111047	7.71156	1.0278
53172056	chr16:53172056:A:G	9.51929e-05	7.4856	1.09973
53172472	chr16:53172472:C:T	8.90444e-05	7.42182	1.09673
53172621	chr16:53172621:A:G	1.39823e-09	-1.30395	-1.23917
53172985	chr16:53172985:A:G	5.23953e-09	-1.46546e-10	-1.22211
53173281	chr16:53173281:G:A	0.00307121	10.5798	1.47946
53173530	chr16:53173530:T:C	4.78418e-05	8.98082	-1.0835
53173553	chr16:53173553:T:A	1.19072e-09	-1.40889	-1.29489
53173556	chr16:53173556:T:A	1.21561e-09	-1.42527	-1.25782
53173657	chr16:53173657:G:T	6.9014e-09	-0.946615	-3.11501e-10
53173975	chr16:53173975:T:C	0.00316659	10.6297	1.46016
53174132	chr16:53174132:A:C	1.24478e-08	-1.46546e-10	-0.356799
53174169	chr16:53174169:A:G	2.99915e-09	-0.494148	-1.28586
53174887	chr16:53174887:C:T	2.87771e-09	-0.540491	-1.28085
53175874	chr16:53175874:T:C	4.95405e-09	-1.46546e-10	-1.27813
53175965	chr16:53175965:T:C	0.000101274	7.65194	0.995304
53176198	chr16:53176198:C:A	0.0352665	10.0751	4.42499
53176641	chr16:53176641:G:C	0.00285933	10.6201	1.36766
53176876	chr16:53176876:A:G	8.60712e-05	7.39743	1.08716
53177251	chr16:53177251:T:C	9.22641e-05	7.39202	1.16205
53177305	chr16:53177305:C:A	6.26141e-09	-1.46546e-10	-1.04393
53177473	chr16:53177473:C:T	3.00243e-09	-0.490016	-1.2889
53177720	chr16:53177720:C:T	3.51522e-09	-0.340582	-1.28066
53177753	chr16:53177753:G:A	0.0030485	10.5143	1.53756
53177940	chr16:53177940:C:T	0.00371653	10.747	1.50293
53178066	chr16:53178066:C:T	1.15704e-08	-1.46546e-10	-0.429891
53178869	chr16:53178869:C:T	2.89545e-09	-0.534345	-1.28085
53179010	chr16:53179010:G:A	1.74006e-08	-0.0218334	-3.11501e-10
53179165	chr16:53179165:T:C	8.39043e-05	7.36484	1.09426
53179507	chr16:53179507:A:G	3.23488e-05	8.45899	-0.953002
53179899	chr16:53179899:A:G	5.53112e-09	-1.46546e-10	-1.16795
53180179	chr16:53180179:G:A	4.61033e-05	6.80317	1.05714
53180539	chr16:53180539:A:G	9.26435e-05	7.53082	1.02736
53180955	chr16:53180955:G:A	0.00337406	10.6818	1.47146
53181409	chr16:53181409:A:G	4.92373e-09	-1.46546e-10	-1.28427
53181788	chr16:53181788:G:A	2.92098e-09	-0.522687	-1.28373
53182059	chr16:53182059:A:G	0.00643951	10.0551	2.74454
53182074	chr16:53182074:A:G	1.05309e-08	-1.46546e-10	-0.524024
53182567	chr16:53182567:A:T	8.82847e-05	7.45458	1.0554
53182720	chr16:53182720:A:G	1.04286e-08	-1.46546e-10	-0.533786
53183200	chr16:53183200:T:C	8.74058e-05	7.50948	0.990498
53183940	chr16:53183940:T:C	0.0185926	10.0816	3.77836
53183983	chr16:53183983:C:T	2.92281e-09	-0.524173	-1.28162
53184169	chr16:53184169:C:T	5.33974e-09	-1.46546e-10	-1.20316
53184455	chr16:53184455:A:G	5.24722e-09	-1.46546e-10	-1.22064
53184494	chr16:53184494:G:A	8.23672e-05	7.39718	1.04342
53184579	chr16:53184579:A:G	3.58171e-09	-1.6025	-3.11501e-10
53184931	chr16:53184931:A:T	8.25549e-05	7.44685	0.996031
53185214	chr16:53185214:G:A	9.26589e-05	7.50743	1.05091
53186083	chr16:53186083:C:T	5.42781e-09	-1.46546e-10	-1.1868
53186269	chr16:53186269:G:A	9.38589e-09	-1.46546e-10	-0.639132
53186663	chr16:53186663:G:A	0.00218218	10.3101	1.4074
53186730	chr16:53186730:C:G	2.87105e-09	-0.540312	-1.28335
53187739	chr16:53187739:A:G	7.43575e-07	-1.46546e-10	3.73313
53188058	chr16:53188058:T:G	0.00301667	10.666	1.37533
53188270	chr16:53188270:A:G	3.41775e-09	-1.64936	-3.11501e-10
53189223	chr16:53189223:A:C	3.31666e-09	-1.67938	-3.11501e-10
53189522	chr16:53189522:G:A	4.8797e-09	-1.46546e-10	-1.29326
53189538	chr16:53189538:A:C	0.00340662	10.8202	1.34271
53189559	chr16:53189559:T:A	1.78559e-09	-1.00369	-1.2949
53190030	chr16:53190030:A:C	6.57077e-09	-1.46546e-10	-0.995709
53190275	chr16:53190275:G:T	2.94521e-09	-0.51117	-1.28699
53190973	chr16:53190973:T:C	9.97717e-09	-1.46546e-10	-0.57804
53191448	chr16:53191448:C:G	2.90083e-09	-0.525824	-1.28752
53191469	chr16:53191469:T:G	5.18733e-09	-1.46546e-10	-1.23212
53192186	chr16:53192186:A:G	9.48747e-05	7.6345	0.947474
53192741	chr16:53192741:T:C	4.55325e-08	-1.46546e-10	0.940088
53193176	chr16:53193176:A:G	6.33134e-09	-1.03283	-3.11501e-10
53193306	chr16:53193306:G:A	0.0204314	10.1431	3.81112
53193315	chr16:53193315:G:A	5.06818e-09	-1.46546e-10	-1.25536
53193422	chr16:53193422:G:A	0.00329796	10.5903	1.54015
53193469	chr16:53193469:C:A	0.00308667	10.7554	1.30883
53193761	chr16:53193761:T:A	3.26973e-09	-1.69363	-3.11501e-10
53193880	chr16:53193880:T:C	1.6322e-08	-1.46546e-10	-0.0858271
53194250	chr16:53194250:A:C	5.85823e-09	-1.46546e-10	-1.11049
53194521	chr16:53194521:G:A	2.85739e-09	-0.538789	-1.28964
53194899	chr16:53194899:TAATAA:T	5.35841e-09	-1.46546e-10	-1.19967
53195329	chr16:53195329:A:C	0.00296011	10.7259	1.29652
53195637	chr16:53195637:C:G	0.0211716	10.1618	3.82804
53195872	chr16:53195872:C:G	4.87139e-09	-1.46546e-10	-1.29496
53196430	chr16:53196430:T:C	9.72273e-05	7.72638	0.880085
53196746	chr16:53196746:A:G	0.0033529	10.9019	1.24511
53196918	chr16:53196918:A:C	5.34945e-09	-1.46546e-10	-1.20134
53196939	chr16:53196939:G:A	4.91341e-09	-1.46546e-10	-1.28637
53197475	chr16:53197475:A:G	5.55041e-09	-1.46546e-10	-1.16447
53197558	chr16:53197558:TTTTAAATA:T	1.65832e-08	-1.46546e-10	-0.0699501
53197877	chr16:53197877:C:T	5.17545e-09	-1.46546e-10	-1.23441
53198002	chr16:53198002:G:A	1.21929e-08	-1.46546e-10	-0.377487
53198101	chr16:53198101:C:T	5.0162e-05	8.87611	-0.931435
53198190	chr16:53198190:A:G	5.03166e-09	-1.46546e-10	-1.26259
53198229	chr16:53198229:C:T	0.0028483	10.599	1.38491
53198648	chr16:53198648:A:G	9.92283e-09	-1.46546e-10	-0.583501
53198763	chr16:53198763:A:T	3.25364e-09	-1.69857	-3.11501e-10
53199308	chr16:53199308:T:A	9.94796e-05	7.53587	1.0935
53199363	chr16:53199363:T:C	2.92428e-09	-0.528811	-1.27648
53199751	chr16:53199751:T:C	8.98798e-05	7.58472	0.943168
53200007	chr16:53200007:G:A	5.54329e-09	-1.46546e-10	-1.16575
53200102	chr16:53200102:G:A	1.00259e-08	-1.46546e-10	-0.573165
53200263	chr16:53200263:T:C	5.3401e-05	9.15507	-1.14782
53200318	chr16:53200318:C:A	4.85645e-09	-1.46546e-10	-1.29803
53200457	chr16:53200457:G:A	3.39241e-09	-1.6568	-3.11501e-10
53200776	chr16:53200776:G:A	4.91925e-09	-1.46546e-10	-1.28518
53200924	chr16:53200924:C:T	5.9723e-09	-1.46546e-10	-1.09121
53201509	chr16:53201509:G:A	0.0034863	10.825	1.36106
53201556	chr16:53201556:C:T	6.44583e-09	-1.46546e-10	-1.01491
53201931	chr16:53201931:T:C	4.99038e-09	-1.46546e-10	-1.27083
53202044	chr16:53202044:A:G	4.86535e-09	-1.46546e-10	-1.2962
53202243	chr16:53202243:T:C	0.00460996	11.0797	1.38571
53202766	chr16:53202766:C:T	6.2631e-09	0.254988	-1.29865
53202904	chr16:53202904:GTTCCAC:G	1.08815e-08	-1.46546e-10	-0.491277
53204107	chr16:53204107:TTCTTTA:T	1.37895e-08	-1.46546e-10	-0.254432
53204136	chr16:53204136:G:A	8.82801e-09	-1.46546e-10	-0.700409
53204428	chr16:53204428:C:T	7.55423e-05	7.53534	0.818772
53204714	chr16:53204714:C:T	4.98572e-09	-1.46546e-10	-1.27176
53204836	chr16:53204836:T:C	4.91556e-09	-1.46546e-10	-1.28593
53205093	chr16:53205093:T:G	5.29524e-09	-1.46546e-10	-1.21153
53205165	chr16:53205165:T:C	2.88331e-09	-0.543957	-1.27544
53205249	chr16:53205249:C:G	0.019801	10.0786	3.84426
53206457	chr16:53206457:T:C	1.23872e-08	-1.46546e-10	-0.361675
53206497	chr16:53206497:A:G	0.00144763	10.3391	0.968009
53206547	chr16:53206547:A:G	5.71029e-09	-1.46546e-10	-1.13607
53206697	chr16:53206697:A:G	9.48901e-05	7.67945	0.902684
53207123	chr16:53207123:G:T	4.91397e-09	-1.46546e-10	-1.28626
53207851	chr16:53207851:G:A	0.00232178	10.4516	1.32787
53209040	chr16:53209040:T:C	0.000105163	7.70484	0.980084
53209046	chr16:53209046:T:G	4.91252e-09	-1.46546e-10	-1.28655
53210650	chr16:53210650:G:A	2.80542e-08	-1.46546e-10	0.455799
53210899	chr16:53210899:T:C	5.06665e-09	-1.46546e-10	-1.25566
53211227	chr16:53211227:A:G	5.27903e-09	-1.46546e-10	-1.2146
53211504	chr16:53211504:C:T	1.12083e-08	-1.46546e-10	-0.461682
53211731	chr16:53211731:C:CTT	9.06011e-05	7.63163	0.904253
53212252	chr16:53212252:A:G	4.85432e-09	-1.46546e-10	-1.29847
53212262	chr16:53212262:A:G	7.7639e-05	7.43197	0.949512
53212345	chr16:53212345:C:T	6.04667e-09	-1.46546e-10	-1.07883
53212641	chr16:53212641:G:A	0.00305469	10.7137	1.34019
53212808	chr16:53212808:A:G	1.47044e-08	-1.46546e-10	-0.190193
53213028	chr16:53213028:T:C	5.00683e-09	-1.46546e-10	-1.26754
53213846	chr16:53213846:T:C	9.23471e-05	7.70499	0.849976
53213903	chr16:53213903:T:C	1.01374e-08	-1.46546e-10	-0.562109
53214517	chr16:53214517:G:GTAAGT	2.89778e-09	-0.537779	-1.27662
53214602	chr16:53214602:C:T	0.00296994	10.7247	1.30106
53214662	chr16:53214662:G:A	3.02638e-09	-0.494134	-1.27684
53215720	chr16:53215720:G:C	6.02668e-05	9.24781	-1.11961
53215788	chr16:53215788:G:A	2.90341e-09	-0.536771	-1.27568
53215951	chr16:53215951:C:T	1.35172e-09	-1.27785	-1.29912
53215956	chr16:53215956:A:G	2.83975e-09	-0.558196	-1.27643
53216345	chr16:53216345:T:C	1.01506e-08	-1.46546e-10	-0.56081
53216837	chr16:53216837:T:C	4.88365e-09	-1.46546e-10	-1.29245
53217014	chr16:53217014:G:A	0.000279783	9.05025	0.613176
53217167	chr16:53217167:G:A	2.81877e-09	-0.564977	-1.27706
53217411	chr16:53217411:G:A	2.99751e-09	-0.502187	-1.27837
53217618	chr16:53217618:C:T	8.26904e-05	7.50641	0.938112
53218013	chr16:53218013:A:T	6.41451e-09	-1.46546e-10	-1.01978
53218083	chr16:53218083:G:A	5.91917e-09	-1.46546e-10	-1.10014
53218108	chr16:53218108:C:T	8.94161e-05	7.58399	0.938728
53218165	chr16:53218165:C:T	4.85238e-09	-1.46546e-10	-1.29887
53218358	chr16:53218358:C:CT	5.49912e-09	-1.46546e-10	-1.17375
53218625	chr16:53218625:C:T	2.96082e-09	-0.494837	-1.29804
53218834	chr16:53218834:CTACAAACTATT:C	6.4044e-08	-1.46546e-10	1.28123
53218960	chr16:53218960:CT:C	6.40479e-09	-1.46546e-10	-1.02129
53219246	chr16:53219246:A:G	4.98364e-09	-1.46546e-10	-1.27218
53219332	chr16:53219332:A:G	6.1174e-09	-1.46546e-10	-1.0672
53219487	chr16:53219487:G:A	5.60196e-09	-1.46546e-10	-1.15522
53219798	chr16:53219798:T:C	8.41164e-05	7.49369	0.967929
53219807	chr16:53219807:A:G	0.0386534	10.188	4.40385
53219967	chr16:53219967:C:T	4.91962e-09	-1.46546e-10	-1.28511
53220264	chr16:53220264:G:A	0.00683952	9.96268	2.89721
53220332	chr16:53220332:T:A	5.10067e-09	-1.46546e-10	-1.24897
53220758	chr16:53220758:A:G	1.16999e-09	-1.43243	-1.28891
53220969	chr16:53220969:G:A	4.85136e-09	-1.46546e-10	-1.29908
53221357	chr16:53221357:G:A	1.643e-08	-1.46546e-10	-0.0792289
53222137	chr16:53222137:T:C	9.62435e-05	7.7433	0.852995
53222582	chr16:53222582:T:A	0.00304769	10.7898	1.26171
53223371	chr16:53223371:T:C	5.45457e-09	-1.46546e-10	-1.18189
53223729	chr16:53223729:A:G	5.05836e-09	-1.46546e-10	-1.2573
53224362	chr16:53224362:G:A	2.84665e-09	-0.5494	-1.2828
53225293	chr16:53225293:T:C	2.85752e-09	-0.545368	-1.28302
53225781	chr16:53225781:G:C	1.65577e-07	-1.46546e-10	2.2311
53226247	chr16:53226247:T:A	7.04105e-05	7.45299	0.830771
53226976	chr16:53226976:G:A	0.000278004	8.96644	0.690609
53227039	chr16:53227039:C:A	1.10287e-08	-1.46546e-10	-0.477836
53228035	chr16:53228035:G:A	5.31844e-09	-1.46546e-10	-1.20716
53228616	chr16:53228616:C:T	2.83775e-09	-0.586436	-1.24889
53228885	chr16:53228885:GT:G	4.91342e-09	-1.46546e-10	-1.28637
53229052	chr16:53229052:C:T	1.25855e-09	-1.41577	-1.23261
53229305	chr16:53229305:A:T	4.0966e-09	-1.46818	-3.11501e-10
53229810	chr16:53229810:A:G	1.3884e-08	-1.46546e-10	-0.247599
53230026	chr16:53230026:G:T	0.00125467	10.7703	0.39373
53230203	chr16:53230203:A:G	3.39991e-09	-1.65459	-3.11501e-10
53230287	chr16:53230287:C:A	7.77007e-09	-1.46546e-10	-0.828061
53231254	chr16:53231254:T:A	5.78223e-05	9.02589	-0.939102
53231512	chr16:53231512:A:G	5.05024e-09	-1.46546e-10	-1.2589
53233467	chr16:53233467:C:T	0.00304518	10.8062	1.24456
53233586	chr16:53233586:T:C	4.87408e-09	-1.46546e-10	-1.29441
53233629	chr16:53233629:C:T	5.40834e-09	-1.46546e-10	-1.1904
53233797	chr16:53233797:C:T	2.62366e-09	-0.895942	-1.01783
53234150	chr16:53234150:T:C	2.87038e-09	-0.55507	-1.26883
53234511	chr16:53234511:A:G	0.0261174	10.2658	3.93394
53234558	chr16:53234558:CT:C	0.00305719	10.8016	1.2531
53234597	chr16:53234597:T:G	1.07347e-08	-1.46546e-10	-0.50486
53235119	chr16:53235119:GC:G	2.93064e-09	-0.522957	-1.28016
53235404	chr16:53235404:T:A	5.26388e-05	9.01535	-1.02248
53236210	chr16:53236210:C:T	4.85144e-09	-1.46546e-10	-1.29906
53236420	chr16:53236420:C:T	2.93433e-09	-0.526373	-1.27549
53236840	chr16:53236840:T:A	0.0234726	10.1261	3.96693
53237145	chr16:53237145:A:G	2.951e-09	-0.51162	-1.28458
53237337	chr16:53237337:T:C	9.83177e-05	7.72911	0.888507
53237366	chr16:53237366:C:T	3.46851e-09	-1.63461	-3.11501e-10
53237801	chr16:53237801:A:G	5.12402e-09	-1.46546e-10	-1.2444
53237868	chr16:53237868:T:C	3.02324e-09	-0.490849	-1.28116
53238059	chr16:53238059:T:C	2.91476e-09	-0.527698	-1.28085
53238195	chr16:53238195:A:G	1.048e-08	-1.46546e-10	-0.52887
53238653	chr16:53238653:C:T	5.28539e-09	0.0518256	-1.26522
53239616	chr16:53239616:G:A	6.84304e-09	-1.46546e-10	-0.955107
53240566	chr16:53240566:A:T	1.2848e-09	-1.37644	-1.25129
53242884	chr16:53242884:C:A	1.53474e-08	-1.46546e-10	-0.147395
53243151	chr16:53243151:G:C	5.80628e-09	-1.46546e-10	-1.1194
53243165	chr16:53243165:C:T	2.87008e-09	-0.543145	-1.28085
53243266	chr16:53243266:A:G	0.00560681	9.96785	2.6933
53243442	chr16:53243442:C:T	8.73701e-05	7.46493	1.03464
53243613	chr16:53243613:A:G	3.36733e-09	-1.66422	-3.11501e-10
53244565	chr16:53244565:A:G	7.47706e-07	-1.46546e-10	3.73867
53244773	chr16:53244773:C:T	0.000322575	9.39627	0.409485
53245099	chr16:53245099:G:A	0.00399877	11.1706	1.15258
53245197	chr16:53245197:C:T	3.31304e-08	0.622111	-3.11501e-10
53246304	chr16:53246304:C:T	4.9292e-09	-1.46546e-10	-1.28316
53246435	chr16:53246435:A:G	2.91101e-09	-0.536413	-1.27343
53247005	chr16:53247005:A:G	0.0002183	9.14406	0.271223
53247103	chr16:53247103:A:G	6.20835e-09	-1.46546e-10	-1.05244
53248291	chr16:53248291:G:A	0.00354664	11.0786	1.12458
53249097	chr16:53249097:T:C	9.75638e-05	7.85986	0.750062
53249554	chr16:53249554:T:C	1.48264e-09	-1.23042	-1.2541
53249756	chr16:53249756:T:C	5.2169e-09	-1.46546e-10	-1.22644
53250054	chr16:53250054:G:A	9.2031e-05	7.62615	0.925392
53250395	chr16:53250395:G:A	2.33324e-08	0.271504	-3.11501e-10
53251010	chr16:53251010:T:C	9.7431e-05	7.86475	0.743812
53251044	chr16:53251044:A:G	2.9316e-09	-0.528809	-1.27398
53251125	chr16:53251125:T:C	3.43724e-09	-1.64367	-3.11501e-10
53251391	chr16:53251391:A:C	1.26055e-08	0.247456	-0.59166
53251883	chr16:53251883:C:T	4.57904e-09	-1.35685	-3.11501e-10
53251966	chr16:53251966:C:A	0.000110867	7.79389	0.943865
53252427	chr16:53252427:A:G	3.0208e-08	0.529767	-3.11501e-10
53252640	chr16:53252640:A:G	3.42868e-09	-1.64616	-3.11501e-10
53253208	chr16:53253208:G:A	4.97488e-09	-1.46546e-10	-1.27394
53253631	chr16:53253631:T:C	9.19016e-05	7.53355	1.01658
53254184	chr16:53254184:A:C	0.0035104	10.8682	1.32468
53254258	chr16:53254258:A:G	3.45286e-09	-1.63914	-3.11501e-10
53255170	chr16:53255170:A:G	1.06546e-08	-1.46546e-10	-0.512345
53255195	chr16:53255195:A:T	2.91328e-09	-0.527696	-1.28136
53255300	chr16:53255300:C:A	2.99684e-09	-0.49867	-1.28211
53256186	chr16:53256186:G:A	3.30787e-09	-0.387457	-1.29458
53256598	chr16:53256598:C:T	1.01811e-09	-1.67702	-1.18337
53256677	chr16:53256677:A:G	4.7234e-05	8.75522	-0.870692
53256929	chr16:53256929:A:G	2.70191e-09	-0.610965	-1.27342
53256971	chr16:53256971:A:AT	8.49188e-09	-1.46546e-10	-0.739229
53257632	chr16:53257632:T:C	7.2653e-05	7.45743	0.857681
53257765	chr16:53257765:T:G	0.00231269	10.5875	1.18807
53257872	chr16:53257872:G:A	3.10796e-09	-0.470766	-1.27361
53258022	chr16:53258022:G:GTTGTT	4.86511e-09	-1.46546e-10	-1.29625
53258601	chr16:53258601:A:G	1.01105e-08	-1.46546e-10	-0.564765
53259299	chr16:53259299:A:G	0.00209744	10.443	1.2349
53259852	chr16:53259852:C:CA	4.86299e-09	-1.46546e-10	-1.29669
53261082	chr16:53261082:A:C	4.49851e-09	-1.37459	-3.11501e-10
53261220	chr16:53261220:A:G	4.91241e-09	-1.46546e-10	-1.28657
53261260	chr16:53261260:T:G	1.16526e-08	-1.46546e-10	-0.42281
53262237	chr16:53262237:T:A	4.85466e-09	-1.46546e-10	-1.2984
53262290	chr16:53262290:A:G	6.95555e-09	-1.46546e-10	-0.9388
53262765	chr16:53262765:A:G	1.19432e-08	-1.46546e-10	-0.398178
53263483	chr16:53263483:T:C	7.742e-09	0.130143	-0.961822
53263773	chr16:53263773:T:G	0.00229752	10.6153	1.15372
53263895	chr16:53263895:G:T	1.05267e-09	-1.63741	-1.1896
53264471	chr16:53264471:G:C	9.08667e-05	7.74445	0.794361
53264953	chr16:53264953:G:A	5.66567e-09	-1.14391	-3.11501e-10
53265304	chr16:53265304:A:G	5.13345e-09	-1.46546e-10	-1.24256
53265768	chr16:53265768:GC:G	4.93408e-09	-1.46546e-10	-1.28217
53265848	chr16:53265848:CAT:C	0.00241892	10.6063	1.21423
53266102	chr16:53266102:C:T	9.13693e-05	7.7115	0.83283
53266153	chr16:53266153:G:C	2.75333e-08	0.437058	-3.11501e-10
53266376	chr16:53266376:C:A	4.91445e-09	-1.46546e-10	-1.28616
53266575	chr16:53266575:A:T	0.00243683	10.7926	1.03525
53268471	chr16:53268471:G:A	0.000344628	8.86086	1.01103
53269152	chr16:53269152:A:G	3.01685e-09	-0.50858	-1.26555
53269310	chr16:53269310:A:G	2.93626e-09	-0.533941	-1.26726
53269971	chr16:53269971:T:A	2.90567e-09	-0.541354	-1.27032
53270065	chr16:53270065:C:T	6.49562e-09	-1.46546e-10	-1.00721
53270468	chr16:53270468:C:T	8.1628e-06	5.29402	0.834978
53270558	chr16:53270558:G:A	3.57286e-09	-1.60497	-3.11501e-10
53270752	chr16:53270752:G:A	8.80508e-06	5.34043	0.864318
53270893	chr16:53270893:A:G	3.27415e-09	-1.69228	-3.11501e-10
53270964	chr16:53270964:G:A	6.30168e-09	-1.46546e-10	-1.03752
53271182	chr16:53271182:A:G	2.93489e-09	-0.531139	-1.27053
53271676	chr16:53271676:A:G	3.25497e-09	-1.69815	-3.11501e-10
53272593	chr16:53272593:A:G	1.02504e-08	-1.46546e-10	-0.551026
53272850	chr16:53272850:C:T	3.03156e-09	-0.499251	-1.27001
53272982	chr16:53272982:A:G	6.23891e-07	3.55764	-3.11501e-10
53273038	chr16:53273038:G:A	5.03646e-09	-1.46546e-10	-1.26164
53274237	chr16:53274237:G:A	3.29121e-09	-1.68708	-3.11501e-10
53274403	chr16:53274403:A:T	9.01269e-06	5.38871	0.839336
53274902	chr16:53274902:C:T	2.68231e-09	-0.900418	-0.991243
53275316	chr16:53275316:C:G	5.60425e-09	-1.46546e-10	-1.15481
53275833	chr16:53275833:T:C	3.05934e-09	-0.490004	-1.27014
53276464	chr16:53276464:C:T	0.000227228	8.18022	1.27515
53276740	chr16:53276740:A:G	2.92164e-09	-0.536084	-1.27011
53276904	chr16:53276904:G:T	9.4182e-06	5.43781	0.834246
53277502	chr16:53277502:A:G	1.31497e-09	-1.30576	-1.29876
53278034	chr16:53278034:A:G	5.47278e-09	-1.46546e-10	-1.17855
53278161	chr16:53278161:A:G	2.96215e-09	-0.520062	-1.27236
53278239	chr16:53278239:A:G	9.18141e-06	5.13144	1.11516
53278879	chr16:53278879:G:A	2.72874e-09	-0.611397	-1.2631
53279201	chr16:53279201:T:C	1.78891e-05	6.51635	0.39726
53279333	chr16:53279333:G:T	0.000200245	7.90932	1.41964
53279481	chr16:53279481:G:A	5.95135e-09	-1.46546e-10	-1.09472
53279638	chr16:53279638:C:T	1.46449e-08	-0.194247	-3.11501e-10
53279754	chr16:53279754:A:G	5.90234e-06	4.93956	0.865206
53280047	chr16:53280047:A:G	0.00231945	7.34628	4.43222
53280298	chr16:53280298:T:C	1.05518e-08	-0.522042	-3.11501e-10
53280306	chr16:53280306:CTG:C	1.42863e-08	-1.46546e-10	-0.21904
53280619	chr16:53280619:T:G	3.23801e-09	-0.435624	-1.26776
53280767	chr16:53280767:C:T	4.46171e-06	6.39531	-0.870366
53280862	chr16:53280862:C:T	3.00606e-09	-0.510679	-1.26703
53281268	chr16:53281268:A:C	2.9093e-09	-0.542406	-1.26802
53281898	chr16:53281898:A:G	1.30387e-09	-1.32496	-1.28805
53282145	chr16:53282145:T:C	1.51367e-08	-1.46546e-10	-0.16122
53282655	chr16:53282655:T:C	2.93583e-09	-0.529861	-1.27149
53282942	chr16:53282942:A:G	0.00391805	11.0685	1.23431
53283406	chr16:53283406:AATGTGCTT:A	1.20991e-09	-1.39166	-1.29613
53283549	chr16:53283549:G:A	5.04101e-09	-1.46546e-10	-1.26073
53283976	chr16:53283976:C:T	1.20863e-09	-1.38974	-1.29911
53284521	chr16:53284521:A:G	5.46049e-09	0.109597	-1.2904
53284540	chr16:53284540:A:G	6.07968e-09	-1.46546e-10	-1.07339
53284817	chr16:53284817:G:A	5.75992e-09	-1.46546e-10	-1.12742
53285021	chr16:53285021:C:T	0.00285165	10.7371	1.24795
53285040	chr16:53285040:T:C	0.00222174	10.548	1.18744
53285226	chr16:53285226:C:T	1.5631e-08	-1.46546e-10	-0.129082
53285307	chr16:53285307:C:G	6.28584e-08	-1.46546e-10	1.26255
53285933	chr16:53285933:A:G	0.00236241	10.5812	1.21562
53286113	chr16:53286113:G:A	0.00260664	10.6626	1.23262
53287323	chr16:53287323:C:T	2.82378e-09	-0.566938	-1.27333
53287446	chr16:53287446:G:A	3.7154e-09	-1.56585	-3.11501e-10
53287697	chr16:53287697:G:A	3.14008e-09	-0.463978	-1.27011
53287822	chr16:53287822:T:C	0.000261396	8.39439	1.20106
53288208	chr16:53288208:T:C	6.52676e-05	7.46902	0.73889
53288281	chr16:53288281:A:G	0.00239169	10.5584	1.25082
53289001	chr16:53289001:G:C	5.79682e-05	7.3217	0.767613
53289213	chr16:53289213:G:A	3.09321e-09	-0.4857	-1.26343
53289342	chr16:53289342:C:T	1.3899e-07	-1.46546e-10	2.05606
53289367	chr16:53289367:C:A	6.16542e-09	-1.46546e-10	-1.05938
53289384	chr16:53289384:A:T	0.0221569	9.84371	4.19161
53289528	chr16:53289528:G:A	1.34465e-09	-1.2864	-1.2958
53289837	chr16:53289837:C:T	0.00752915	10.0856	2.87039
53289968	chr16:53289968:A:G	9.47273e-05	7.8026	0.777815
53290146	chr16:53290146:T:C	7.0767e-05	9.41472	-1.12591
53290149	chr16:53290149:C:T	5.19175e-09	-1.46546e-10	-1.23127
53290527	chr16:53290527:T:C	4.36763e-05	7.10581	0.70041
53290679	chr16:53290679:G:A	3.31689e-09	-1.67931	-3.11501e-10
53291161	chr16:53291161:C:A	5.20596e-09	-1.46546e-10	-1.22854
53291270	chr16:53291270:G:T	6.19461e-09	-1.46546e-10	-1.05466
53291685	chr16:53291685:C:A	2.90803e-09	-0.548623	-1.26224
53291779	chr16:53291779:G:A	0.00243527	10.5144	1.31286
53292389	chr16:53292389:C:A	7.68653e-08	-1.46546e-10	1.46372
53292948	chr16:53292948:G:A	9.17236e-05	7.63331	0.914888
53293129	chr16:53293129:A:G	0.00300626	10.7894	1.24849
53293452	chr16:53293452:C:CA	6.55329e-09	-1.46546e-10	-0.998372
53293506	chr16:53293506:C:G	0.00280308	7.61611	4.35178
53293509	chr16:53293509:G:A	3.26317e-09	-0.422967	-1.27267
53293550	chr16:53293550:G:A	1.17025e-08	-1.46546e-10	-0.418541
53293607	chr16:53293607:C:T	4.71173e-07	-1.46546e-10	3.27689
53293863	chr16:53293863:G:A	4.91555e-09	-1.46546e-10	-1.28594
53294067	chr16:53294067:T:C	8.07757e-05	7.47635	0.944743
53294490	chr16:53294490:G:T	9.02711e-09	-1.46546e-10	-0.678107
53294875	chr16:53294875:T:C	8.1332e-05	7.59578	0.832175
53295149	chr16:53295149:C:T	5.05252e-09	-1.46546e-10	-1.25845
53295350	chr16:53295350:T:C	4.8562e-09	-1.46546e-10	-1.29808
53295572	chr16:53295572:G:A	7.65124e-09	0.0396739	-0.883145
53295788	chr16:53295788:T:C	9.2412e-08	-1.46546e-10	1.64792
53296026	chr16:53296026:C:G	1.51085e-09	-1.26666	-1.19901
53296216	chr16:53296216:T:A	0.00227805	10.5029	1.25762
53296489	chr16:53296489:A:G	4.15286e-05	6.88515	0.870649
53297274	chr16:53297274:G:C	1.31191e-08	-1.46546e-10	-0.304271
53297679	chr16:53297679:A:T	0.00302594	10.7952	1.24919
53298014	chr16:53298014:T:A	5.43797e-09	-1.46546e-10	-1.18493
53298028	chr16:53298028:A:C	2.8637e-09	-0.550234	-1.27599
53298085	chr16:53298085:A:G	3.46459e-09	-1.63575	-3.11501e-10
53298264	chr16:53298264:C:T	4.91086e-09	-1.46546e-10	-1.28689
53298278	chr16:53298278:G:A	0.00286269	10.6931	1.29583
53298530	chr16:53298530:T:C	8.39952e-05	7.68482	0.77536
53299441	chr16:53299441:G:A	4.86488e-09	-1.46546e-10	-1.2963
53299657	chr16:53299657:G:T	6.98843e-09	-0.132243	-0.80184
53300257	chr16:53300257:G:A	1.10466e-08	-1.46546e-10	-0.476213
53300284	chr16:53300284:C:T	1.70949e-08	-1.46546e-10	-0.0395577
53300404	chr16:53300404:C:T	3.68152e-05	6.68657	0.948757
53300414	chr16:53300414:C:CA	1.46948e-09	-1.29916	-1.19427
53300930	chr16:53300930:A:G	7.47136e-05	7.56157	0.781504
53301052	chr16:53301052:A:G	7.25747e-05	7.58266	0.731373
53301058	chr16:53301058:G:A	1.88927e-08	-1.46546e-10	0.0604339
53302214	chr16:53302214:A:G	1.19675e-09	-1.43502	-1.26371
53302534	chr16:53302534:T:A	1.33862e-09	-1.29089	-1.29581
53302675	chr16:53302675:T:C	5.20178e-09	-1.46546e-10	-1.22934
53302731	chr16:53302731:T:C	0.00014943	8.83494	0.201301
53304974	chr16:53304974:A:G	2.82094e-09	-0.583997	-1.25727
53304986	chr16:53304986:G:T	1.2283e-09	-1.42317	-1.24954
53305771	chr16:53305771:G:T	5.13531e-09	-1.46546e-10	-1.2422
53305964	chr16:53305964:C:T	0.00292155	10.8854	1.12384
53306168	chr16:53306168:G:A	0.000321977	9.18209	0.621807
53306536	chr16:53306536:A:G	2.94204e-09	-0.548699	-1.25054
53306559	chr16:53306559:T:C	2.84095e-09	-0.576862	-1.25734
53306611	chr16:53306611:T:C	3.33406e-09	-1.67415	-3.11501e-10
53306926	chr16:53306926:C:T	9.02518e-09	-1.46546e-10	-0.678321
53307406	chr16:53307406:C:T	0.0219566	10.3	3.72623
53307888	chr16:53307888:T:C	1.30476e-08	-1.46546e-10	-0.309735
53308412	chr16:53308412:TA:T	1.45175e-08	-1.46546e-10	-0.202984
53308542	chr16:53308542:C:T	0.000110258	8.01171	0.720533
53308948	chr16:53308948:C:T	0.0108021	10.5479	2.76902
53309159	chr16:53309159:T:G	0.00362013	11.0229	1.2008
53309267	chr16:53309267:T:C	7.92223e-05	9.38835	-0.986674
53309668	chr16:53309668:A:G	6.49634e-09	-1.46546e-10	-1.0071
53309688	chr16:53309688:A:G	0.00415781	11.1515	1.21066
53309961	chr16:53309961:T:G	0.00339879	10.8663	1.29428
53310399	chr16:53310399:G:C	1.22019e-09	-1.40132	-1.27801
53310722	chr16:53310722:G:A	4.93496e-09	-1.46546e-10	-1.282
53310969	chr16:53310969:C:T	1.566e-06	5.28355	-0.805613
53311123	chr16:53311123:T:C	1.26678e-09	-1.36455	-1.27732
53311193	chr16:53311193:T:C	1.22936e-09	-1.37274	-1.29911
53311926	chr16:53311926:CA:C	0.000105671	8.05551	0.634242
53312216	chr16:53312216:C:T	4.88442e-09	-1.46546e-10	-1.29229
53314295	chr16:53314295:T:A	7.56321e-05	7.57993	0.775363
53314335	chr16:53314335:A:G	4.8515e-09	-1.46546e-10	-1.29905
53314602	chr16:53314602:T:C	1.07331e-08	-1.46546e-10	-0.505009
53314671	chr16:53314671:T:C	0.00234925	10.4698	1.32142
53314879	chr16:53314879:C:G	4.8595e-09	-1.46546e-10	-1.2974
53315088	chr16:53315088:G:A	9.46449e-05	7.77374	0.805809
53315316	chr16:53315316:A:T	0.00311693	10.8046	1.26938
53315619	chr16:53315619:C:T	2.70622e-09	-0.610894	-1.27189
53315759	chr16:53315759:A:G	7.57394e-05	9.2343	-0.877586
53315875	chr16:53315875:G:A	2.72578e-09	-0.605802	-1.26978
53316129	chr16:53316129:G:A	2.73889e-09	-0.609488	-1.2613
53316186	chr16:53316186:T:C	2.81441e-09	-0.575815	-1.26777
53316870	chr16:53316870:A:C	1.17687e-09	-1.43428	-1.2812
53316927	chr16:53316927:G:A	0.00297836	10.7012	1.32731
53317194	chr16:53317194:G:T	0.000178015	8.75556	0.455719
53317245	chr16:53317245:C:T	6.47491e-09	-1.46546e-10	-1.0104
53317553	chr16:53317553:C:G	2.79681e-09	-0.580179	-1.26968
53317572	chr16:53317572:A:G	2.76027e-09	-0.590984	-1.27203
53318417	chr16:53318417:T:C	9.33554e-05	7.77371	0.792116
53318777	chr16:53318777:A:G	2.80439e-09	-0.576492	-1.27066
53319119	chr16:53319119:A:G	5.22153e-09	-1.46546e-10	-1.22555
53319423	chr16:53319423:T:C	2.8121e-09	-0.573108	-1.2713
53319577	chr16:53319577:C:T	6.81701e-05	7.46858	0.782841
53320485	chr16:53320485:A:G	3.03967e-09	-0.505623	-1.26097
53320500	chr16:53320500:C:T	9.32271e-09	-1.46546e-10	-0.645886
53320819	chr16:53320819:C:A	8.0831e-05	7.52406	0.897714
53321918	chr16:53321918:A:G	1.78663e-06	5.5035	-0.893758
53322896	chr16:53322896:G:A	3.63394e-09	-1.58802	-3.11501e-10
53323595	chr16:53323595:A:G	9.97916e-09	-1.46546e-10	-0.57784
53324577	chr16:53324577:T:C	3.66105e-09	-1.58059	-3.11501e-10
53325618	chr16:53325618:T:A	2.48912e-09	-0.720636	-1.24577
53325672	chr16:53325672:A:G	4.96797e-09	-1.46546e-10	-1.27533
53326361	chr16:53326361:G:T	1.37649e-09	-1.27285	-1.28595
53326770	chr16:53326770:A:C	3.22211e-09	-0.447769	-1.26054
53327007	chr16:53327007:A:G	6.15986e-09	-1.46546e-10	-1.06028
53327211	chr16:53327211:T:G	4.35075e-09	-1.40799	-3.11501e-10
53327600	chr16:53327600:A:G	6.94356e-09	-1.46546e-10	-0.940524
53327943	chr16:53327943:T:C	4.85184e-09	-1.46546e-10	-1.29898
53327953	chr16:53327953:C:A	2.93877e-09	-0.530432	-1.26992
53328039	chr16:53328039:C:T	2.97976e-09	-0.502723	-1.28377
53328319	chr16:53328319:A:T	2.83291e-09	-0.553246	-1.28379
53328363	chr16:53328363:C:T	1.47433e-09	-1.33175	-1.15839
53329389	chr16:53329389:T:C	4.19057e-05	8.65736	-0.89252
53329622	chr16:53329622:T:A	7.24258e-09	-1.46546e-10	-0.898362
53329773	chr16:53329773:G:A	7.04167e-07	4.3956	-0.716928
53330236	chr16:53330236:A:G	3.34257e-08	-1.46546e-10	0.630987
53330433	chr16:53330433:TAAC:T	3.12828e-09	-0.453609	-1.28425
53330567	chr16:53330567:T:A	0.00205966	10.1803	1.4794
53331335	chr16:53331335:C:G	9.4664e-08	-1.46546e-10	1.67199
53331748	chr16:53331748:T:A	0.000183898	8.18876	1.05504
53331885	chr16:53331885:T:TA	3.08654e-09	-0.47637	-1.27492
53332073	chr16:53332073:G:A	1.16454e-08	-1.46546e-10	-0.423428
53332310	chr16:53332310:T:C	3.06141e-09	-0.486164	-1.2733
53332538	chr16:53332538:T:A	5.2433e-09	-1.46546e-10	-1.22139
53332636	chr16:53332636:T:G	0.00342802	10.9385	1.23068
53332948	chr16:53332948:C:T	0.00295965	10.8644	1.15784
53333093	chr16:53333093:C:T	6.36822e-09	-1.46546e-10	-1.02702
53333197	chr16:53333197:A:G	0.00323199	10.8519	1.2584
53333280	chr16:53333280:C:T	0.000206722	8.98286	0.377932
53333881	chr16:53333881:A:G	1.20015e-08	-1.46546e-10	-0.393311
53334021	chr16:53334021:G:A	5.28349e-05	9.09261	-1.09602
53334264	chr16:53334264:A:G	7.89425e-05	7.50875	0.889384
53334858	chr16:53334858:T:C	0.00239602	10.5222	1.28879
53334867	chr16:53334867:A:G	0.0167342	10.0304	3.7242
53335046	chr16:53335046:A:T	6.31556e-08	-1.46546e-10	1.26726
53335181	chr16:53335181:A:T	5.7949e-09	-1.12136	-3.11501e-10
53335375	chr16:53335375:A:G	8.38664e-05	7.58745	0.871188
53335436	chr16:53335436:T:C	3.13631e-09	-0.461162	-1.27413
53335602	chr16:53335602:G:A	2.95986e-09	-0.518616	-1.27458
53335660	chr16:53335660:A:G	5.02065e-09	-1.46546e-10	-1.26478
53336072	chr16:53336072:G:A	0.00169648	10.5862	0.879523
53336109	chr16:53336109:T:C	0.00368554	11.1336	1.10804
53336244	chr16:53336244:T:C	3.11165e-09	-0.465145	-1.27804
53336452	chr16:53336452:C:T	7.04485e-09	0.366319	-1.29236
53336480	chr16:53336480:G:A	3.28857e-09	-0.419276	-1.26861
53336660	chr16:53336660:G:A	1.40326e-08	-1.46546e-10	-0.236959
53336953	chr16:53336953:G:A	2.31771e-08	-1.46546e-10	0.264825
53337296	chr16:53337296:G:A	1.25989e-09	-1.35353	-1.29379
53337551	chr16:53337551:A:G	0.00016136	8.38474	0.728317
53337876	chr16:53337876:A:T	2.57802e-09	-0.917225	-1.01409
53338049	chr16:53338049:T:C	0.000159	8.37903	0.719292
53338677	chr16:53338677:T:C	0.0145176	11.0395	2.57305
53339236	chr16:53339236:C:G	1.75583e-09	-1.06793	-1.24746
53339690	chr16:53339690:T:A	1.7455e-09	-1.08437	-1.23693
53339758	chr16:53339758:A:G	1.70656e-09	-1.10746	-1.2364
53341152	chr16:53341152:C:T	0.00460679	10.2994	2.16526
53341297	chr16:53341297:A:C	0.00584973	10.0256	2.67793
53341314	chr16:53341314:G:C	0.0127751	10.8877	2.59697
53341733	chr16:53341733:G:C	0.00270125	12.2796	-0.348723
53341791	chr16:53341791:T:C	0.00523059	10.2098	2.38187
53341931	chr16:53341931:T:A	5.89439e-07	1.31389	2.18694
53342039	chr16:53342039:G:A	1.63036e-09	-1.22401	-1.16552
53342052	chr16:53342052:T:C	0.000147481	9.96729	-0.944177
53342229	chr16:53342229:T:C	5.14918e-09	-0.907129	-0.332374
53342256	chr16:53342256:C:G	9.43434e-09	-1.46546e-10	-0.633984
53342879	chr16:53342879:A:G	1.57887e-09	-1.68941	-0.732222
53343018	chr16:53343018:G:A	1.04625e-09	-1.67744	-1.15569
53343091	chr16:53343091:A:G	1.07821e-08	-1.31418	0.813725
53343185	chr16:53343185:G:A	2.32445e-08	0.267729	-3.11501e-10
53343450	chr16:53343450:T:C	3.39849e-09	-1.65501	-3.11501e-10
53343512	chr16:53343512:C:T	1.05968e-09	-1.55001	-1.27036
53343592	chr16:53343592:C:A	1.03028e-08	-1.46546e-10	-0.545921
53343820	chr16:53343820:T:A	5.46215e-09	-1.46546e-10	-1.1805
53343987	chr16:53343987:A:T	9.73157e-09	-1.46546e-10	-0.602964
53344235	chr16:53344235:T:C	1.19733e-09	-1.69759	-1.00065
53344458	chr16:53344458:C:A	2.19159e-09	-1.41929	-0.674415
53344688	chr16:53344688:T:G	1.54309e-09	-1.29097	-1.15358
53344886	chr16:53344886:T:A	5.00397e-09	-1.46546e-10	-1.26811
53345019	chr16:53345019:T:C	5.42299e-09	-1.46546e-10	-1.18769
53345259	chr16:53345259:G:T	2.08314e-09	-1.28748	-0.856987
53345310	chr16:53345310:T:G	4.93031e-09	-1.46546e-10	-1.28294
53345456	chr16:53345456:C:CAT	5.04703e-09	-1.46546e-10	-1.25954
53345689	chr16:53345689:T:G	4.89499e-09	-1.46546e-10	-1.29013
53346309	chr16:53346309:A:C	7.37475e-09	-1.46546e-10	-0.880277
53346817	chr16:53346817:T:C	1.00712e-09	-1.58399	-1.28726
53346850	chr16:53346850:T:A	6.576e-09	-1.46546e-10	-0.994913
53347047	chr16:53347047:T:C	2.38463e-08	-1.46546e-10	0.293291
53347158	chr16:53347158:A:G	7.34099e-09	-1.46546e-10	-0.884866
53347182	chr16:53347182:T:C	1.24144e-08	-1.46546e-10	-0.359482
53347287	chr16:53347287:A:G	7.32612e-09	-1.46546e-10	-0.886894
53347501	chr16:53347501:G:A	5.03478e-09	-1.46546e-10	-1.26197
53347629	chr16:53347629:C:T	5.02858e-09	-1.46546e-10	-1.2632
53347811	chr16:53347811:T:C	1.4299e-08	-0.218152	-3.11501e-10
53347913	chr16:53347913:T:C	1.23125e-08	-1.46546e-10	-0.367724
53347930	chr16:53347930:A:G	5.03634e-09	-1.46546e-10	-1.26166
53348104	chr16:53348104:A:G	4.86437e-09	-1.46546e-10	-1.2964
53348157	chr16:53348157:C:T	5.09362e-09	-1.46546e-10	-1.25035
53348176	chr16:53348176:C:T	1.03277e-08	-1.46546e-10	-0.543507
53348424	chr16:53348424:G:A	5.34956e-09	-1.46546e-10	-1.20132
53348426	chr16:53348426:T:C	1.08843e-08	-1.46546e-10	-0.491014
53348809	chr16:53348809:T:C	8.31984e-09	-1.46546e-10	-0.759696
53348810	chr16:53348810:T:C	7.64572e-09	-1.46546e-10	-0.844194
53348815	chr16:53348815:T:A	9.0371e-09	-1.46546e-10	-0.677002
53348822	chr16:53348822:G:C	5.18891e-09	-1.46546e-10	-1.23182
53348928	chr16:53348928:C:T	7.8655e-09	-1.46546e-10	-0.815854
53348934	chr16:53348934:C:T	6.28008e-09	-1.46546e-10	-1.04096
53349230	chr16:53349230:G:A	7.35803e-09	-0.882547	-3.11501e-10
53349347	chr16:53349347:T:A	5.08403e-09	-1.46546e-10	-1.25223
53349371	chr16:53349371:G:A	3.89393e-09	-1.51892	-3.11501e-10
53349432	chr16:53349432:T:G	4.96957e-09	-1.46546e-10	-1.27501
53349443	chr16:53349443:T:G	5.07951e-09	-1.46546e-10	-1.25312
53349558	chr16:53349558:C:G	7.29013e-09	-1.46546e-10	-0.891818
53349691	chr16:53349691:G:T	7.86139e-09	-1.46546e-10	-0.816376
53349839	chr16:53349839:G:A	5.03723e-09	-1.46546e-10	-1.26148
53349901	chr16:53349901:C:G	1.87087e-09	-0.992284	-1.25965
53350143	chr16:53350143:T:C	5.29686e-09	-1.46546e-10	-1.21123
53350191	chr16:53350191:G:T	1.12382e-08	-1.46546e-10	-0.459025
53350383	chr16:53350383:G:C	1.11465e-09	-1.64811	-1.12169
53350523	chr16:53350523:C:G	6.50821e-09	-1.46546e-10	-1.00527
53350723	chr16:53350723:G:A	5.06571e-09	-1.46546e-10	-1.25585
53350742	chr16:53350742:T:C	6.39852e-09	-1.46546e-10	-1.02227
53350967	chr16:53350967:T:A	5.10557e-09	-1.46546e-10	-1.24801
53351611	chr16:53351611:A:G	1.03942e-08	-1.46546e-10	-0.537096
53351630	chr16:53351630:C:A	3.37285e-09	-1.66258	-3.11501e-10
53351774	chr16:53351774:G:A	5.11922e-09	-1.46546e-10	-1.24534
53352255	chr16:53352255:C:T	2.20741e-07	-1.46546e-10	2.51865
53352299	chr16:53352299:G:C	5.11944e-09	-1.46546e-10	-1.24529
53352323	chr16:53352323:G:A	8.14604e-09	-1.46546e-10	-0.780807
53352400	chr16:53352400:C:T	5.15416e-09	-1.46546e-10	-1.23854
53352450	chr16:53352450:GT:G	5.74592e-09	-1.46546e-10	-1.12985
53352485	chr16:53352485:T:C	5.72513e-09	-1.51707	0.383595
53352821	chr16:53352821:C:T	7.93814e-09	-1.46546e-10	-0.80666
53353311	chr16:53353311:T:C	6.91128e-09	-0.945185	-3.11501e-10
53353461	chr16:53353461:CA:C	9.0369e-09	-1.46546e-10	-0.677023
53353569	chr16:53353569:A:T	9.39289e-10	-1.65097	-1.29
53354017	chr16:53354017:G:A	2.92217e-09	-0.765672	-1.04034
53354087	chr16:53354087:T:A	5.3949e-09	-1.46546e-10	-1.19289
53354245	chr16:53354245:A:T	1.0008e-09	-1.60027	-1.27726
53354548	chr16:53354548:A:G	1.01864e-09	-1.68622	-1.17365
53354778	chr16:53354778:AGAGATGGGGGCTGC:A	3.86379e-09	-1.52669	-3.11501e-10
53354857	chr16:53354857:A:G	1.18237e-09	-1.45467	-1.25615
53354887	chr16:53354887:C:T	2.05881e-07	-1.46546e-10	2.44896
53355539	chr16:53355539:G:A	1.34107e-08	-1.46546e-10	-0.28229
53355773	chr16:53355773:G:A	5.99409e-08	1.21502	-3.11501e-10
53356499	chr16:53356499:C:T	3.64373e-09	-1.58533	-3.11501e-10
53356511	chr16:53356511:T:C	5.86611e-09	-1.46546e-10	-1.10915
53356530	chr16:53356530:T:C	1.43267e-09	-1.37843	-1.14037
53356551	chr16:53356551:G:A	8.05048e-09	-1.46546e-10	-0.792608
53356625	chr16:53356625:A:G	6.32476e-09	-1.46546e-10	-1.03387
53357017	chr16:53357017:T:C	6.24492e-09	-1.46546e-10	-1.04657
53357167	chr16:53357167:T:C	1.21331e-08	-1.46546e-10	-0.382404
53357251	chr16:53357251:G:A	5.86885e-09	-1.46546e-10	-1.10868
53357477	chr16:53357477:T:C	5.5983e-09	-1.46546e-10	-1.15588
53357626	chr16:53357626:GC:G	3.39462e-09	-1.65615	-3.11501e-10
53357761	chr16:53357761:A:G	1.26782e-09	-1.69621	-0.944828
53357809	chr16:53357809:C:A	5.87343e-09	-1.46546e-10	-1.1079
53357941	chr16:53357941:A:G	1.37202e-08	-1.46546e-10	-0.259473
53358317	chr16:53358317:G:A	5.41423e-09	-1.46546e-10	-1.18931
53358401	chr16:53358401:G:A	2.41626e-08	-1.46546e-10	0.306468
53358558	chr16:53358558:G:A	9.00406e-09	-1.46546e-10	-0.680664
53358838	chr16:53358838:A:G	5.45592e-09	-1.46546e-10	-1.18164
53358943	chr16:53358943:TA:T	1.64813e-09	-1.11528	-1.26342
53359216	chr16:53359216:C:T	7.60491e-09	-1.46546e-10	-0.849546
53359251	chr16:53359251:C:A	6.32212e-09	-1.46546e-10	-1.03429
53359794	chr16:53359794:C:T	5.63438e-09	-1.14945	-3.11501e-10
53359916	chr16:53359916:A:C	2.11195e-08	-1.46546e-10	0.171859
53359964	chr16:53359964:A:G	1.00487e-09	-1.5784	-1.29509
53360374	chr16:53360374:A:G	9.59739e-10	-1.63992	-1.27951
53360460	chr16:53360460:GC:G	7.08899e-09	-1.46546e-10	-0.919797
53360553	chr16:53360553:C:G	9.01599e-10	-1.6859	-1.29602
53361121	chr16:53361121:C:CAG	1.16414e-09	-1.54933	-1.17703
53361123	chr16:53361123:ACT:A	1.16767e-09	-1.54962	-1.1737
53361238	chr16:53361238:G:A	5.10008e-09	-1.46546e-10	-1.24908
53361242	chr16:53361242:T:C	1.24182e-09	-1.36283	-1.29894
53361244	chr16:53361244:G:C	9.04864e-10	-1.67944	-1.29887
53361325	chr16:53361325:A:G	9.99864e-10	-1.69578	-1.1827
53361529	chr16:53361529:T:C	1.32237e-09	-1.3249	-1.27402
53362226	chr16:53362226:C:G	5.06204e-09	-1.46546e-10	-1.25657
53362413	chr16:53362413:C:T	9.10918e-09	-1.46546e-10	-0.669056
53362444	chr16:53362444:T:C	1.07536e-09	-1.68531	-1.12037
53362667	chr16:53362667:C:T	8.3931e-09	-1.46546e-10	-0.750929
53362895	chr16:53362895:C:T	9.26853e-10	-1.66465	-1.28965
53362987	chr16:53362987:A:T	8.93131e-10	-1.69226	-1.2991
53363238	chr16:53363238:C:T	9.93627e-09	-1.46546e-10	-0.582148
53363441	chr16:53363441:C:T	9.09196e-09	-1.46546e-10	-0.670949
53363891	chr16:53363891:C:T	1.10862e-09	-1.69934	-1.07589
53364368	chr16:53364368:C:T	1.36984e-08	-1.46546e-10	-0.26106
53364730	chr16:53364730:C:T	9.87322e-09	-1.46546e-10	-0.588513
53364845	chr16:53364845:TAC:T	4.29309e-09	-1.42133	-3.11501e-10
53365176	chr16:53365176:G:A	4.63272e-09	-1.3452	-3.11501e-10
53365309	chr16:53365309:C:A	1.32614e-08	-1.46546e-10	-0.293482
53365576	chr16:53365576:T:C	4.85484e-09	-1.46546e-10	-1.29836
53365649	chr16:53365649:G:T	5.21829e-09	-1.46546e-10	-1.22617
53365674	chr16:53365674:G:T	9.60386e-10	-1.62838	-1.29038
53366258	chr16:53366258:A:G	7.30309e-09	-0.890042	-3.11501e-10
53367820	chr16:53367820:G:A	9.38008e-10	-1.66455	-1.27779
53367962	chr16:53367962:T:C	9.87874e-08	-1.46546e-10	1.71463
53368076	chr16:53368076:G:T	4.91808e-09	-1.46546e-10	-1.28542
53368259	chr16:53368259:C:G	1.37316e-09	-1.65536	-0.905868
53368544	chr16:53368544:C:G	9.37403e-09	-1.46546e-10	-0.640397
53368848	chr16:53368848:C:T	9.89751e-10	-1.69474	-1.1939
53368937	chr16:53368937:A:G	4.95101e-09	-1.27875	-3.11501e-10
53369225	chr16:53369225:A:G	8.4627e-09	-1.46546e-10	-0.742672
53369658	chr16:53369658:T:C	7.85682e-09	-1.46546e-10	-0.816957
53369963	chr16:53369963:T:C	8.80325e-09	-1.46546e-10	-0.703219
53370092	chr16:53370092:T:C	1.31511e-09	-1.68503	-0.919387
53370239	chr16:53370239:A:G	4.87555e-09	-1.46546e-10	-1.29411
53370271	chr16:53370271:T:C	4.87186e-09	-1.46546e-10	-1.29486
53370291	chr16:53370291:C:A	1.12169e-09	-1.51038	-1.25313
53370668	chr16:53370668:C:T	3.36337e-09	-1.6654	-3.11501e-10
53370991	chr16:53370991:T:A	1.02375e-09	-1.63593	-1.21894
53371208	chr16:53371208:C:A	4.96951e-09	-1.46546e-10	-1.27502
53371528	chr16:53371528:G:A	7.23923e-08	-1.46546e-10	1.40376
53371583	chr16:53371583:T:C	8.13507e-09	-1.46546e-10	-0.782156
53371804	chr16:53371804:T:C	1.03097e-09	-1.56619	-1.28165
53372178	chr16:53372178:C:T	4.89628e-09	-1.46546e-10	-1.28986
53372536	chr16:53372536:G:A	1.31125e-09	-1.69576	-0.911599
53372751	chr16:53372751:T:C	5.274e-09	-1.46546e-10	-1.21555
53372956	chr16:53372956:C:A	4.42556e-09	-1.39094	-3.11501e-10
53373159	chr16:53373159:C:T	4.99319e-09	-1.46546e-10	-1.27027
53373535	chr16:53373535:A:G	4.44085e-09	-1.38749	-3.11501e-10
53373594	chr16:53373594:C:G	3.29012e-09	-1.69633	0.00891275
53373600	chr16:53373600:CA:C	4.90266e-09	-1.46546e-10	-1.28856
53373824	chr16:53373824:A:T	1.04168e-09	-1.55284	-1.28466
53373855	chr16:53373855:A:C	1.54946e-09	-1.69912	-0.741316
53373916	chr16:53373916:G:C	1.11476e-09	-1.51655	-1.25315
53373930	chr16:53373930:A:G	1.65185e-09	-1.67973	-0.696712
53374099	chr16:53374099:T:A	1.06157e-08	-1.46546e-10	-0.516005
53374297	chr16:53374297:G:A	5.50148e-09	-1.46546e-10	-1.17332
53374402	chr16:53374402:T:TA	4.93728e-09	-1.46546e-10	-1.28153
53374550	chr16:53374550:T:C	9.09921e-10	-1.67394	-1.29879
53374644	chr16:53374644:A:G	9.46837e-09	-1.46546e-10	-0.630383
53375149	chr16:53375149:G:A	1.34474e-08	-0.279553	-3.11501e-10
53375203	chr16:53375203:G:A	4.69478e-09	-1.33189	-3.11501e-10
53375316	chr16:53375316:C:T	1.08631e-09	-1.49818	-1.29737
53375363	chr16:53375363:G:A	1.27723e-09	-1.69927	-0.934375
53376796	chr16:53376796:G:C	9.99182e-10	-1.64865	-1.23051
53377209	chr16:53377209:C:T	5.24233e-09	-1.46546e-10	-1.22157
53377210	chr16:53377210:G:A	5.94505e-09	-1.46546e-10	-1.09578
53377335	chr16:53377335:T:C	4.85132e-09	-1.46546e-10	-1.29909
53378132	chr16:53378132:C:G	5.02613e-09	-1.46546e-10	-1.26369
53378249	chr16:53378249:T:C	9.19331e-10	-1.68853	-1.27392
53378360	chr16:53378360:G:T	1.2273e-09	-1.66339	-1.01014
53378396	chr16:53378396:T:C	1.00352e-09	-1.57618	-1.29864
53378507	chr16:53378507:T:C	9.63438e-10	-1.67558	-1.24001
53378584	chr16:53378584:T:G	2.4237e-09	-1.69926	-0.293784
53378602	chr16:53378602:C:A	7.07592e-09	-1.46546e-10	-0.921642
53379024	chr16:53379024:A:T	9.38283e-10	-1.64748	-1.29457
53379404	chr16:53379404:T:C	1.11004e-09	-1.67637	-1.09758
53379815	chr16:53379815:G:A	5.67697e-09	-1.46546e-10	-1.14192
53379840	chr16:53379840:T:A	5.20828e-09	-1.46546e-10	-1.22809
53380176	chr16:53380176:TG:T	5.57691e-09	-1.46546e-10	-1.1597
53380197	chr16:53380197:G:A	3.61059e-09	-1.59447	-3.11501e-10
53380292	chr16:53380292:G:A	1.05682e-09	-1.6675	-1.15558
53380844	chr16:53380844:G:A	1.16844e-09	-1.576	-1.14667
53380951	chr16:53380951:T:A	9.86018e-10	-1.68168	-1.21074
53381002	chr16:53381002:A:G	1.07933e-09	-1.6746	-1.1274
53381126	chr16:53381126:C:A	1.18063e-09	-1.44901	-1.26328
53381332	chr16:53381332:G:A	1.01828e-09	-1.66588	-1.19435
53381494	chr16:53381494:C:T	1.00358e-09	-1.60528	-1.26948
53381841	chr16:53381841:C:T	9.22204e-10	-1.66166	-1.29767
53382407	chr16:53382407:T:G	9.46201e-10	-1.63542	-1.29822
53382434	chr16:53382434:G:A	3.39512e-09	-1.656	-3.11501e-10
53382710	chr16:53382710:G:A	9.37954e-10	-1.65059	-1.2918
53383186	chr16:53383186:G:A	8.17761e-09	-1.46546e-10	-0.77694
53383531	chr16:53383531:A:G	1.18653e-09	-1.46595	-1.24136
53383975	chr16:53383975:A:G	9.38616e-10	-1.64525	-1.29644
53384306	chr16:53384306:A:G	8.07496e-09	-1.46546e-10	-0.789571
53384458	chr16:53384458:T:C	5.79649e-09	-1.46546e-10	-1.12109
53384968	chr16:53384968:G:A	1.60593e-09	-1.67166	-0.732976
53385025	chr16:53385025:C:T	9.60138e-10	-1.64037	-1.27865
53385055	chr16:53385055:T:C	6.53719e-09	-1.46546e-10	-1.00083
53385278	chr16:53385278:A:G	3.25318e-09	-1.69871	-3.11501e-10
53385699	chr16:53385699:C:T	9.18137e-10	-1.66464	-1.29911
53385758	chr16:53385758:G:A	1.87851e-08	-1.46546e-10	0.0547226
53385875	chr16:53385875:A:G	2.2775e-08	0.247322	-3.11501e-10
53386153	chr16:53386153:G:A	7.96782e-09	-1.46546e-10	-0.802929
53386554	chr16:53386554:G:A	4.03625e-09	-1.48302	-3.11501e-10
53386768	chr16:53386768:T:C	5.94487e-09	-1.46546e-10	-1.09581
53386915	chr16:53386915:T:A	9.30841e-10	-1.66724	-1.28277
53387196	chr16:53387196:A:G	6.28355e-09	-1.46546e-10	-1.0404
53387202	chr16:53387202:T:C	1.01762e-09	-1.57657	-1.28431
53387327	chr16:53387327:G:A	1.11981e-09	-1.49661	-1.26857
53387796	chr16:53387796:A:G	6.21621e-09	-1.05118	-3.11501e-10
53388447	chr16:53388447:T:G	8.90149e-10	-1.6991	-1.29561
53388641	chr16:53388641:G:T	3.40889e-09	-1.65195	-3.11501e-10
53389022	chr16:53389022:G:A	5.73094e-09	-1.46546e-10	-1.13246
53389050	chr16:53389050:A:T	1.02454e-08	-1.46546e-10	-0.551513
53389341	chr16:53389341:G:A	1.13035e-08	-1.46546e-10	-0.453231
53389446	chr16:53389446:G:A	1.19973e-09	-1.68617	-1.01007
53389675	chr16:53389675:T:C	1.30049e-09	-1.3522	-1.2634
53389677	chr16:53389677:G:A	1.29606e-09	-1.35561	-1.2634
53389971	chr16:53389971:A:T	1.22938e-09	-1.65404	-1.01779
53390329	chr16:53390329:C:A	4.9123e-09	-1.46546e-10	-1.2866
53390360	chr16:53390360:A:G	5.22295e-09	-1.46546e-10	-1.22528
53390532	chr16:53390532:A:G	5.31087e-09	-1.46546e-10	-1.20858
53391800	chr16:53391800:AT:A	4.89772e-09	-1.46546e-10	-1.28957
53391900	chr16:53391900:T:A	7.76929e-09	-1.46546e-10	-0.828161
53392070	chr16:53392070:T:C	5.26679e-09	-1.46546e-10	-1.21692
53392166	chr16:53392166:C:A	4.86113e-09	-1.46546e-10	-1.29707
53392345	chr16:53392345:C:T	1.12749e-08	-1.46546e-10	-0.455761
53392974	chr16:53392974:G:A	4.91166e-09	-1.46546e-10	-1.28673
53393029	chr16:53393029:C:T	4.9123e-09	-1.46546e-10	-1.2866
53393509	chr16:53393509:C:T	7.39612e-09	-0.877384	-3.11501e-10
53393614	chr16:53393614:G:T	5.4746e-09	-1.46546e-10	-1.17822
53393843	chr16:53393843:T:G	1.75999e-08	-0.0104474	-3.11501e-10
53394203	chr16:53394203:T:C	3.27435e-09	-1.69222	-3.11501e-10
53394253	chr16:53394253:G:C	5.12962e-09	-1.46546e-10	-1.24331
53394847	chr16:53394847:C:T	6.62634e-09	-1.46546e-10	-0.987286
53394937	chr16:53394937:C:G	9.47112e-10	-1.63406	-1.29861
53395261	chr16:53395261:C:T	1.3701e-09	-1.28608	-1.27738
53395268	chr16:53395268:C:T	1.2061e-09	-1.49494	-1.19601
53395293	chr16:53395293:T:C	9.29004e-10	-1.65454	-1.29744
53395483	chr16:53395483:G:T	6.37556e-09	-1.46546e-10	-1.02587
53395863	chr16:53395863:G:A	1.80196e-09	-1.11338	-1.17609
53396068	chr16:53396068:G:A	6.78105e-09	-1.46546e-10	-0.964208
53396191	chr16:53396191:A:G	5.50893e-09	-1.46546e-10	-1.17197
53396388	chr16:53396388:C:T	2.03235e-09	-1.19831	-0.970835
53396617	chr16:53396617:A:G	5.88449e-09	-1.46546e-10	-1.10602
53396747	chr16:53396747:A:G	6.32444e-09	-1.46546e-10	-1.03392
53397054	chr16:53397054:G:A	4.88099e-09	-1.46546e-10	-1.29299
53397263	chr16:53397263:G:A	9.82484e-10	-1.60775	-1.28826
53397351	chr16:53397351:T:G	9.52129e-10	-1.63474	-1.29266
53397499	chr16:53397499:T:C	1.08347e-09	-1.59293	-1.20524
53397696	chr16:53397696:T:A	5.48326e-09	-1.46546e-10	-1.17664
53397844	chr16:53397844:G:A	4.85935e-09	-1.46546e-10	-1.29744
53397865	chr16:53397865:C:T	6.27419e-09	-1.46546e-10	-1.0419
53397866	chr16:53397866:G:A	1.73509e-08	-0.0246941	-3.11501e-10
53397884	chr16:53397884:C:T	5.00136e-09	-1.46546e-10	-1.26863
53397924	chr16:53397924:A:G	5.15056e-09	-1.46546e-10	-1.23923
53398154	chr16:53398154:C:T	1.12324e-09	-1.54159	-1.22053
53398224	chr16:53398224:G:A	4.89098e-09	-1.46546e-10	-1.29095
53398307	chr16:53398307:C:G	1.59926e-09	-1.15828	-1.25052
53398315	chr16:53398315:T:C	5.29125e-09	-1.46546e-10	-1.21228
53398545	chr16:53398545:A:T	5.03184e-09	-1.46546e-10	-1.26255
53398777	chr16:53398777:C:T	5.69045e-09	-1.46546e-10	-1.13955
53398825	chr16:53398825:C:T	4.86236e-09	-1.46546e-10	-1.29682
53399046	chr16:53399046:G:A	1.69151e-09	-1.64448	-0.708238
53399234	chr16:53399234:G:A	9.30392e-10	-1.68077	-1.26972
53399502	chr16:53399502:G:C	6.67791e-09	-1.46546e-10	-0.979535
53400001	chr16:53400001:G:A	9.34651e-10	-1.65298	-1.29295
53400046	chr16:53400046:C:T	4.98623e-09	-1.46546e-10	-1.27166
53400529	chr16:53400529:G:A	7.10323e-09	-1.46546e-10	-0.91779
53400667	chr16:53400667:A:C	6.74525e-09	-1.46546e-10	-0.9695
53401517	chr16:53401517:T:C	5.45573e-09	-1.46546e-10	-1.18167
53402389	chr16:53402389:A:G	4.85393e-09	-1.46546e-10	-1.29855
53402848	chr16:53402848:A:G	4.85968e-09	-1.46546e-10	-1.29737
53403008	chr16:53403008:T:C	7.30953e-09	-1.46546e-10	-0.88916
53403145	chr16:53403145:T:A	6.34604e-09	-1.46546e-10	-1.03051
53403552	chr16:53403552:AGTACTTT:A	4.88339e-09	-1.46546e-10	-1.2925
53403594	chr16:53403594:A:G	5.83122e-09	-1.46546e-10	-1.11511
53404024	chr16:53404024:T:G	9.7493e-10	-1.64527	-1.25846
53404265	chr16:53404265:A:G	1.8618e-09	-0.992543	-1.26425
53404267	chr16:53404267:A:T	9.65689e-10	-1.67871	-1.23454
53404594	chr16:53404594:A:G	4.94508e-09	-1.46546e-10	-1.27995
53404886	chr16:53404886:C:G	4.86686e-09	-1.46546e-10	-1.29589
53405497	chr16:53405497:T:C	1.41784e-09	-1.27192	-1.25728
53405765	chr16:53405765:TACA:T	5.78426e-09	-1.46546e-10	-1.1232
53406077	chr16:53406077:G:C	5.58852e-09	-1.46546e-10	-1.15763
53406092	chr16:53406092:G:A	8.60652e-09	-1.46546e-10	-0.72582
53406299	chr16:53406299:AG:A	5.70118e-09	-1.46546e-10	-1.13767
53406450	chr16:53406450:A:G	4.85209e-09	-1.46546e-10	-1.29893
53406527	chr16:53406527:A:G	5.56951e-09	-1.46546e-10	-1.16103
53406606	chr16:53406606:G:A	7.49571e-09	-1.46546e-10	-0.864009
53406874	chr16:53406874:G:A	5.8328e-09	-1.46546e-10	-1.11484
53407323	chr16:53407323:A:T	7.39528e-09	-1.46546e-10	-0.877497
53407352	chr16:53407352:G:A	5.92356e-09	-1.46546e-10	-1.0994
53407442	chr16:53407442:T:C	6.00935e-09	-1.46546e-10	-1.08502
53407454	chr16:53407454:T:C	4.95164e-09	-1.46546e-10	-1.27862
53407642	chr16:53407642:A:G	6.74299e-09	-1.46546e-10	-0.969836
53408246	chr16:53408246:T:C	8.91995e-10	-1.69721	-1.29542
53408373	chr16:53408373:TAGAC:T	1.13665e-09	-1.5071	-1.24315
53408537	chr16:53408537:G:A	6.95143e-09	-1.46546e-10	-0.939392
53408553	chr16:53408553:A:G	5.89724e-09	-1.46546e-10	-1.10386
53408694	chr16:53408694:G:A	1.26233e-09	-1.38283	-1.26255
53408826	chr16:53408826:C:A	6.37837e-09	-1.46546e-10	-1.02543
53409142	chr16:53409142:T:C	7.13335e-09	-1.46546e-10	-0.913558
53409357	chr16:53409357:A:C	6.36724e-09	-1.46546e-10	-1.02717
53409724	chr16:53409724:C:A	1.35381e-09	-1.36483	-1.21058
53409892	chr16:53409892:T:C	5.46592e-09	-1.46546e-10	-1.17981
53410518	chr16:53410518:C:T	5.94683e-09	-1.46546e-10	-1.09548
53411163	chr16:53411163:A:T	1.24839e-09	-1.6989	-0.957584
53411167	chr16:53411167:C:T	6.2257e-09	-1.46546e-10	-1.04965
53411170	chr16:53411170:A:G	5.7152e-09	-1.46546e-10	-1.13521
53411446	chr16:53411446:T:C	1.28884e-09	-1.37386	-1.25074
53411713	chr16:53411713:A:G	5.23493e-09	-1.46546e-10	-1.22299
53412845	chr16:53412845:T:C	1.3602e-09	-1.33379	-1.23692
53412958	chr16:53412958:G:A	5.43986e-09	-1.46546e-10	-1.18459
53413140	chr16:53413140:G:A	4.85223e-09	-1.46546e-10	-1.2989
53413284	chr16:53413284:C:A	1.50708e-08	-1.46546e-10	-0.165582
53413533	chr16:53413533:G:A	6.14187e-09	-1.46546e-10	-1.06321
53414065	chr16:53414065:G:A	9.41123e-10	-1.69101	-1.24801
53414505	chr16:53414505:C:T	5.33756e-09	-1.46546e-10	-1.20357
53414783	chr16:53414783:AAAAG:A	4.97468e-09	-1.46546e-10	-1.27398
53415152	chr16:53415152:G:T	9.65808e-10	-1.6845	-1.22863
53415265	chr16:53415265:T:G	5.23901e-09	-1.46546e-10	-1.22221
53415279	chr16:53415279:G:GT	4.85248e-09	-1.46546e-10	-1.29885
53415576	chr16:53415576:CAG:C	4.96004e-09	-1.46546e-10	-1.27693
53415721	chr16:53415721:G:A	6.19161e-09	-1.46546e-10	-1.05514
53416088	chr16:53416088:C:T	5.29085e-09	-1.46546e-10	-1.21236
53416169	chr16:53416169:T:C	5.58417e-09	-1.46546e-10	-1.1584
53416174	chr16:53416174:C:T	7.63371e-09	-1.46546e-10	-0.845766
53416301	chr16:53416301:A:G	5.99014e-09	-1.46546e-10	-1.08822
53416302	chr16:53416302:C:A	5.99014e-09	-1.46546e-10	-1.08822
53416696	chr16:53416696:C:T	3.56569e-09	-1.60698	-3.11501e-10
53417190	chr16:53417190:TCA:T	9.19602e-10	-1.66511	-1.29705
53417896	chr16:53417896:C:A	6.52977e-09	-1.46546e-10	-1.00197
53418156	chr16:53418156:G:A	3.53408e-09	-1.61589	-3.11501e-10
53418172	chr16:53418172:G:A	1.22224e-08	-1.46546e-10	-0.375065
53418308	chr16:53418308:CACT:C	1.30774e-09	-1.38183	-1.22821
53419127	chr16:53419127:A:G	5.32486e-09	-1.46546e-10	-1.20595
53419212	chr16:53419212:C:A	8.21465e-09	-1.46546e-10	-0.772421
53420027	chr16:53420027:T:G	9.16653e-10	-1.67636	-1.28901
53420165	chr16:53420165:A:G	9.30168e-10	-1.6636	-1.28713
53420399	chr16:53420399:A:G	5.44069e-09	-1.46546e-10	-1.18443
53420540	chr16:53420540:A:G	4.90434e-09	-1.46546e-10	-1.28822
53420684	chr16:53420684:C:G	3.40228e-09	-1.65389	-3.11501e-10
53420845	chr16:53420845:G:A	6.26951e-09	-1.46546e-10	-1.04264
53420891	chr16:53420891:C:A	3.85943e-09	-1.52782	-3.11501e-10
53421201	chr16:53421201:T:C	5.966e-09	-1.46546e-10	-1.09226
53421471	chr16:53421471:C:T	1.02958e-09	-1.62299	-1.22619
53421548	chr16:53421548:G:A	7.6377e-09	-1.46546e-10	-0.845242
53422004	chr16:53422004:T:A	6.34355e-09	-1.46546e-10	-1.0309
53422131	chr16:53422131:G:A	7.35513e-09	-1.46546e-10	-0.882941
53422160	chr16:53422160:T:C	4.86363e-09	-1.46546e-10	-1.29655
53422364	chr16:53422364:T:C	1.07123e-09	-1.56655	-1.24298
53422479	chr16:53422479:G:C	9.93159e-10	-1.60059	-1.28461
53422749	chr16:53422749:G:A	1.10735e-09	-1.52301	-1.25336
53422905	chr16:53422905:T:A	5.31052e-09	-1.46546e-10	-1.20865
53422922	chr16:53422922:A:C	2.1178e-08	-1.46546e-10	0.174622
53422954	chr16:53422954:C:T	3.5195e-09	-1.62002	-3.11501e-10
53423389	chr16:53423389:G:A	8.99448e-10	-1.69525	-1.28906
53423592	chr16:53423592:G:A	5.06756e-09	-1.46546e-10	-1.25548
53423649	chr16:53423649:T:G	5.35662e-09	-1.46546e-10	-1.20001
53423844	chr16:53423844:A:C	3.25833e-09	-1.69713	-3.11501e-10
53423857	chr16:53423857:T:G	5.03867e-09	-1.46546e-10	-1.2612
53424297	chr16:53424297:A:G	4.87517e-09	-1.46546e-10	-1.29418
53424402	chr16:53424402:G:T	6.20974e-09	-1.46546e-10	-1.05222
53424727	chr16:53424727:C:A	5.06273e-09	-1.46546e-10	-1.25643
53424900	chr16:53424900:G:A	1.94999e-09	-1.6448	-0.565716
53425114	chr16:53425114:C:G	5.78382e-09	-1.46546e-10	-1.12328
53425160	chr16:53425160:T:C	5.78029e-09	-1.46546e-10	-1.12389
53425294	chr16:53425294:C:T	5.12164e-09	-1.46546e-10	-1.24486
53425432	chr16:53425432:G:A	3.29644e-09	-1.6855	-3.11501e-10
53425797	chr16:53425797:C:T	4.85885e-09	-1.46546e-10	-1.29754
53425833	chr16:53425833:G:A	1.24685e-09	-1.41449	-1.24323
53426260	chr16:53426260:C:T	8.4012e-09	-1.46546e-10	-0.749965
53426319	chr16:53426319:G:C	5.95185e-09	-1.46546e-10	-1.09464
53426485	chr16:53426485:A:G	1.00224e-09	-1.64553	-1.23058
53426934	chr16:53426934:G:A	4.93128e-09	-1.46546e-10	-1.28274
53427327	chr16:53427327:AATAAAAGTTTTGTTGAT:A	7.80557e-09	-1.46546e-10	-0.823502
53427590	chr16:53427590:G:A	5.77884e-09	-1.46546e-10	-1.12414
53428740	chr16:53428740:G:A	6.09857e-09	-1.46546e-10	-1.07028
53429261	chr16:53429261:G:A	5.80071e-09	-1.46546e-10	-1.12036
53429699	chr16:53429699:G:A	3.32556e-09	-1.6767	-3.11501e-10
53430342	chr16:53430342:TTAAC:T	4.86308e-09	-1.46546e-10	-1.29667
53430866	chr16:53430866:C:T	5.34259e-09	-1.46546e-10	-1.20263
53430989	chr16:53430989:T:C	8.17142e-09	-1.46546e-10	-0.777696
53430994	chr16:53430994:T:G	8.18907e-09	-1.46546e-10	-0.77554
53431388	chr16:53431388:A:G	6.41336e-09	-1.46546e-10	-1.01996
53431528	chr16:53431528:G:A	5.36592e-09	-1.46546e-10	-1.19827
53432514	chr16:53432514:C:T	7.60727e-09	-1.46546e-10	-0.849235
53432722	chr16:53432722:G:C	5.62798e-09	-1.46546e-10	-1.15059
53432877	chr16:53432877:G:A	5.95979e-09	-1.46546e-10	-1.0933
53433027	chr16:53433027:T:C	1.94264e-08	-1.46546e-10	0.0882936
53433308	chr16:53433308:G:A	6.76194e-09	-1.46546e-10	-0.96703
53433570	chr16:53433570:G:T	5.03921e-09	-1.46546e-10	-1.26109
53433810	chr16:53433810:A:G	1.49578e-09	-1.36788	-1.10781
53433929	chr16:53433929:T:TA	6.39116e-09	-1.46546e-10	-1.02342
53433953	chr16:53433953:T:C	6.25904e-09	-1.46546e-10	-1.04431
53434114	chr16:53434114:G:C	1.28778e-09	-1.38365	-1.24177
53434718	chr16:53434718:C:T	6.9489e-09	-1.46546e-10	-0.939756
53434843	chr16:53434843:C:T	3.66216e-09	-1.58029	-3.11501e-10
53434933	chr16:53434933:G:T	5.20909e-09	-1.46546e-10	-1.22793
53435050	chr16:53435050:C:T	1.06553e-09	-1.56894	-1.24593
53435070	chr16:53435070:A:C	5.73175e-09	-1.46546e-10	-1.13232
53435075	chr16:53435075:T:C	5.73876e-09	-1.46546e-10	-1.1311
53435292	chr16:53435292:G:C	5.05468e-09	-1.46546e-10	-1.25802
53435962	chr16:53435962:A:G	1.42802e-08	-1.46546e-10	-0.219463
53436218	chr16:53436218:C:T	5.70873e-09	-1.46546e-10	-1.13634
53436228	chr16:53436228:A:T	6.12375e-09	-1.46546e-10	-1.06617
53436540	chr16:53436540:C:A	1.57903e-08	-1.46546e-10	-0.118942
53436553	chr16:53436553:G:A	5.77156e-09	-1.46546e-10	-1.1254
53436616	chr16:53436616:T:C	5.19266e-09	-1.46546e-10	-1.23109
53436789	chr16:53436789:G:A	6.48284e-09	-1.46546e-10	-1.00918
53436866	chr16:53436866:T:C	6.48046e-09	-1.46546e-10	-1.00955
53437166	chr16:53437166:C:T	5.19801e-09	-1.46546e-10	-1.23006
53437374	chr16:53437374:CTA:C	5.35239e-09	-1.46546e-10	-1.2008
53437445	chr16:53437445:T:G	1.16517e-09	-1.47764	-1.24783
53437611	chr16:53437611:A:G	6.72924e-09	-1.46546e-10	-0.971877
53437891	chr16:53437891:G:A	3.37324e-09	-1.66247	-3.11501e-10
53438213	chr16:53438213:C:G	5.25785e-09	-1.46546e-10	-1.21862
53438434	chr16:53438434:G:A	3.33506e-09	-1.67385	-3.11501e-10
53438473	chr16:53438473:G:A	1.08011e-09	-1.5873	-1.21397
53438614	chr16:53438614:C:T	5.10368e-09	-1.46546e-10	-1.24838
53439024	chr16:53439024:T:C	6.53259e-09	-1.46546e-10	-1.00154
53439792	chr16:53439792:A:T	4.85256e-09	-1.46546e-10	-1.29883
53440196	chr16:53440196:C:T	1.15398e-09	-1.5103	-1.22482
53440248	chr16:53440248:T:C	9.02681e-10	-1.68181	-1.29892
53440656	chr16:53440656:C:T	1.0302e-09	-1.55558	-1.29301
53440711	chr16:53440711:A:C	6.48607e-09	-1.46546e-10	-1.00868
53440781	chr16:53440781:C:T	1.0274e-09	-1.57917	-1.27214
53440858	chr16:53440858:T:G	4.96129e-09	-1.46546e-10	-1.27667
53441738	chr16:53441738:A:G	1.3187e-09	-1.37522	-1.22647
53441969	chr16:53441969:C:T	5.62059e-09	-1.46546e-10	-1.1519
53442130	chr16:53442130:C:T	1.16096e-09	-1.63414	-1.09496
53442247	chr16:53442247:A:G	6.79498e-09	-1.46546e-10	-0.962155
53442892	chr16:53442892:G:A	1.10509e-09	-1.52561	-1.2528
53443213	chr16:53443213:T:G	5.51745e-09	-1.46546e-10	-1.17042
53443249	chr16:53443249:G:T	4.85116e-09	-1.46546e-10	-1.29912
53443293	chr16:53443293:A:G	6.0906e-09	-1.46546e-10	-1.07159
53443820	chr16:53443820:TGGG:T	1.06429e-09	-1.54194	-1.27409
53443974	chr16:53443974:C:T	6.43527e-09	-1.46546e-10	-1.01655
53444110	chr16:53444110:G:A	1.28686e-09	-1.40499	-1.22115
53444121	chr16:53444121:T:C	6.7058e-09	-1.46546e-10	-0.975367
53444408	chr16:53444408:C:T	5.53321e-09	-1.46546e-10	-1.16757
53444501	chr16:53444501:C:T	5.77153e-09	-1.46546e-10	-1.1254
53444540	chr16:53444540:G:A	4.86319e-09	-1.46546e-10	-1.29664
53444587	chr16:53444587:CAT:C	6.55513e-09	-1.46546e-10	-0.998091
53444614	chr16:53444614:G:A	4.99856e-09	-1.46546e-10	-1.26919
53444635	chr16:53444635:G:GTCAGGAGT	4.9016e-09	-1.46546e-10	-1.28878
53444673	chr16:53444673:C:A	4.85254e-09	-1.46546e-10	-1.29884
53444744	chr16:53444744:A:G	5.10224e-09	-1.46546e-10	-1.24866
53444799	chr16:53444799:G:A	6.72102e-09	-1.46546e-10	-0.973099
53444943	chr16:53444943:T:C	3.73705e-09	-1.56004	-3.11501e-10
53445528	chr16:53445528:A:G	6.35045e-09	-1.46546e-10	-1.02981
53445592	chr16:53445592:G:A	6.29184e-09	-1.46546e-10	-1.03909
53445619	chr16:53445619:C:T	5.03675e-09	-1.46546e-10	-1.26158
53445694	chr16:53445694:T:C	5.97698e-09	-1.46546e-10	-1.09042
53445740	chr16:53445740:G:A	1.00997e-09	-1.57058	-1.29784
53445923	chr16:53445923:C:G	5.74592e-09	-1.46546e-10	-1.12985
53445943	chr16:53445943:G:A	5.13817e-09	-1.46546e-10	-1.24164
53445946	chr16:53445946:TAAGTAGAA:T	5.36954e-09	-1.46546e-10	-1.1976
53446142	chr16:53446142:C:G	5.6572e-09	-1.46546e-10	-1.14541
53446200	chr16:53446200:C:T	8.97687e-10	-1.68824	-1.29804
53446296	chr16:53446296:G:A	5.17661e-09	-1.46546e-10	-1.23419
53446297	chr16:53446297:T:C	6.79197e-09	-1.46546e-10	-0.962599
53446382	chr16:53446382:C:G	5.19542e-09	-1.46546e-10	-1.23056
53446399	chr16:53446399:G:A	5.09881e-09	-1.46546e-10	-1.24933
53446618	chr16:53446618:G:A	4.86338e-09	-1.46546e-10	-1.29661
53446797	chr16:53446797:C:T	1.01523e-09	-1.60444	-1.25878
53447230	chr16:53447230:A:G	5.7452e-09	-1.46546e-10	-1.12997
53447500	chr16:53447500:A:G	1.15158e-09	-1.651	-1.0862
53447510	chr16:53447510:G:C	1.04308e-09	-1.53852	-1.29765
53448261	chr16:53448261:A:G	3.93765e-09	-1.50776	-3.11501e-10
53448452	chr16:53448452:C:T	4.90562e-09	-1.46546e-10	-1.28796
53448453	chr16:53448453:G:A	1.02505e-09	-1.58651	-1.26709
53448780	chr16:53448780:G:A	1.02649e-09	-1.5979	-1.2543
53449203	chr16:53449203:G:A	6.37559e-09	-1.46546e-10	-1.02586
53449214	chr16:53449214:C:T	4.99864e-09	-1.46546e-10	-1.26917
53449226	chr16:53449226:A:G	9.63928e-10	-1.61859	-1.29649
53449319	chr16:53449319:A:G	4.85863e-09	-1.46546e-10	-1.29758
53449464	chr16:53449464:A:G	1.26444e-09	-1.42317	-1.22054
53449831	chr16:53449831:G:A	5.05013e-09	-1.46546e-10	-1.25893
53449882	chr16:53449882:A:G	6.15174e-09	-1.46546e-10	-1.0616
53450068	chr16:53450068:C:A	9.8056e-10	-1.62888	-1.26909
53450871	chr16:53450871:A:G	5.45553e-09	-1.46546e-10	-1.18171
53451148	chr16:53451148:CACTT:C	6.29276e-09	-1.46546e-10	-1.03894
53451289	chr16:53451289:T:G	4.52168e-09	-1.36946	-3.11501e-10
53451469	chr16:53451469:G:A	4.91306e-09	-1.46546e-10	-1.28644
53451995	chr16:53451995:TG:T	1.2087e-08	-0.386209	-3.11501e-10
53452035	chr16:53452035:A:C	6.53394e-09	-1.46546e-10	-1.00133
53452266	chr16:53452266:AAACT:A	7.51648e-09	-1.46546e-10	-0.861242
53452820	chr16:53452820:C:T	4.36988e-09	-1.4036	-3.11501e-10
53452927	chr16:53452927:C:T	5.63603e-09	-1.46546e-10	-1.14916
53453306	chr16:53453306:C:T	1.04931e-09	-1.59432	-1.23589
53453636	chr16:53453636:C:T	4.85148e-09	-1.46546e-10	-1.29906
53453677	chr16:53453677:G:A	4.20656e-09	-1.44169	-3.11501e-10
53455044	chr16:53455044:T:C	5.65571e-09	-1.46546e-10	-1.14567
53455404	chr16:53455404:A:T	5.17913e-09	-1.46546e-10	-1.2337
53455479	chr16:53455479:G:C	5.47087e-09	-1.46546e-10	-1.1789
53455529	chr16:53455529:A:G	3.32376e-09	-1.67724	-3.11501e-10
53455793	chr16:53455793:G:A	1.03472e-09	-1.59882	-1.24539
53455984	chr16:53455984:C:G	5.33713e-09	-1.46546e-10	-1.20365
53456119	chr16:53456119:T:G	1.11921e-08	-1.46546e-10	-0.463134
53456595	chr16:53456595:G:A	5.04001e-09	-1.46546e-10	-1.26093
53456815	chr16:53456815:A:G	5.83316e-09	-1.46546e-10	-1.11478
53456964	chr16:53456964:A:G	3.43996e-09	-1.64288	-3.11501e-10
53457960	chr16:53457960:C:T	5.35701e-09	-1.46546e-10	-1.19993
53458946	chr16:53458946:A:G	7.17363e-09	-1.46546e-10	-0.907927
53459670	chr16:53459670:A:G	6.76609e-09	-1.46546e-10	-0.966416
53460911	chr16:53460911:G:C	5.70548e-09	-1.46546e-10	-1.13691
53461210	chr16:53461210:C:T	5.71786e-09	-1.46546e-10	-1.13475
53461397	chr16:53461397:C:T	5.18713e-09	-1.46546e-10	-1.23216
53461660	chr16:53461660:T:A	7.17895e-09	-1.46546e-10	-0.907187
53462138	chr16:53462138:A:G	5.74173e-09	-1.46546e-10	-1.13058
53462330	chr16:53462330:T:G	3.50073e-09	-1.62537	-3.11501e-10
53462375	chr16:53462375:A:G	5.20561e-09	-1.46546e-10	-1.2286
53462686	chr16:53462686:G:A	1.05264e-09	-1.59866	-1.22838
53462889	chr16:53462889:G:A	5.04001e-09	-1.46546e-10	-1.26093
53462902	chr16:53462902:A:G	5.60101e-09	-1.46546e-10	-1.15539
53463071	chr16:53463071:C:T	4.88007e-09	-1.46546e-10	-1.29318
53463339	chr16:53463339:G:A	5.43821e-09	-1.46546e-10	-1.18489
53463505	chr16:53463505:G:T	9.99934e-10	-1.62032	-1.25808
53463862	chr16:53463862:C:T	1.01705e-09	-1.56254	-1.29889
53464490	chr16:53464490:T:C	1.10681e-09	-1.5846	-1.19226
53464796	chr16:53464796:G:T	5.7748e-09	-1.46546e-10	-1.12484
53465139	chr16:53465139:C:T	2.3007e-08	0.257457	-3.11501e-10
53465299	chr16:53465299:T:C	5.01137e-09	-1.46546e-10	-1.26663
53465378	chr16:53465378:G:T	4.919e-09	-1.46546e-10	-1.28523
53465462	chr16:53465462:G:C	3.26809e-09	-1.69413	-3.11501e-10
53465687	chr16:53465687:A:G	1.02604e-09	-1.60344	-1.2492
53465743	chr16:53465743:C:T	6.31454e-09	-1.46546e-10	-1.03548
53465813	chr16:53465813:T:C	1.28228e-09	-1.38659	-1.24311
53466115	chr16:53466115:T:C	7.65525e-09	-1.46546e-10	-0.842948
53466584	chr16:53466584:C:T	7.27932e-09	-1.46546e-10	-0.893302
53467630	chr16:53467630:C:T	5.80058e-09	-1.46546e-10	-1.12038
53467844	chr16:53467844:A:G	6.485e-09	-1.46546e-10	-1.00885
53467971	chr16:53467971:A:C	6.24378e-09	-1.46546e-10	-1.04675
53467982	chr16:53467982:A:G	1.92346e-09	-0.962414	-1.2618
53468034	chr16:53468034:G:A	9.44316e-10	-1.64398	-1.29165
53468256	chr16:53468256:A:T	3.72665e-09	-0.272412	-1.29042
53468445	chr16:53468445:C:T	6.47724e-09	-1.46546e-10	-1.01004
53469198	chr16:53469198:C:G	3.29991e-09	-1.68444	-3.11501e-10
53470022	chr16:53470022:G:A	1.27763e-09	-1.39481	-1.23853
53470031	chr16:53470031:C:G	1.20345e-09	-1.39982	-1.29332
53470624	chr16:53470624:A:T	3.38143e-09	-1.66004	-3.11501e-10
53470809	chr16:53470809:T:C	1.25316e-09	-1.41291	-1.23976
53471342	chr16:53471342:AC:A	4.85137e-09	-1.46546e-10	-1.29908
53471465	chr16:53471465:T:C	9.85984e-10	-1.6091	-1.28336
53472412	chr16:53472412:C:G	2.09912e-08	-1.46546e-10	0.165762
53472658	chr16:53472658:G:C	7.17203e-09	-1.46546e-10	-0.908151
53472698	chr16:53472698:C:T	5.19789e-09	-1.46546e-10	-1.23009
53472931	chr16:53472931:T:A	5.65219e-09	-1.46546e-10	-1.1463
53473052	chr16:53473052:T:C	6.44701e-09	-1.46546e-10	-1.01472
53473465	chr16:53473465:G:A	8.33553e-09	-1.46546e-10	-0.757813
53474258	chr16:53474258:T:C	8.51455e-09	-1.42541	0.688843
53474510	chr16:53474510:T:C	6.64666e-09	-1.46546e-10	-0.984225
53474595	chr16:53474595:C:T	1.02984e-09	-1.60203	-1.24691
53474728	chr16:53474728:G:A	7.83785e-09	-1.42957	0.6102
53475081	chr16:53475081:G:A	5.65375e-09	-1.46546e-10	-1.14602
53475171	chr16:53475171:C:A	6.86616e-09	-1.46546e-10	-0.951734
53475219	chr16:53475219:G:A	1.02774e-09	-1.55188	-1.2991
53475339	chr16:53475339:C:T	6.05418e-09	-1.46546e-10	-1.07759
53476024	chr16:53476024:G:A	1.16641e-09	-1.47274	-1.25167
53476557	chr16:53476557:A:T	5.10632e-09	-1.46546e-10	-1.24786
53476592	chr16:53476592:A:G	2.00052e-09	-1.55475	-0.630183
53476775	chr16:53476775:G:A	1.03854e-09	-1.59761	-1.24292
53476794	chr16:53476794:C:T	5.3779e-09	-1.46546e-10	-1.19604
53476819	chr16:53476819:T:C	9.05816e-10	-1.69019	-1.28707
53477036	chr16:53477036:C:T	5.2379e-09	-1.46546e-10	-1.22242
53478014	chr16:53478014:G:A	1.02015e-09	-1.55947	-1.29892
53478170	chr16:53478170:C:T	5.98201e-09	-1.46546e-10	-1.08958
53478491	chr16:53478491:C:T	5.97931e-09	-1.46546e-10	-1.09003
53478576	chr16:53478576:G:A	9.70845e-10	-1.61653	-1.2914
53479143	chr16:53479143:T:C	9.91257e-10	-1.6012	-1.28592
53479540	chr16:53479540:C:G	1.32994e-09	-1.3655	-1.22771
53480530	chr16:53480530:G:A	4.8797e-09	-1.46546e-10	-1.29326
53480884	chr16:53480884:T:C	6.21945e-09	-1.05066	-3.11501e-10
53480908	chr16:53480908:C:T	1.01319e-09	-1.56876	-1.29647
53480938	chr16:53480938:C:A	9.17492e-10	-1.69068	-1.27377
53481181	chr16:53481181:T:C	9.95135e-10	-1.58598	-1.29724
53481514	chr16:53481514:A:G	4.85258e-09	-1.46546e-10	-1.29883
53482047	chr16:53482047:T:C	1.04046e-09	-1.60814	-1.23053
53482764	chr16:53482764:C:T	1.03989e-09	-1.60073	-1.2385
53482912	chr16:53482912:A:G	1.04789e-09	-1.56009	-1.27148
53483038	chr16:53483038:A:T	1.11772e-09	-1.52287	-1.24418
53483330	chr16:53483330:G:A	1.01172e-09	-1.57045	-1.29623
53483478	chr16:53483478:C:T	8.88218e-09	-1.46546e-10	-0.694293
53483545	chr16:53483545:A:G	2.04419e-08	-1.46546e-10	0.139245
53483902	chr16:53483902:A:T	4.85147e-09	-1.46546e-10	-1.29906
53483979	chr16:53483979:TAA:T	1.37743e-09	-1.31326	-1.24486
53484293	chr16:53484293:T:C	4.63464e-09	-1.34478	-3.11501e-10
53484316	chr16:53484316:T:C	1.2486e-09	-1.41672	-1.2396
53484758	chr16:53484758:GCTCTGGGAA:G	6.80392e-09	-1.46546e-10	-0.96084
53484774	chr16:53484774:G:T	1.00848e-09	-1.59331	-1.27659
53484828	chr16:53484828:T:A	5.10471e-09	-1.46546e-10	-1.24818
53485043	chr16:53485043:T:C	5.5237e-09	-1.46546e-10	-1.16929
53485123	chr16:53485123:T:C	9.92837e-10	-1.59262	-1.29291
53485652	chr16:53485652:C:T	5.64442e-09	-1.46546e-10	-1.14767
53485961	chr16:53485961:C:G	4.9745e-09	-1.46546e-10	-1.27402
53485966	chr16:53485966:A:G	4.85342e-09	-1.46546e-10	-1.29866
53486228	chr16:53486228:G:A	5.05305e-09	-1.46546e-10	-1.25835
53486342	chr16:53486342:G:A	5.44396e-09	-1.46546e-10	-1.18383
53486701	chr16:53486701:G:A	1.29691e-09	-1.40657	-1.21178
53486748	chr16:53486748:A:G	4.93756e-09	-1.46546e-10	-1.28147
53486877	chr16:53486877:A:G	3.53797e-09	-1.61479	-3.11501e-10
53486892	chr16:53486892:A:G	9.70187e-10	-1.62518	-1.28343
53486956	chr16:53486956:T:TTTTAAAA	4.86138e-09	-1.46546e-10	-1.29702
53487086	chr16:53487086:T:C	1.28631e-09	-1.41381	-1.21275
53487681	chr16:53487681:G:A	5.92323e-09	-1.46546e-10	-1.09946
53487829	chr16:53487829:G:A	4.88217e-09	-1.46546e-10	-1.29275
53488260	chr16:53488260:T:C	8.92589e-10	-1.6937	-1.29826
53488324	chr16:53488324:G:T	6.04629e-09	-1.46546e-10	-1.07889
53488357	chr16:53488357:A:G	3.2565e-09	-1.69769	-3.11501e-10
53488430	chr16:53488430:G:A	3.26663e-09	-1.69458	-3.11501e-10
53488837	chr16:53488837:T:C	1.00045e-09	-1.58809	-1.2898
53488995	chr16:53488995:G:C	6.64253e-09	-1.46546e-10	-0.984847
53490035	chr16:53490035:AG:A	1.01787e-09	-1.61448	-1.24615
53490598	chr16:53490598:T:C	4.86131e-09	-1.46546e-10	-1.29703
53491721	chr16:53491721:A:C	8.96216e-10	-1.68998	-1.29793
53491908	chr16:53491908:T:C	1.14553e-08	-1.46546e-10	-0.439888
53492046	chr16:53492046:T:C	5.21153e-09	-1.46546e-10	-1.22747
53492454	chr16:53492454:T:C	5.40667e-09	-1.46546e-10	-1.19071
53492639	chr16:53492639:C:T	1.19549e-09	-1.49049	-1.2093
53492790	chr16:53492790:G:A	5.73365e-09	-1.46546e-10	-1.13199
53493277	chr16:53493277:C:T	5.44455e-09	-1.46546e-10	-1.18372
53493520	chr16:53493520:T:G	7.00482e-09	-1.46546e-10	-0.931741
53494167	chr16:53494167:T:C	4.85123e-09	-1.46546e-10	-1.29911
53494778	chr16:53494778:T:G	5.56225e-09	-1.46546e-10	-1.16234
53495372	chr16:53495372:C:T	3.35978e-09	-1.66646	-3.11501e-10
53495378	chr16:53495378:G:C	5.31901e-09	-1.46546e-10	-1.20705
53495651	chr16:53495651:C:G	5.5547e-09	-1.46546e-10	-1.16369
53496035	chr16:53496035:A:G	5.64488e-09	-1.46546e-10	-1.14759
53496245	chr16:53496245:A:T	1.18511e-08	-1.46546e-10	-0.405915
53496428	chr16:53496428:A:C	5.29849e-09	-1.46546e-10	-1.21092
53496599	chr16:53496599:A:G	5.74512e-09	-1.46546e-10	-1.12999
53496789	chr16:53496789:T:G	5.91191e-09	-1.46546e-10	-1.10137
53496837	chr16:53496837:T:C	4.95112e-09	-1.46546e-10	-1.27873
53496946	chr16:53496946:T:C	3.40098e-09	-1.65428	-3.11501e-10
53497027	chr16:53497027:G:C	1.18119e-08	-1.46546e-10	-0.409236
53497046	chr16:53497046:G:A	4.90132e-09	-1.46546e-10	-1.28884
53497345	chr16:53497345:G:A	5.20987e-09	-1.46546e-10	-1.22778
53497403	chr16:53497403:T:C	6.38792e-09	-1.46546e-10	-1.02393
53497624	chr16:53497624:C:T	5.71518e-09	-1.46546e-10	-1.13521
53497766	chr16:53497766:T:C	4.92666e-09	-1.46546e-10	-1.28368
53497854	chr16:53497854:A:G	3.38083e-08	0.642367	-3.11501e-10
53497895	chr16:53497895:C:A	6.14931e-09	-1.46546e-10	-1.062
53498027	chr16:53498027:C:T	4.85478e-09	-1.46546e-10	-1.29838
53498661	chr16:53498661:T:C	5.03113e-09	-1.46546e-10	-1.2627
53498838	chr16:53498838:T:C	5.77048e-09	-1.46546e-10	-1.12558
53499004	chr16:53499004:A:T	6.08043e-09	-1.46546e-10	-1.07326
53499201	chr16:53499201:C:T	5.85262e-09	-1.46546e-10	-1.11145
53499266	chr16:53499266:T:C	6.50017e-09	-1.46546e-10	-1.00651
53499315	chr16:53499315:A:C	1.30115e-09	-1.32048	-1.29461
53499430	chr16:53499430:T:C	9.79315e-10	-1.60677	-1.29247
53499889	chr16:53499889:C:G	9.10212e-10	-1.69934	-1.27308
53499912	chr16:53499912:G:A	1.18393e-08	-1.46546e-10	-0.406919
53501070	chr16:53501070:T:C	4.86304e-09	-1.46546e-10	-1.29668
53501364	chr16:53501364:C:G	9.18687e-10	-1.66885	-1.2943
53501684	chr16:53501684:G:A	6.87806e-09	-1.46546e-10	-0.950003
53502433	chr16:53502433:C:T	1.01878e-09	-1.62523	-1.2345
53502450	chr16:53502450:G:A	6.7529e-09	-1.46546e-10	-0.968368
53503511	chr16:53503511:C:A	1.47878e-09	-1.69113	-0.79599
53503597	chr16:53503597:C:G	5.27399e-09	-1.46546e-10	-1.21555
53503669	chr16:53503669:A:G	1.34108e-09	-1.40386	-1.18101
53503829	chr16:53503829:C:T	9.6933e-10	-1.61192	-1.29757
53503851	chr16:53503851:G:A	5.68419e-09	-1.46546e-10	-1.14065
53503880	chr16:53503880:C:T	5.45524e-09	-1.46546e-10	-1.18176
53504393	chr16:53504393:T:C	4.86636e-09	-1.46546e-10	-1.29599
53504489	chr16:53504489:C:A	5.10845e-09	-1.46546e-10	-1.24744
53505015	chr16:53505015:G:A	4.96858e-09	-1.46546e-10	-1.2752
53505431	chr16:53505431:A:G	5.34042e-09	-1.46546e-10	-1.20303
53505597	chr16:53505597:C:G	2.39877e-09	-1.69605	-0.307328
53506383	chr16:53506383:G:A	1.02631e-09	-1.68947	-1.1629
53506551	chr16:53506551:G:C	5.83948e-09	-1.46546e-10	-1.1137
53506675	chr16:53506675:G:T	1.97704e-09	-1.67275	-0.523994
53506942	chr16:53506942:G:A	4.98866e-09	-1.46546e-10	-1.27117
53507186	chr16:53507186:C:T	3.5443e-09	-1.53109	-0.0819033
53507209	chr16:53507209:C:T	1.80384e-09	-1.27182	-1.0166
53507253	chr16:53507253:AAAGT:A	2.06249e-09	-1.41065	-0.743779
53507462	chr16:53507462:G:A	1.39766e-09	-1.5639	-0.979637
53507478	chr16:53507478:C:T	1.39066e-09	-1.69789	-0.850668
53507510	chr16:53507510:C:T	2.22655e-09	-1.39242	-0.685463
53507566	chr16:53507566:C:T	1.34679e-09	-1.37291	-1.20771
53507815	chr16:53507815:C:T	5.66186e-09	-1.46546e-10	-1.14459
53507927	chr16:53507927:T:C	3.78985e-08	1.36961	-0.613035
53508481	chr16:53508481:A:C	1.5037e-09	-1.28658	-1.18383
53508988	chr16:53508988:G:A	9.2239e-09	-1.46546e-10	-0.656542
53509016	chr16:53509016:G:A	1.77679e-09	-1.22157	-1.08196
53509021	chr16:53509021:G:A	9.29304e-09	0.276967	-0.926041
53509026	chr16:53509026:G:A	4.4526e-08	-1.46546e-10	0.917735
53509293	chr16:53509293:A:G	4.43087e-09	-1.38974	-3.11501e-10
53509528	chr16:53509528:C:T	7.33933e-09	-1.46546e-10	-0.885092
53509719	chr16:53509719:C:T	5.77774e-09	-1.46546e-10	-1.12433
53509805	chr16:53509805:G:A	5.75467e-09	-1.46546e-10	-1.12833
53509897	chr16:53509897:G:T	4.16884e-09	-1.4507	-3.11501e-10
53510127	chr16:53510127:A:C	2.76754e-09	-1.52117	-0.339206
53510130	chr16:53510130:T:C	9.01351e-10	-1.69547	-1.28673
53510161	chr16:53510161:T:C	5.76039e-09	-1.46546e-10	-1.12733
53510622	chr16:53510622:G:C	6.93577e-09	-1.46546e-10	-0.941647
53510718	chr16:53510718:C:G	9.71413e-10	-1.63836	-1.26899
53510834	chr16:53510834:C:G	6.20722e-09	-1.46546e-10	-1.05263
53510875	chr16:53510875:C:CA	6.78977e-09	-1.46546e-10	-0.962923
53511579	chr16:53511579:G:C	1.56289e-08	-0.129216	-3.11501e-10
53511888	chr16:53511888:A:G	1.24521e-09	-1.44021	-1.21882
53512098	chr16:53512098:C:T	8.03395e-09	-1.46546e-10	-0.794663
53512228	chr16:53512228:G:A	1.23477e-08	-1.46546e-10	-0.364873
53512790	chr16:53512790:C:T	5.51621e-09	-1.46546e-10	-1.17065
53513184	chr16:53513184:A:G	4.91014e-09	-1.46546e-10	-1.28704
53513297	chr16:53513297:C:T	9.82122e-10	-1.69898	-1.1974
53513597	chr16:53513597:T:C	4.85218e-09	-1.46546e-10	-1.29891
53513684	chr16:53513684:C:CTATA	1.09445e-09	-1.63853	-1.14956
53513735	chr16:53513735:C:T	9.9826e-10	-1.65455	-1.22553
53513889	chr16:53513889:A:G	4.86871e-09	-1.46546e-10	-1.29551
53514066	chr16:53514066:C:T	4.9182e-09	-1.46546e-10	-1.2854
53514253	chr16:53514253:G:A	3.31574e-09	-1.67966	-3.11501e-10
53514830	chr16:53514830:A:G	4.93911e-09	-1.46546e-10	-1.28116
53514876	chr16:53514876:T:C	1.53557e-09	-1.29351	-1.15593
53515226	chr16:53515226:G:A	4.91731e-09	-1.46546e-10	-1.28558
53515429	chr16:53515429:C:T	1.12525e-08	-0.632566	0.17482
53515777	chr16:53515777:C:T	1.52063e-09	-1.22478	-1.23444
53515816	chr16:53515816:A:C	2.6217e-09	-1.28099	-0.63352
53515823	chr16:53515823:C:G	4.94093e-09	-1.46546e-10	-1.28079
53515930	chr16:53515930:C:T	9.7814e-09	-1.46546e-10	-0.597857
53516986	chr16:53516986:G:A	9.29171e-10	-1.69623	-1.25557
53517185	chr16:53517185:C:A	6.97297e-09	-0.936298	-3.11501e-10
53517672	chr16:53517672:G:GA	3.30091e-09	-1.68414	-3.11501e-10
53518232	chr16:53518232:G:A	6.63897e-09	-1.46546e-10	-0.985382
53518239	chr16:53518239:A:C	8.19633e-09	-1.46546e-10	-0.774652
53518270	chr16:53518270:C:A	1.57795e-09	-1.64576	-0.776459
53518294	chr16:53518294:T:G	2.05049e-09	-0.984125	-1.17614
53518478	chr16:53518478:G:A	6.81772e-09	-1.46546e-10	-0.958814
53518524	chr16:53518524:T:C	9.3183e-09	-1.43245	0.78609
53518966	chr16:53518966:G:A	1.27067e-08	-1.46546e-10	-0.336208
53519174	chr16:53519174:C:T	5.39535e-09	-1.1928	-3.11501e-10
53519285	chr16:53519285:C:G	5.0575e-09	-1.46546e-10	-1.25747
53519714	chr16:53519714:TA:T	8.12697e-09	-1.46546e-10	-0.783152
53519763	chr16:53519763:A:G	8.24766e-09	-1.46546e-10	-0.76841
53519877	chr16:53519877:T:C	1.4795e-08	-1.46546e-10	-0.184051
53519962	chr16:53519962:A:G	4.01945e-09	-1.38668	-0.100512
53520621	chr16:53520621:C:G	4.86624e-09	-1.46546e-10	-1.29602
53520958	chr16:53520958:T:A	1.2736e-08	-1.46546e-10	-0.333904
53521312	chr16:53521312:T:C	3.79231e-08	-1.63861	2.39583
53521478	chr16:53521478:C:T	1.50194e-09	-1.59647	-0.875114
53521644	chr16:53521644:C:T	9.16796e-10	-1.6663	-1.29891
53521650	chr16:53521650:C:G	5.17899e-09	-1.46546e-10	-1.23373
53521927	chr16:53521927:C:T	1.20535e-09	-1.66811	-1.02346
53522569	chr16:53522569:A:G	1.44693e-08	-1.46546e-10	-0.206309
53523032	chr16:53523032:C:T	1.19429e-09	-1.44636	-1.25443
53523085	chr16:53523085:A:G	2.94982e-09	-1.3954	-0.401198
53523222	chr16:53523222:G:A	1.39815e-07	-1.46546e-10	2.06198
53523300	chr16:53523300:G:A	6.1914e-09	-1.10304	0.047863
53523433	chr16:53523433:G:A	9.60023e-09	-1.46546e-10	-0.616553
53523605	chr16:53523605:T:C	9.26009e-10	-1.69866	-1.25655
53523810	chr16:53523810:A:G	1.04385e-08	-1.69322	1.16038
53523924	chr16:53523924:C:T	9.056e-09	-1.46546e-10	-0.674911
53523951	chr16:53523951:C:T	1.02357e-08	-1.46546e-10	-0.552459
53523967	chr16:53523967:C:T	4.92611e-09	-1.46546e-10	-1.28379
53524182	chr16:53524182:C:A	4.97883e-09	-1.46546e-10	-1.27314
53524238	chr16:53524238:G:T	2.92778e-08	-1.42692	1.92541
53524279	chr16:53524279:C:T	1.24236e-08	-1.46546e-10	-0.358739
53524484	chr16:53524484:G:A	1.25908e-08	-1.46546e-10	-0.345371
53524894	chr16:53524894:G:A	1.01558e-08	-1.46546e-10	-0.560293
53524923	chr16:53524923:A:T	1.02736e-08	-1.46546e-10	-0.548763
53524986	chr16:53524986:G:A	4.7922e-08	-1.46546e-10	0.991234
53525076	chr16:53525076:C:T	5.1549e-09	-1.46546e-10	-1.23839
53525100	chr16:53525100:G:A	1.25754e-09	-1.69794	-0.951243
53525165	chr16:53525165:A:G	4.17337e-09	-1.69916	0.249543
53525339	chr16:53525339:C:T	1.20807e-08	-1.46546e-10	-0.386733
53525480	chr16:53525480:G:A	1.11245e-09	-1.69908	-1.07269
53525520	chr16:53525520:G:A	1.55101e-08	-1.46546e-10	-0.136846
53525541	chr16:53525541:T:C	4.9627e-08	-1.46546e-10	1.0262
53525637	chr16:53525637:T:C	1.02402e-08	-1.46546e-10	-0.55202
53525761	chr16:53525761:C:T	1.03382e-08	-1.46546e-10	-0.542494
53525816	chr16:53525816:A:G	6.83498e-09	-1.46546e-10	-0.956286
53525818	chr16:53525818:G:A	1.0349e-09	-1.63388	-1.21016
53525952	chr16:53525952:GGGT:G	1.05659e-08	-1.46546e-10	-0.52071
53525956	chr16:53525956:T:C	1.04411e-08	-1.46546e-10	-0.532587
53526028	chr16:53526028:A:G	8.32211e-09	-1.46546e-10	-0.759424
53526240	chr16:53526240:A:G	6.60791e-09	-1.46546e-10	-0.990072
53526495	chr16:53526495:C:CAT	6.12189e-09	-1.46546e-10	-1.06647
53526503	chr16:53526503:T:C	5.86231e-09	-1.40914	0.299341
53526537	chr16:53526537:T:A	1.01537e-08	-1.46546e-10	-0.560503
53526656	chr16:53526656:A:T	6.11755e-09	-1.46546e-10	-1.06718
53527057	chr16:53527057:T:A	5.56059e-09	-1.38357	0.220938
53527077	chr16:53527077:T:A	4.85219e-09	-1.46546e-10	-1.29891
53527233	chr16:53527233:C:A	1.55673e-09	-1.69864	-0.737111
53527352	chr16:53527352:C:A	4.96727e-09	-1.46546e-10	-1.27547
53527603	chr16:53527603:G:C	4.27674e-09	-1.6015	0.176354
53527684	chr16:53527684:G:T	4.91049e-09	-1.46546e-10	-1.28697
53528099	chr16:53528099:C:T	1.03884e-08	-1.46546e-10	-0.53765
53528401	chr16:53528401:G:A	1.15518e-08	-1.46546e-10	-0.431501
53528598	chr16:53528598:T:C	3.28192e-09	-1.68991	-3.11501e-10
53528683	chr16:53528683:G:A	1.16838e-09	-1.64697	-1.07575
53528987	chr16:53528987:A:G	4.44472e-09	-0.364101	-1.02252
53529017	chr16:53529017:G:A	4.22754e-09	-0.420096	-1.01662
53529205	chr16:53529205:C:T	4.05048e-09	-1.69914	0.219639
53529415	chr16:53529415:T:C	1.36023e-09	-1.69264	-0.878039
53529716	chr16:53529716:G:A	4.86535e-09	-1.46546e-10	-1.2962
53530087	chr16:53530087:A:T	2.41462e-08	-1.46546e-10	0.305789
53530127	chr16:53530127:G:A	5.21182e-09	-1.46546e-10	-1.22741
53530243	chr16:53530243:G:A	1.47861e-08	-1.46546e-10	-0.184654
53530276	chr16:53530276:A:G	1.3093e-09	-1.57022	-1.03863
53530471	chr16:53530471:C:G	2.56729e-07	-1.46546e-10	2.66968
53531054	chr16:53531054:T:C	1.24079e-09	-1.59616	-1.06643
53531253	chr16:53531253:A:G	1.17127e-09	-1.63439	-1.08586
53532181	chr16:53532181:T:C	1.44682e-09	-1.43715	-1.07182
53532484	chr16:53532484:C:T	4.86105e-09	-1.46546e-10	-1.29709
53532848	chr16:53532848:T:A	6.40651e-08	-1.46546e-10	1.28156
53532940	chr16:53532940:A:G	1.45566e-08	-1.46546e-10	-0.200296
53533364	chr16:53533364:G:A	1.76729e-07	-1.46546e-10	2.29628
53533874	chr16:53533874:G:A	4.95973e-09	-1.46546e-10	-1.27699
53534019	chr16:53534019:C:A	1.5981e-09	-1.48851	-0.921017
53534063	chr16:53534063:C:T	4.85214e-09	-1.46546e-10	-1.29892
53534185	chr16:53534185:T:C	5.79263e-09	-1.46546e-10	-1.12175
53534269	chr16:53534269:T:C	5.04724e-09	-1.46546e-10	-1.2595
53534324	chr16:53534324:T:C	1.77438e-09	-1.57808	-0.726809
53535106	chr16:53535106:G:GA	1.07951e-09	-1.59818	-1.20365
53535537	chr16:53535537:T:C	3.36631e-07	-1.46546e-10	2.94065
53535946	chr16:53535946:T:A	1.05559e-08	-1.46546e-10	-0.521652
53536261	chr16:53536261:C:T	8.82591e-09	-1.46546e-10	-0.700648
53536428	chr16:53536428:C:T	1.00059e-08	-1.46546e-10	-0.575163
53536855	chr16:53536855:T:G	1.60276e-09	-1.45443	-0.952185
53536939	chr16:53536939:T:C	9.36584e-09	-1.46546e-10	-0.641271
53536967	chr16:53536967:C:T	6.77099e-09	-0.965692	-3.11501e-10
53537079	chr16:53537079:C:T	1.50529e-09	-1.19265	-1.27671
53537191	chr16:53537191:G:A	5.93324e-09	-1.46546e-10	-1.09777
53537251	chr16:53537251:A:T	9.9881e-10	-1.66863	-1.2109
53537373	chr16:53537373:G:A	1.08776e-08	-1.46546e-10	-0.491637
53537558	chr16:53537558:A:G	4.78535e-09	-1.21864	-0.0941385
53537798	chr16:53537798:G:A	3.55517e-09	-1.60994	-3.11501e-10
53538052	chr16:53538052:G:A	6.22786e-09	-1.04931	-3.11501e-10
53538733	chr16:53538733:C:T	4.85552e-09	-1.46546e-10	-1.29822
53538734	chr16:53538734:A:G	1.41301e-09	-1.41717	-1.11545
53539034	chr16:53539034:G:A	2.68536e-09	-1.4002	-0.490327
53539121	chr16:53539121:T:C	1.36683e-08	-1.46546e-10	-0.263263
53539195	chr16:53539195:TCGTCTGAGATGTGGGGAGCGCCTCTGCCCCACCGCCC:T	8.86556e-09	-1.46546e-10	-0.696165
53539266	chr16:53539266:G:A	1.51494e-09	-1.17519	-1.28778
53539431	chr16:53539431:G:A	1.21178e-08	-1.46546e-10	-0.383661
53539534	chr16:53539534:C:A	5.34619e-09	-1.46546e-10	-1.20196
53539598	chr16:53539598:C:A	7.10198e-09	-1.46546e-10	-0.917965
53539692	chr16:53539692:C:T	3.20003e-09	-1.02761	-0.687573
53539747	chr16:53539747:G:A	2.68706e-09	-1.55571	-0.334177
53539821	chr16:53539821:A:G	1.17591e-09	-1.64967	-1.06663
53540521	chr16:53540521:G:A	1.26764e-09	-1.51899	-1.12219
53541116	chr16:53541116:C:T	7.67571e-09	-1.46546e-10	-0.840279
53541148	chr16:53541148:G:A	5.40524e-09	-1.46546e-10	-1.19097
53541255	chr16:53541255:C:T	1.07765e-09	-1.69677	-1.10678
53541370	chr16:53541370:G:A	9.25313e-09	-1.46546e-10	-0.653378
53542219	chr16:53542219:G:T	1.23786e-08	-1.46546e-10	-0.36237
53542322	chr16:53542322:A:C	9.23123e-09	-1.46546e-10	-0.655748
53542451	chr16:53542451:G:A	3.39137e-09	-1.6571	-3.11501e-10
53542631	chr16:53542631:A:G	1.19251e-08	-1.46546e-10	-0.399697
53543078	chr16:53543078:T:C	5.0702e-09	-1.46546e-10	-1.25496
53543185	chr16:53543185:G:A	1.22779e-09	-1.39808	-1.27504
53543209	chr16:53543209:C:T	3.30579e-09	-1.68266	-3.11501e-10
53543607	chr16:53543607:G:T	1.33758e-09	-1.62096	-0.966516
53543619	chr16:53543619:C:T	5.53325e-09	-1.46546e-10	-1.16756
53543754	chr16:53543754:C:T	1.22484e-08	-1.46546e-10	-0.372947
53544410	chr16:53544410:G:A	4.11433e-09	-1.46386	-3.11501e-10
53544509	chr16:53544509:C:T	2.24215e-08	-1.46546e-10	0.231681
53544611	chr16:53544611:G:A	3.28026e-09	-1.69042	-3.11501e-10
53544801	chr16:53544801:A:G	4.15849e-09	-1.34561	-0.107576
53544880	chr16:53544880:T:A	1.03952e-08	-1.46546e-10	-0.536997
53544948	chr16:53544948:C:T	8.46848e-08	-1.46546e-10	1.5606
53545048	chr16:53545048:G:A	3.95688e-09	-1.50288	-3.11501e-10
53545507	chr16:53545507:C:T	3.63903e-09	-1.58662	-3.11501e-10
53545946	chr16:53545946:T:C	1.17542e-09	-1.65987	-1.05684
53546119	chr16:53546119:G:A	3.50591e-08	-1.46546e-10	0.678695
53546363	chr16:53546363:A:C	5.09015e-09	-1.46546e-10	-1.25103
53546370	chr16:53546370:G:C	4.85823e-09	-1.40549	0.107828
53546487	chr16:53546487:T:A	5.12502e-09	-1.46546e-10	-1.24421
53547015	chr16:53547015:T:C	3.728e-08	-1.46546e-10	0.740116
53547069	chr16:53547069:G:A	6.96781e-09	-1.46546e-10	-0.937039
53547207	chr16:53547207:C:A	1.53089e-09	-1.41565	-1.03683
53548886	chr16:53548886:TTA:T	3.99228e-07	-1.46546e-10	3.11119
53548888	chr16:53548888:A:C	3.55605e-09	-1.60969	-3.11501e-10
53548906	chr16:53548906:G:A	6.38934e-09	-1.02371	-3.11501e-10
53549373	chr16:53549373:G:A	1.1616e-07	-1.46546e-10	1.87662
53550304	chr16:53550304:C:T	1.08053e-08	-1.46546e-10	-0.498301
53550640	chr16:53550640:G:A	7.89406e-09	-1.39164	0.579414
53550753	chr16:53550753:T:C	5.09661e-09	-1.46546e-10	-1.24976
53550814	chr16:53550814:A:G	1.70948e-09	-1.42296	-0.919188
53550817	chr16:53550817:G:A	1.23466e-09	-1.36846	-1.29908
53550911	chr16:53550911:C:T	1.69908e-09	-1.69891	-0.649343
53550991	chr16:53550991:A:G	5.98597e-09	-1.46546e-10	-1.08892
53551009	chr16:53551009:G:A	5.1247e-09	-1.44974	0.205472
53551269	chr16:53551269:A:G	1.39744e-08	-0.241112	-3.11501e-10
53551472	chr16:53551472:T:A	2.9837e-09	-1.62841	-0.156768
53551862	chr16:53551862:G:A	4.85258e-09	-1.46546e-10	-1.29883
53552265	chr16:53552265:C:T	1.58098e-09	-1.69764	-0.722658
53552273	chr16:53552273:A:G	1.07796e-09	-1.61482	-1.18845
53552573	chr16:53552573:G:A	5.51055e-09	-1.46546e-10	-1.17167
53552625	chr16:53552625:C:T	7.9838e-09	-1.46546e-10	-0.800925
53553022	chr16:53553022:C:T	4.85116e-09	-1.46546e-10	-1.29912
53553360	chr16:53553360:C:T	6.70544e-09	-0.975421	-3.11501e-10
53553647	chr16:53553647:A:T	4.94116e-09	-1.46546e-10	-1.28074
53553683	chr16:53553683:T:C	4.09391e-09	-1.46884	-3.11501e-10
53553770	chr16:53553770:G:A	1.81708e-09	-1.36276	-0.918351
53553948	chr16:53553948:A:G	5.9244e-09	-1.46546e-10	-1.09926
53554008	chr16:53554008:G:A	1.01673e-09	-1.69601	-1.16574
53554152	chr16:53554152:G:A	2.41958e-09	-1.59594	-0.398811
53554356	chr16:53554356:T:C	5.24007e-09	-1.46546e-10	-1.222
53554447	chr16:53554447:A:G	1.76788e-09	-1.37904	-0.929516
53554597	chr16:53554597:C:T	1.26221e-09	-1.52094	-1.12453
53554882	chr16:53554882:T:C	4.88131e-09	-1.46546e-10	-1.29293
53554899	chr16:53554899:C:T	5.5704e-09	-1.46546e-10	-1.16087
53554969	chr16:53554969:C:T	4.94808e-09	-1.46546e-10	-1.27934
53555384	chr16:53555384:C:T	5.81534e-09	-1.46546e-10	-1.11784
53555907	chr16:53555907:T:C	4.89249e-08	-1.46546e-10	1.01195
53555937	chr16:53555937:C:T	1.0464e-08	-1.46546e-10	-0.5304
53556154	chr16:53556154:C:T	5.03926e-09	-1.46546e-10	-1.26108
53556166	chr16:53556166:A:T	1.07272e-08	-1.46546e-10	-0.505554
53557250	chr16:53557250:G:A	2.37221e-08	-1.46546e-10	0.288066
53557837	chr16:53557837:C:T	9.92887e-10	-1.6337	-1.25178
53557864	chr16:53557864:A:AC	4.87364e-09	-1.46546e-10	-1.2945
53557926	chr16:53557926:G:A	5.27659e-09	-1.46546e-10	-1.21506
53558309	chr16:53558309:G:A	4.85704e-09	-1.46546e-10	-1.29791
53558446	chr16:53558446:G:T	1.76954e-09	-1.37979	-0.927825
53558718	chr16:53558718:T:A	6.2778e-09	-1.46546e-10	-1.04132
53558724	chr16:53558724:G:A	6.29594e-09	-1.46546e-10	-1.03843
53559669	chr16:53559669:T:G	6.21222e-09	-1.46546e-10	-1.05182
53559734	chr16:53559734:T:C	5.92917e-08	-1.46546e-10	1.20413
53559765	chr16:53559765:G:T	8.69107e-09	-1.46546e-10	-0.716044
53559959	chr16:53559959:G:A	5.55769e-09	-1.41085	0.247696
53560152	chr16:53560152:A:G	4.97221e-09	-1.46546e-10	-1.27447
53560164	chr16:53560164:C:A	4.63661e-09	-1.34436	-3.11501e-10
53560203	chr16:53560203:C:T	8.85615e-09	-1.46546e-10	-0.697227
53560421	chr16:53560421:G:A	1.23652e-08	-0.363451	-3.11501e-10
53560592	chr16:53560592:T:C	1.5079e-09	-1.56773	-0.899886
53560836	chr16:53560836:C:G	6.47163e-09	-1.01091	-3.11501e-10
53561118	chr16:53561118:C:A	3.26446e-09	-1.69525	-3.11501e-10
53561193	chr16:53561193:A:G	3.2744e-09	-1.69221	-3.11501e-10
53561282	chr16:53561282:A:AT	5.91788e-09	-1.46546e-10	-1.10036
53561405	chr16:53561405:A:G	5.73317e-09	-1.46546e-10	-1.13207
53561596	chr16:53561596:CAG:C	5.42519e-09	-1.46546e-10	-1.18729
53561811	chr16:53561811:T:G	1.26874e-08	-1.46546e-10	-0.337732
53562190	chr16:53562190:A:T	5.72792e-09	-1.46546e-10	-1.13299
53562292	chr16:53562292:G:A	1.25722e-09	-1.49883	-1.15061
53562454	chr16:53562454:G:A	1.38501e-09	-1.54116	-1.01148
53563114	chr16:53563114:G:T	1.07289e-09	-1.63823	-1.16975
53563363	chr16:53563363:G:A	5.03082e-09	-1.46546e-10	-1.26276
53563662	chr16:53563662:G:A	1.86352e-09	-0.95705	-1.29882
53563693	chr16:53563693:G:A	1.08009e-09	-1.50259	-1.2987
53563802	chr16:53563802:T:C	1.08761e-09	-1.49591	-1.29845
53564208	chr16:53564208:A:G	1.37054e-09	-1.53379	-1.02934
53564398	chr16:53564398:A:G	1.08475e-09	-1.69276	-1.10423
53564997	chr16:53564997:T:C	6.58217e-09	-1.46546e-10	-0.993975
53565632	chr16:53565632:C:G	7.68018e-09	-1.46546e-10	-0.839697
53565725	chr16:53565725:G:A	1.60533e-09	-1.19566	-1.20935
53566022	chr16:53566022:T:C	1.24734e-08	-1.46546e-10	-0.354737
53566098	chr16:53566098:A:G	1.68464e-09	-1.69933	-0.657462
53567285	chr16:53567285:T:C	4.64367e-09	-1.34283	-3.11501e-10
53567527	chr16:53567527:T:C	9.02029e-09	-1.46546e-10	-0.678863
53567760	chr16:53567760:C:T	1.65177e-09	-1.68601	-0.690486
53567914	chr16:53567914:G:A	1.79934e-09	-1.69923	-0.591695
53568094	chr16:53568094:CT:C	8.61668e-09	-1.46546e-10	-0.724639
53568769	chr16:53568769:T:G	6.9191e-09	-1.46546e-10	-0.944053
53569087	chr16:53569087:C:T	5.16224e-09	-1.46546e-10	-1.23697
53569511	chr16:53569511:A:G	2.25092e-09	-1.58776	-0.47924
53569829	chr16:53569829:A:G	6.70415e-09	-1.46546e-10	-0.975613
53570489	chr16:53570489:G:C	4.69012e-09	-1.33288	-3.11501e-10
53570588	chr16:53570588:G:A	6.45017e-09	-1.46546e-10	-1.01423
53570618	chr16:53570618:A:T	4.57168e-09	-1.69933	0.340874
53571203	chr16:53571203:T:C	5.98058e-09	-1.46546e-10	-1.08982
53571304	chr16:53571304:G:A	4.24875e-09	-1.69897	0.267257
53571848	chr16:53571848:T:C	1.04563e-08	-1.46546e-10	-0.531138
53572317	chr16:53572317:G:A	1.94885e-09	-1.36887	-0.842228
53572427	chr16:53572427:A:G	1.81785e-09	-1.32882	-0.95186
53572491	chr16:53572491:C:T	5.02094e-09	-1.46546e-10	-1.26472
53572492	chr16:53572492:G:A	9.22198e-09	-1.46546e-10	-0.656749
53572587	chr16:53572587:G:A	2.90082e-08	-1.46546e-10	0.489241
53572659	chr16:53572659:A:G	2.34378e-09	-1.5776	-0.448977
53573741	chr16:53573741:G:A	3.79019e-09	-1.54592	-3.11501e-10
53573974	chr16:53573974:C:T	1.71943e-08	-1.47745	1.44369
53574892	chr16:53574892:A:C	5.31813e-09	-1.46546e-10	-1.20722
53575305	chr16:53575305:TA:T	2.05945e-09	-1.57807	-0.577831
53575784	chr16:53575784:C:T	3.85452e-08	-1.46546e-10	0.773492
53576017	chr16:53576017:A:G	1.68596e-09	-1.69813	-0.657875
53576139	chr16:53576139:A:G	3.22051e-09	-1.69818	-0.0106195
53576332	chr16:53576332:C:G	4.87044e-09	-1.46546e-10	-1.29515
53576536	chr16:53576536:A:G	5.39097e-09	-1.46546e-10	-1.19361
53576720	chr16:53576720:A:C	6.99736e-09	-1.46546e-10	-0.932807
53576730	chr16:53576730:C:T	1.82322e-09	-1.50075	-0.776987
53577209	chr16:53577209:C:T	2.58189e-09	-1.56382	-0.365992
53577469	chr16:53577469:TA:T	8.8282e-09	-1.46546e-10	-0.700389
53577714	chr16:53577714:T:C	4.50813e-09	-1.01937	-0.353087
53577948	chr16:53577948:A:C	1.88904e-09	-1.43933	-0.802937
53578027	chr16:53578027:C:T	8.37406e-09	-1.46546e-10	-0.753201
53578052	chr16:53578052:G:A	1.00588e-08	-1.46546e-10	-0.569896
53578220	chr16:53578220:G:T	5.40483e-09	-1.46546e-10	-1.19105
53578291	chr16:53578291:G:A	9.69832e-09	-1.46546e-10	-0.606386
53578736	chr16:53578736:G:A	6.47017e-09	-1.46546e-10	-1.01114
53579036	chr16:53579036:C:T	1.91958e-08	-1.46546e-10	0.0763535
53579103	chr16:53579103:T:G	6.60589e-09	-1.46546e-10	-0.990378
53579735	chr16:53579735:A:G	5.00284e-09	-1.46546e-10	-1.26833
53579808	chr16:53579808:G:A	8.37172e-09	-1.46546e-10	-0.75348
53579811	chr16:53579811:G:A	4.96589e-09	-1.27575	-3.11501e-10
53580025	chr16:53580025:T:C	1.88209e-09	-1.69041	-0.555546
53580034	chr16:53580034:T:C	1.65553e-09	-1.6941	-0.680125
53580060	chr16:53580060:A:T	6.63353e-09	-1.46546e-10	-0.986202
53580223	chr16:53580223:G:A	3.53367e-09	-1.616	-3.11501e-10
53580282	chr16:53580282:C:T	3.88552e-09	-1.52108	-3.11501e-10
53580361	chr16:53580361:G:A	2.29489e-09	-1.59445	-0.453209
53580673	chr16:53580673:C:T	3.25264e-09	-1.69887	-3.11501e-10
53580735	chr16:53580735:G:A	8.04875e-09	-1.67349	0.880663
53580814	chr16:53580814:T:C	1.00396e-08	-1.46546e-10	-0.571803
53580834	chr16:53580834:C:T	1.78019e-09	-1.06441	-1.23721
53581698	chr16:53581698:C:T	7.75081e-09	-1.46546e-10	-0.830542
53581896	chr16:53581896:G:C	8.36543e-09	-1.46546e-10	-0.754232
53582075	chr16:53582075:A:T	5.18952e-09	-1.46546e-10	-1.2317
53582092	chr16:53582092:G:A	7.25895e-09	-1.46546e-10	-0.896104
53583207	chr16:53583207:C:T	1.57613e-08	-1.46546e-10	-0.120785
53583532	chr16:53583532:C:T	3.85241e-09	-1.52964	-3.11501e-10
53583747	chr16:53583747:T:TA	1.5236e-08	-1.46546e-10	-0.154676
53584591	chr16:53584591:T:A	2.38774e-09	-1.69156	-0.316432
53584688	chr16:53584688:C:T	7.00443e-09	-1.46546e-10	-0.931796
53584743	chr16:53584743:G:A	1.14516e-09	-1.69677	-1.04602
53585520	chr16:53585520:T:A	5.05347e-09	-1.46546e-10	-1.25826
53585937	chr16:53585937:G:C	4.40601e-09	-1.39537	-3.11501e-10
53586037	chr16:53586037:G:A	2.23507e-08	-1.46546e-10	0.22852
53586093	chr16:53586093:G:T	9.5216e-10	-1.65717	-1.27019
53586216	chr16:53586216:G:A	5.04994e-09	-1.46546e-10	-1.25896
53586269	chr16:53586269:A:G	3.35284e-09	-1.6165	-0.0520348
53586573	chr16:53586573:C:T	1.24314e-09	-1.63991	-1.02078
53586712	chr16:53586712:G:T	9.8888e-09	-1.46546e-10	-0.586937
53586921	chr16:53586921:A:G	7.58597e-09	-1.46546e-10	-0.852039
53587104	chr16:53587104:A:G	9.13411e-09	-1.46546e-10	-0.666323
53587436	chr16:53587436:GCTTT:G	5.919e-09	-1.46546e-10	-1.10017
53587476	chr16:53587476:T:C	1.13385e-09	-1.46712	-1.2856
53587667	chr16:53587667:G:T	9.4249e-10	-1.69007	-1.2475
53587875	chr16:53587875:C:T	1.35775e-08	-1.46546e-10	-0.269928
53588182	chr16:53588182:T:A	3.43171e-09	-1.64528	-3.11501e-10
53588493	chr16:53588493:G:A	3.83066e-09	-1.5353	-3.11501e-10
53588741	chr16:53588741:A:C	4.19796e-09	-1.44374	-3.11501e-10
53588995	chr16:53588995:G:T	2.40895e-09	-1.56013	-0.439019
53589716	chr16:53589716:T:C	2.28763e-09	-1.68809	-0.362731
53590414	chr16:53590414:A:G	4.943e-09	-1.46546e-10	-1.28037
53590935	chr16:53590935:G:A	2.69543e-09	-1.47646	-0.410322
53591107	chr16:53591107:T:C	1.05378e-09	-1.53439	-1.29156
53591441	chr16:53591441:G:C	9.8508e-10	-1.66076	-1.23261
53591776	chr16:53591776:G:C	7.19822e-09	-0.904506	-3.11501e-10
53592027	chr16:53592027:C:A	6.06794e-09	-1.07532	-3.11501e-10
53592324	chr16:53592324:G:A	1.37506e-09	-1.2918	-1.26804
53592364	chr16:53592364:G:A	9.13848e-08	-1.46546e-10	1.63674
53592622	chr16:53592622:T:C	4.36003e-09	-1.40586	-3.11501e-10
53593164	chr16:53593164:TTTTC:T	7.06422e-09	-1.46546e-10	-0.923297
53593173	chr16:53593173:T:C	1.11273e-09	-1.69753	-1.07399
53593252	chr16:53593252:C:T	1.54639e-09	-1.66389	-0.778523
53593317	chr16:53593317:T:C	1.68924e-09	-1.6551	-0.698961
53594500	chr16:53594500:C:T	1.7239e-09	-1.66845	-0.665294
53594860	chr16:53594860:C:T	1.38446e-08	-1.46546e-10	-0.250445
53594983	chr16:53594983:G:C	1.7196e-09	-1.66293	-0.673316
53595068	chr16:53595068:T:C	1.45238e-09	-1.67428	-0.83086
53595519	chr16:53595519:G:T	1.78361e-09	-1.66671	-0.632987
53596254	chr16:53596254:C:T	1.10622e-09	-1.69164	-1.08576
53596588	chr16:53596588:AT:A	1.70135e-09	-1.67375	-0.673171
53596710	chr16:53596710:C:A	6.47454e-09	-1.46546e-10	-1.01046
53597184	chr16:53597184:A:G	1.01351e-09	-1.578	-1.28692
53597368	chr16:53597368:A:G	2.22371e-08	-1.46546e-10	0.223424
53597392	chr16:53597392:A:G	3.72146e-08	-1.46546e-10	0.738361
53597573	chr16:53597573:A:T	1.50445e-09	-1.19872	-1.27119
53597713	chr16:53597713:A:G	5.87133e-09	-1.10826	-3.11501e-10
53597975	chr16:53597975:G:A	3.3934e-09	-1.65651	-3.11501e-10
53598050	chr16:53598050:A:G	2.04844e-08	-1.46546e-10	0.141325
53598086	chr16:53598086:G:T	1.83379e-08	-1.46546e-10	0.0306316
53598439	chr16:53598439:T:C	4.36565e-09	-1.40457	-3.11501e-10
53598674	chr16:53598674:T:C	1.74975e-09	-1.67054	-0.648326
53599149	chr16:53599149:T:G	1.7099e-09	-1.67568	-0.666228
53599169	chr16:53599169:T:C	1.5598e-09	-1.64782	-0.78596
53599283	chr16:53599283:T:C	1.72221e-09	-1.66845	-0.666286
53599340	chr16:53599340:G:C	2.4719e-08	-1.46546e-10	0.329231
53599750	chr16:53599750:C:T	4.85171e-09	-1.46546e-10	-1.29901
53600383	chr16:53600383:C:T	1.76315e-09	-1.67604	-0.6352
53601339	chr16:53601339:A:C	1.76567e-09	-1.67239	-0.637415
53602021	chr16:53602021:A:T	1.69212e-09	-1.6768	-0.675555
53602088	chr16:53602088:G:A	2.06068e-09	-1.69823	-0.457074
53602497	chr16:53602497:C:T	1.49824e-09	-1.55355	-0.920502
53603013	chr16:53603013:A:G	1.81733e-09	-1.65846	-0.622508
53603086	chr16:53603086:C:A	1.83807e-09	-1.67128	-0.598346
53603142	chr16:53603142:C:T	2.73502e-09	-1.45987	-0.412327
53604159	chr16:53604159:G:A	4.99321e-09	-1.46546e-10	-1.27026
53604428	chr16:53604428:T:C	9.868e-08	-1.46546e-10	1.71354
53604536	chr16:53604536:G:A	1.92115e-09	-1.66211	-0.563305
53604940	chr16:53604940:G:A	8.39247e-09	-1.46546e-10	-0.751005
53605158	chr16:53605158:G:A	7.38836e-09	-1.46546e-10	-0.878433
53605526	chr16:53605526:C:T	2.73374e-09	-1.45382	-0.418849
53606311	chr16:53606311:G:C	5.15718e-09	-1.46546e-10	-1.23795
53606473	chr16:53606473:C:T	1.18139e-09	-1.69916	-1.01248
53606674	chr16:53606674:C:T	1.67864e-09	-1.69181	-0.66855
53607066	chr16:53607066:G:T	1.74471e-09	-1.67556	-0.646192
53607142	chr16:53607142:CT:C	1.75554e-09	-1.66169	-0.653871
53607217	chr16:53607217:A:G	5.85017e-09	-1.46546e-10	-1.11187
53607812	chr16:53607812:C:T	2.20483e-08	-1.46546e-10	0.214896
53608912	chr16:53608912:T:G	1.6105e-09	-1.6872	-0.714593
53609191	chr16:53609191:C:T	1.52659e-09	-1.51625	-0.939048
53609367	chr16:53609367:G:A	8.22476e-09	-1.46546e-10	-0.77119
53609669	chr16:53609669:G:T	1.82861e-09	-1.67789	-0.596892
53609747	chr16:53609747:C:T	1.71319e-09	-1.6782	-0.661786
53610153	chr16:53610153:T:C	3.9665e-09	-1.50045	-3.11501e-10
53610333	chr16:53610333:A:C	1.17744e-09	-1.69629	-1.01871
53610877	chr16:53610877:C:T	4.0493e-09	-1.47979	-3.11501e-10
53611456	chr16:53611456:C:T	5.33985e-09	-1.20314	-3.11501e-10
53611482	chr16:53611482:T:C	1.8895e-09	-1.69929	-0.542743
53611920	chr16:53611920:T:A	2.74741e-09	-1.61146	-0.256219
53611926	chr16:53611926:C:T	2.74148e-09	-1.61246	-0.257383
53612064	chr16:53612064:C:T	1.00374e-09	-1.58722	-1.28738
53612079	chr16:53612079:G:C	6.48563e-09	-1.46546e-10	-1.00875
53612101	chr16:53612101:T:C	9.86419e-10	-1.65544	-1.23657
53612320	chr16:53612320:A:G	4.72455e-09	-1.66834	0.342771
53612621	chr16:53612621:G:A	2.89022e-09	-1.39857	-0.41844
53612780	chr16:53612780:T:C	2.45971e-09	-1.64246	-0.335837
53613139	chr16:53613139:G:A	1.12445e-09	-1.5498	-1.21124
53613906	chr16:53613906:A:G	4.85693e-09	-1.46546e-10	-1.29793
53614298	chr16:53614298:G:A	4.85297e-09	-1.46546e-10	-1.29875
53614570	chr16:53614570:G:A	1.29475e-09	-1.55	-1.07002
53614762	chr16:53614762:G:T	7.27285e-09	-1.46546e-10	-0.894192
53615256	chr16:53615256:C:T	1.93747e-09	-1.69483	-0.522134
53615276	chr16:53615276:A:G	6.00522e-09	-1.6834	0.597693
53615357	chr16:53615357:T:C	6.46395e-09	-1.46546e-10	-1.0121
53615475	chr16:53615475:T:A	3.78378e-08	0.754969	-3.11501e-10
53616165	chr16:53616165:A:G	5.74832e-09	-1.46546e-10	-1.12943
53616751	chr16:53616751:C:A	1.06606e-09	-1.5263	-1.28807
53618215	chr16:53618215:T:C	7.89866e-09	-1.46546e-10	-0.811647
53618606	chr16:53618606:A:G	2.06095e-09	-1.3828	-0.772372
53618948	chr16:53618948:C:T	5.2418e-09	-1.46546e-10	-1.22167
53619093	chr16:53619093:G:C	1.34285e-08	-0.280958	-3.11501e-10
53619734	chr16:53619734:A:G	1.15551e-08	-0.431216	-3.11501e-10
53620618	chr16:53620618:T:C	4.9963e-09	-1.46546e-10	-1.26964
```
