## Supplementary material for "Characterization of shared and ancestry-specific signals driving complex traits using multi-ancestry fine-mapping": susiex_nc1.cs80.summary

```
# chr16:52620619-53620619
CS_ID	CS_LENGTH	CS_PURITY	MAX_PIP_SNP	BP	REF_ALLELE	ALT_ALLELE	REF_FRQ	BETA	SE	-LOG10P	MAX_PIP	POST-HOC_PROB_POP1	POST-HOC_PROB_POP2
1	43	0.929802	chr16:53136157:A:G	53136157	G,G	A,A	1,1	-inf,-inf	inf,inf	6.43428,3.36583	0.0738363	0.999852	0.919638
```
