## Supplementary material for "Characterization of shared and ancestry-specific signals driving complex traits using multi-ancestry fine-mapping": susiex_nc2.cs80.cs

```
CS_ID	SNP	BP	REF_ALLELE	ALT_ALLELE	REF_FRQ	BETA	SE	-LOG10P	CS_PIP	OVRL_PIP
1	chr16:53136157:A:G	53136157	G,G	A,A	1,1	-inf,-inf	inf,inf	6.43428,3.36583	0.0711085	0.0711502
1	chr16:53140359:A:G	53140359	G,G	A,A	1,1	-inf,-inf	inf,inf	6.41726,3.35537	0.067213	0.0672544
1	chr16:53139321:A:G	53139321	G,G	A,A	1,1	-inf,-inf	inf,inf	6.40964,3.27206	0.0561036	0.0561438
1	chr16:53167011:T:TA	53167011	TA,TA	T,T	1,1	-inf,-inf	inf,inf	6.22324,3.34275	0.0431254	0.0431662
1	chr16:53219807:A:G	53219807	G,G	A,A	1,1	-inf,-inf	inf,inf	6.14937,3.34795	0.0372119	0.0372528
1	chr16:53176198:C:A	53176198	A,A	C,C	1,1	-inf,-inf	inf,inf	6.09675,3.35857	0.0339775	0.0340187
1	chr16:53129884:T:C	53129884	C,C	T,T	1,1	-inf,-inf	inf,inf	6.26913,3.06119	0.0273216	0.0273582
1	chr16:53234511:A:G	53234511	G,G	A,A	1,1	-inf,-inf	inf,inf	6.18567,3.1112	0.0252072	0.0252442
1	chr16:53149968:A:T	53149968	T,T	A,A	1,1	-inf,-inf	inf,inf	6.18674,3.07018	0.023326	0.0233625
1	chr16:53236840:T:A	53236840	A,A	T,T	1,1	-inf,-inf	inf,inf	6.12051,3.12786	0.0226726	0.0227099
1	chr16:53289384:A:T	53289384	T,T	A,A	1,1	-inf,-inf	inf,inf	5.98879,3.24118	0.0214163	0.0214554
1	chr16:53307406:C:T	53307406	T,T	C,C	1,1	-inf,-inf	inf,inf	6.2016,3.00613	0.0212672	0.0213031
1	chr16:53151351:A:G	53151351	G,G	A,A	1,1	-inf,-inf	inf,inf	6.0822,3.12572	0.0207885	0.0208256
1	chr16:53162364:T:A	53162364	A,A	T,T	1,1	-inf,-inf	inf,inf	6.10819,3.09222	0.0205882	0.0206249
1	chr16:53161035:T:A	53161035	A,A	T,T	1,1	-inf,-inf	inf,inf	6.09462,3.10578	0.0205427	0.0205796
1	chr16:53195637:C:G	53195637	G,G	C,C	1,1	-inf,-inf	inf,inf	6.13717,3.05767	0.020465	0.0205013
1	chr16:53193306:G:A	53193306	A,A	G,G	1,1	-inf,-inf	inf,inf	6.12846,3.04911	0.0197514	0.0197875
1	chr16:53168612:G:C	53168612	C,C	G,G	1,1	-inf,-inf	inf,inf	6.08652,3.07954	0.0191781	0.0192147
1	chr16:53205249:C:G	53205249	G,G	C,C	1,1	-inf,-inf	inf,inf	6.09839,3.06587	0.0191525	0.0191888
1	chr16:53130721:G:C	53130721	C,C	G,G	1,1	-inf,-inf	inf,inf	5.95079,3.22068	0.0188458	0.0188851
1	chr16:53183940:T:C	53183940	C,C	T,T	1,1	-inf,-inf	inf,inf	6.09976,3.03253	0.0179856	0.0180213
1	chr16:53334867:A:G	53334867	G,G	A,A	1,1	-inf,-inf	inf,inf	6.0759,3.00511	0.0162038	0.0162394
1	chr16:53338677:T:C	53338677	C,C	T,T	1,1	-inf,-inf	inf,inf	6.5459,2.41689	0.0157622	0.0158067
1	chr16:53341314:G:C	53341314	C,C	G,G	1,1	-inf,-inf	inf,inf	6.47528,2.42924	0.0139384	0.0139918
1	chr16:53308948:C:T	53308948	T,T	C,C	1,1	-inf,-inf	inf,inf	6.31709,2.51785	0.0109146	0.0109505
1	chr16:53162620:TATACTC:T	53162620	T,T	TATACTC,TATACTC	1,1	-inf,-inf	inf,inf	6.10648,2.58609	0.00793038	0.00796643
1	chr16:53289837:C:T	53289837	T,T	C,C	1,1	-inf,-inf	inf,inf	6.10162,2.56992	0.00760946	0.00764526
1	chr16:53139242:G:A	53139242	A,A	G,G	1,1	-inf,-inf	inf,inf	6.63605,1.88555	0.00692575	0.00695907
1	chr16:53220264:G:A	53220264	A,A	G,G	1,1	-inf,-inf	inf,inf	6.0443,2.58369	0.00689558	0.00693267
1	chr16:53182059:A:G	53182059	G,G	A,A	1,1	-inf,-inf	inf,inf	6.08741,2.50526	0.00651047	0.00654519
1	chr16:53154481:A:G	53154481	G,G	A,A	1,1	-inf,-inf	inf,inf	6.09677,2.49379	0.0064955	0.00653002
1	chr16:53341297:A:C	53341297	C,C	A,A	1,1	-inf,-inf	inf,inf	6.07367,2.47097	0.0064032	0.00644893
1	chr16:53243266:A:G	53243266	G,G	A,A	1,1	-inf,-inf	inf,inf	6.04671,2.47889	0.00565812	0.00569345
1	chr16:53341791:T:C	53341791	C,C	T,T	1,1	-inf,-inf	inf,inf	6.15956,2.31801	0.00565124	0.00570975
1	chr16:53169722:A:G	53169722	G,G	A,A	1,1	-inf,-inf	inf,inf	6.02194,2.48447	0.00542536	0.00546042
1	chr16:53341152:C:T	53341152	T,T	C,C	1,1	-inf,-inf	inf,inf	6.20133,2.20546	0.00502077	0.0050597
1	chr16:53202243:T:C	53202243	C,C	T,T	1,1	-inf,-inf	inf,inf	6.56459,1.79484	0.0049949	0.00502668
1	chr16:53157558:T:C	53157558	C,C	T,T	1,1	-inf,-inf	inf,inf	6.47198,1.88997	0.00490152	0.00493368
1	chr16:53309688:A:G	53309688	G,G	A,A	1,1	-inf,-inf	inf,inf	6.59799,1.70114	0.00450558	0.00453722
1	chr16:53245099:G:A	53245099	A,A	G,G	1,1	-inf,-inf	inf,inf	6.60686,1.6699	0.00432646	0.00435771
1	chr16:53282942:A:G	53282942	G,G	A,A	1,1	-inf,-inf	inf,inf	6.55937,1.71384	0.00424382	0.00427542
1	chr16:53168038:A:G	53168038	G,G	A,A	1,1	-inf,-inf	inf,inf	6.40723,1.8869	0.00424047	0.00427231
1	chr16:53177940:C:T	53177940	T,T	C,C	1,1	-inf,-inf	inf,inf	6.40981,1.85724	0.00403177	0.00406336
1	chr16:53336109:T:C	53336109	C,C	T,T	1,1	-inf,-inf	inf,inf	6.58965,1.64588	0.00398494	0.0040166
1	chr16:53309159:T:G	53309159	G,G	T,T	1,1	-inf,-inf	inf,inf	6.53817,1.69584	0.00392435	0.00395566
1	chr16:53168098:G:A	53168098	A,A	G,G	1,1	-inf,-inf	inf,inf	6.38981,1.85672	0.00385938	0.00389088
1	chr16:53248291:G:A	53248291	A,A	G,G	1,1	-inf,-inf	inf,inf	6.56408,1.65481	0.0038376	0.00386856
2	chr16:52951404:C:T	52951404	NA,T	NA,C	NA,1	NA,inf	NA,inf	NA,3.37522	0.0505964	0.0505972
2	chr16:53066224:A:G	53066224	G,G	A,A	1,1	-inf,-inf	inf,inf	3.40279,2.55396	0.0136475	0.013665
2	chr16:52762901:T:C	52762901	NA,C	NA,T	NA,1	NA,inf	NA,inf	NA,2.77441	0.0128551	0.0128554
2	chr16:53069322:A:G	53069322	G,G	A,A	1,1	-inf,-inf	inf,inf	3.24896,0.961242	0.0120257	0.0120264
2	chr16:52762105:T:C	52762105	NA,C	NA,T	NA,1	NA,inf	NA,inf	NA,2.73401	0.0118574	0.0118577
2	chr16:53548886:TTA:T	53548886	NA,T	NA,TTA	NA,1	NA,inf	NA,inf	NA,2.69325	0.0109219	0.0109222
2	chr16:53535537:T:C	53535537	NA,C	NA,T	NA,1	NA,inf	NA,inf	NA,2.60596	0.0084441	0.0084444
2	chr16:53085237:T:A	53085237	A,A	T,T	1,1	-inf,-inf	inf,inf	3.22206,0.632548	0.00648281	0.00648321
2	chr16:53072484:C:T	53072484	T,NA	C,NA	1,NA	-inf,NA	inf,NA	2.88767,NA	0.00562399	0.00562441
2	chr16:53530471:C:G	53530471	NA,G	NA,C	NA,1	NA,inf	NA,inf	NA,2.46672	0.00542277	0.005423
2	chr16:52793620:G:T	52793620	NA,T	NA,G	NA,1	NA,inf	NA,inf	NA,2.30716	0.005361	0.00536113
2	chr16:53028440:AC:A	53028440	A,NA	AC,NA	1,NA	inf,NA	inf,NA	2.20693,NA	0.00515001	0.00515014
2	chr16:52992432:A:T	52992432	NA,T	NA,A	NA,1	NA,inf	NA,inf	NA,2.22958	0.00512743	0.00512754
2	chr16:53295788:T:C	53295788	NA,C	NA,T	NA,1	NA,-inf	NA,inf	NA,1.93407	0.00511515	0.00511524
2	chr16:53147966:G:A	53147966	NA,A	NA,G	NA,1	NA,-inf	NA,inf	NA,3.10061	0.00473579	0.00473671
2	chr16:52757671:G:A	52757671	NA,A	NA,G	NA,1	NA,inf	NA,inf	NA,2.22287	0.00459948	0.0045996
2	chr16:52784635:G:T	52784635	NA,T	NA,G	NA,1	NA,inf	NA,inf	NA,2.22212	0.00457508	0.0045752
2	chr16:53352255:C:T	53352255	NA,T	NA,C	NA,1	NA,-inf	NA,inf	NA,2.3888	0.00455756	0.0045578
2	chr16:53354887:C:T	53354887	NA,T	NA,C	NA,1	NA,-inf	NA,inf	NA,2.35276	0.00425272	0.00425295
2	chr16:53292389:C:A	53292389	NA,A	NA,C	NA,1	NA,-inf	NA,inf	NA,1.8364	0.00419099	0.00419107
2	chr16:53244565:A:G	53244565	NA,G	NA,A	NA,1	NA,-inf	NA,inf	NA,3.01244	0.00411328	0.00411406
2	chr16:53187739:A:G	53187739	NA,G	NA,A	NA,1	NA,-inf	NA,inf	NA,3.00963	0.00409439	0.00409516
2	chr16:53533364:G:A	53533364	NA,A	NA,G	NA,1	NA,inf	NA,inf	NA,2.27361	0.00393272	0.00393289
2	chr16:53355773:G:A	53355773	A,NA	G,NA	1,NA	-inf,NA	inf,NA	1.85156,NA	0.00368034	0.00368041
2	chr16:52663998:A:AT	52663998	NA,AT	NA,A	NA,1	NA,inf	NA,inf	NA,2.1135	0.00362569	0.00362584
2	chr16:52902508:C:G	52902508	NA,G	NA,C	NA,1	NA,-inf	NA,inf	NA,1.92614	0.00354446	0.00354456
2	chr16:52776232:C:T	52776232	NA,T	NA,C	NA,1	NA,inf	NA,inf	NA,2.07991	0.0034949	0.003495
2	chr16:52718171:C:A	52718171	NA,A	NA,C	NA,1	NA,inf	NA,inf	NA,2.07029	0.00345128	0.00345141
2	chr16:53218834:CTACAAACTATT:C	53218834	NA,C	NA,CTACAAACTATT	NA,1	NA,-inf	NA,inf	NA,1.73899	0.0034343	0.00343437
2	chr16:53335046:A:T	53335046	NA,T	NA,A	NA,1	NA,-inf	NA,inf	NA,1.73151	0.00338052	0.00338058
2	chr16:53285307:C:G	53285307	NA,G	NA,C	NA,1	NA,-inf	NA,inf	NA,1.72898	0.00336702	0.00336708
2	chr16:53060108:C:A	53060108	A,NA	C,NA	1,NA	-inf,NA	inf,NA	2.58471,NA	0.00316836	0.00316859
2	chr16:53057451:G:A	53057451	NA,A	NA,G	NA,1	NA,-inf	NA,inf	NA,2.60888	0.00315934	0.0031597
2	chr16:52892925:T:G	52892925	NA,G	NA,T	NA,1	NA,-inf	NA,inf	NA,1.86364	0.00313538	0.00313547
2	chr16:53549373:G:A	53549373	NA,A	NA,G	NA,1	NA,inf	NA,inf	NA,2.05454	0.0031276	0.00312771
2	chr16:53523222:G:A	53523222	NA,A	NA,G	NA,1	NA,inf	NA,inf	NA,2.15159	0.00310358	0.00310371
2	chr16:53604428:T:C	53604428	NA,C	NA,T	NA,1	NA,inf	NA,inf	NA,1.96873	0.00304937	0.00304947
2	chr16:52829389:A:G	52829389	NA,G	NA,A	NA,1	NA,inf	NA,inf	NA,1.96832	0.00290202	0.00290209
2	chr16:52778843:C:A	52778843	NA,A	NA,C	NA,1	NA,inf	NA,inf	NA,1.96231	0.00281141	0.00281149
2	chr16:52778842:G:A	52778842	NA,A	NA,G	NA,1	NA,inf	NA,inf	NA,1.95927	0.00279582	0.0027959
2	chr16:53592364:G:A	53592364	NA,A	NA,G	NA,1	NA,inf	NA,inf	NA,1.92816	0.00279574	0.00279583
2	chr16:53293607:C:T	53293607	NA,T	NA,C	NA,1	NA,-inf	NA,inf	NA,2.77782	0.00269403	0.00269453
2	chr16:53066043:G:A	53066043	NA,A	NA,G	NA,1	NA,-inf	NA,inf	NA,2.42077	0.00252413	0.00252438
2	chr16:53367962:T:C	53367962	NA,C	NA,T	NA,1	NA,inf	NA,inf	NA,1.9693	0.00214865	0.00214876
2	chr16:52793536:T:C	52793536	NA,C	NA,T	NA,1	NA,inf	NA,inf	NA,1.78858	0.00202815	0.00202821
2	chr16:53544948:C:T	53544948	NA,T	NA,C	NA,1	NA,inf	NA,inf	NA,1.88785	0.00202548	0.00202556
2	chr16:52842603:T:C	52842603	NA,C	NA,T	NA,1	NA,inf	NA,inf	NA,1.76163	0.00196322	0.00196327
2	chr16:53112402:C:T	53112402	NA,T	NA,C	NA,1	NA,inf	NA,inf	NA,1.251	0.00185827	0.0018583
2	chr16:53272982:A:G	53272982	G,NA	A,NA	1,NA	-inf,NA	inf,NA	3.01108,NA	0.00182248	0.00182308
2	chr16:52640254:G:A	52640254	A,NA	G,NA	1,NA	inf,NA	inf,NA	1.82302,NA	0.00172553	0.00172559
2	chr16:52906222:T:A	52906222	NA,A	NA,T	NA,1	NA,inf	NA,inf	NA,1.68844	0.00166156	0.0016616
2	chr16:53110403:C:A	53110403	NA,A	NA,C	NA,1	NA,inf	NA,inf	NA,1.19779	0.00165575	0.00165578
2	chr16:53371528:G:A	53371528	NA,A	NA,G	NA,1	NA,inf	NA,inf	NA,1.80447	0.0016496	0.00164968
2	chr16:53615475:T:A	53615475	A,NA	T,NA	1,NA	-inf,NA	inf,NA	1.61539,NA	0.00164311	0.00164315
2	chr16:53559734:T:C	53559734	NA,C	NA,T	NA,1	NA,inf	NA,inf	NA,1.69763	0.00156589	0.00156595
2	chr16:53532848:T:A	53532848	NA,A	NA,T	NA,1	NA,inf	NA,inf	NA,1.73917	0.00156482	0.00156488
2	chr16:52821714:C:T	52821714	NA,T	NA,C	NA,1	NA,-inf	NA,inf	NA,1.56195	0.00155469	0.00155474
2	chr16:52806351:G:A	52806351	NA,A	NA,G	NA,1	NA,-inf	NA,inf	NA,1.55185	0.00152361	0.00152366
2	chr16:52907966:G:T	52907966	NA,T	NA,G	NA,1	NA,inf	NA,inf	NA,1.63175	0.00150401	0.00150405
2	chr16:53032952:G:A	53032952	A,A	G,G	1,1	-inf,inf	inf,inf	1.81436,1.29087	0.00145986	0.00145995
2	chr16:53115845:T:A	53115845	NA,A	NA,T	NA,1	NA,inf	NA,inf	NA,1.73654	0.00140413	0.0014042
2	chr16:52802236:G:A	52802236	NA,A	NA,G	NA,1	NA,-inf	NA,inf	NA,1.50101	0.00138387	0.00138391
2	chr16:52802235:G:C	52802235	NA,C	NA,G	NA,1	NA,-inf	NA,inf	NA,1.50101	0.00138387	0.00138391
2	chr16:52949629:G:A	52949629	NA,A	NA,G	NA,1	NA,-inf	NA,inf	NA,1.39495	0.00137392	0.00137395
2	chr16:52927415:G:A	52927415	NA,A	NA,G	NA,1	NA,-inf	NA,inf	NA,1.39097	0.00137	0.00137004
2	chr16:53555907:T:C	53555907	NA,C	NA,T	NA,1	NA,inf	NA,inf	NA,1.59392	0.00130975	0.0013098
2	chr16:53085731:C:T	53085731	T,T	C,C	1,1	-inf,-inf	inf,inf	2.9751,1.57537	0.00123749	0.00123876
2	chr16:52839890:T:C	52839890	NA,C	NA,T	NA,1	NA,inf	NA,inf	NA,1.51028	0.00123703	0.00123707
2	chr16:53507927:T:C	53507927	C,C	T,T	1,1	-inf,-inf	inf,inf	1.93005,0.650738	0.00120437	0.00120442
2	chr16:52814855:C:T	52814855	NA,T	NA,C	NA,1	NA,-inf	NA,inf	NA,1.49314	0.00118196	0.001182
2	chr16:53525541:T:C	53525541	NA,C	NA,T	NA,1	NA,inf	NA,inf	NA,1.60164	0.00117908	0.00117913
2	chr16:52954302:TG:T	52954302	NA,T	NA,TG	NA,1	NA,inf	NA,inf	NA,1.56801	0.00117774	0.00117779
2	chr16:53041046:G:A	53041046	NA,A	NA,G	NA,1	NA,-inf	NA,inf	NA,1.31771	0.00117715	0.00117718
2	chr16:52955190:G:A	52955190	NA,A	NA,G	NA,1	NA,inf	NA,inf	NA,1.55711	0.00115711	0.00115716
2	chr16:53524986:G:A	53524986	NA,A	NA,G	NA,1	NA,inf	NA,inf	NA,1.58268	0.00114317	0.00114322
2	chr16:53521312:T:C	53521312	C,C	T,T	1,1	-inf,-inf	inf,inf	0.140849,2.32525	0.00112581	0.00112585
2	chr16:52823535:C:T	52823535	NA,T	NA,C	NA,1	NA,-inf	NA,inf	NA,1.34475	0.00109842	0.00109845
2	chr16:53385758:G:A	53385758	NA,A	NA,G	NA,1	NA,inf	NA,inf	NA,1.05913	0.00107465	0.00107467
2	chr16:53547015:T:C	53547015	NA,C	NA,T	NA,1	NA,inf	NA,inf	NA,1.44554	0.00106715	0.00106719
2	chr16:52972705:C:T	52972705	NA,T	NA,C	NA,1	NA,inf	NA,inf	NA,1.51466	0.00106537	0.00106542
2	chr16:53597392:A:G	53597392	NA,G	NA,A	NA,1	NA,-inf	NA,inf	NA,1.44457	0.00105738	0.00105742
2	chr16:52911962:C:T	52911962	T,T	C,C	1,1	inf,-inf	inf,inf	0.289843,2.13593	0.00104876	0.00104879
2	chr16:53066778:T:C	53066778	C,C	T,T	1,1	inf,inf	inf,inf	1.81963,1.27553	0.00104789	0.00104797
2	chr16:52835094:A:G	52835094	NA,G	NA,A	NA,1	NA,-inf	NA,inf	NA,1.31569	0.00104282	0.00104285
2	chr16:52973928:G:A	52973928	NA,A	NA,G	NA,1	NA,inf	NA,inf	NA,1.50154	0.00104156	0.0010416
2	chr16:52967823:A:T	52967823	NA,T	NA,A	NA,1	NA,inf	NA,inf	NA,1.50099	0.00104055	0.00104059
2	chr16:53115996:T:G	53115996	NA,G	NA,T	NA,1	NA,inf	NA,inf	NA,1.56513	0.00103155	0.0010316
2	chr16:52902613:G:A	52902613	NA,A	NA,G	NA,1	NA,-inf	NA,inf	NA,1.26236	0.00102566	0.00102569
2	chr16:53546119:G:A	53546119	NA,A	NA,G	NA,1	NA,inf	NA,inf	NA,1.4117	0.00100081	0.00100085
2	chr16:53509026:G:A	53509026	NA,A	NA,G	NA,1	NA,inf	NA,inf	NA,1.54273	0.000994774	0.000994821
2	chr16:53094144:G:A	53094144	A,A	G,G	1,1	-inf,-inf	inf,inf	3.76429,0.970061	0.000994463	0.000996884
2	chr16:52940507:C:T	52940507	NA,T	NA,C	NA,1	NA,inf	NA,inf	NA,1.46452	0.000993518	0.000993562
2	chr16:53575784:C:T	53575784	NA,T	NA,C	NA,1	NA,inf	NA,inf	NA,1.46387	0.000992955	0.000992995
2	chr16:53524238:G:T	53524238	T,T	G,G	1,1	-inf,-inf	inf,inf	0.344054,2.08013	0.000985963	0.000985992
2	chr16:53113802:C:T	53113802	NA,T	NA,C	NA,1	NA,inf	NA,inf	NA,1.53694	0.000984451	0.000984499
2	chr16:53076406:C:T	53076406	T,T	C,C	1,1	inf,inf	inf,inf	0.955601,0.871727	0.000984129	0.000984138
2	chr16:53062800:G:A	53062800	A,A	G,G	1,1	inf,inf	inf,inf	1.05394,0.825379	0.00097696	0.00097697
2	chr16:52633308:G:A	52633308	NA,A	NA,G	NA,1	NA,-inf	NA,inf	NA,1.29597	0.000967916	0.000967948
2	chr16:53497854:A:G	53497854	G,NA	A,NA	1,NA	-inf,NA	inf,NA	1.55689,NA	0.000967008	0.000967047
2	chr16:52817720:C:T	52817720	NA,T	NA,C	NA,1	NA,-inf	NA,inf	NA,1.26838	0.000953799	0.000953828
2	chr16:53111900:G:A	53111900	NA,A	NA,G	NA,1	NA,inf	NA,inf	NA,1.49659	0.000919374	0.000919419
2	chr16:53599340:G:C	53599340	NA,C	NA,G	NA,1	NA,-inf	NA,inf	NA,1.21648	0.000918278	0.000918306
2	chr16:52800009:G:T	52800009	NA,T	NA,G	NA,1	NA,-inf	NA,inf	NA,1.32923	0.000892417	0.000892451
2	chr16:52933632:T:C	52933632	NA,C	NA,T	NA,1	NA,inf	NA,inf	NA,1.40084	0.000891346	0.000891385
2	chr16:53572587:G:A	53572587	NA,A	NA,G	NA,1	NA,inf	NA,inf	NA,1.30648	0.000887607	0.000887636
2	chr16:52933666:G:A	52933666	NA,A	NA,G	NA,1	NA,inf	NA,inf	NA,1.3922	0.000878198	0.000878236
2	chr16:53422922:A:C	53422922	NA,C	NA,A	NA,1	NA,-inf	NA,inf	NA,1.12838	0.000873946	0.00087397
2	chr16:52913718:A:C	52913718	C,C	A,A	1,1	inf,-inf	inf,inf	0.331155,1.9837	0.000870857	0.000870884
2	chr16:52804425:A:T	52804425	NA,T	NA,A	NA,1	NA,-inf	NA,inf	NA,1.2226	0.000869127	0.000869154
2	chr16:53042022:T:C	53042022	NA,C	NA,T	NA,1	NA,inf	NA,inf	NA,1.19035	0.00083758	0.000837607
2	chr16:52724808:C:T	52724808	NA,T	NA,C	NA,1	NA,-inf	NA,inf	NA,1.15969	0.00083029	0.000830315
2	chr16:53021645:T:A	53021645	A,A	T,T	1,1	inf,-inf	inf,inf	0.951821,1.60473	0.000827132	0.000827165
2	chr16:52809758:C:T	52809758	NA,T	NA,C	NA,1	NA,-inf	NA,inf	NA,1.19145	0.000821824	0.00082185
2	chr16:52901081:A:G	52901081	NA,G	NA,A	NA,1	NA,-inf	NA,inf	NA,1.218	0.000812881	0.000812909
2	chr16:53433027:T:C	53433027	NA,C	NA,T	NA,1	NA,-inf	NA,inf	NA,1.07861	0.000795428	0.00079545
2	chr16:52833335:TAACCTGC:T	52833335	NA,T	NA,TAACCTGC	NA,1	NA,-inf	NA,inf	NA,1.12311	0.000782029	0.000782052
2	chr16:53093935:T:A	53093935	A,A	T,T	1,1	inf,inf	inf,inf	2.61986,0.694247	0.00078051	0.000780671
2	chr16:53597368:A:G	53597368	NA,G	NA,A	NA,1	NA,inf	NA,inf	NA,1.15632	0.000777863	0.000777889
2	chr16:53020365:T:C	53020365	NA,C	NA,T	NA,1	NA,-inf	NA,inf	NA,1.22747	0.00077611	0.000776139
2	chr16:53029685:A:T	53029685	NA,T	NA,A	NA,1	NA,-inf	NA,inf	NA,1.07977	0.000776064	0.000776086
2	chr16:53607812:C:T	53607812	NA,T	NA,C	NA,1	NA,inf	NA,inf	NA,1.15145	0.000771937	0.000771963
2	chr16:52704422:A:T	52704422	NA,T	NA,A	NA,1	NA,-inf	NA,inf	NA,1.11221	0.000757394	0.000757417
2	chr16:52933338:C:A	52933338	NA,A	NA,C	NA,1	NA,inf	NA,inf	NA,1.30335	0.000755571	0.000755604
2	chr16:53359916:A:C	53359916	NA,C	NA,A	NA,1	NA,-inf	NA,inf	NA,1.12679	0.000755371	0.000755396
2	chr16:52896458:T:C	52896458	NA,C	NA,T	NA,1	NA,inf	NA,inf	NA,1.20229	0.00075534	0.000755368
2	chr16:53347811:T:C	53347811	C,NA	T,NA	1,NA	inf,NA	inf,NA	1.09668,NA	0.000754773	0.00075479
2	chr16:52884813:C:G	52884813	G,G	C,C	1,1	inf,inf	inf,inf	1.6335,0.528627	0.000750647	0.000750665
2	chr16:52939815:C:T	52939815	NA,T	NA,C	NA,1	NA,inf	NA,inf	NA,1.07817	0.000750393	0.000750415
2	chr16:52890750:C:A	52890750	NA,A	NA,C	NA,1	NA,inf	NA,inf	NA,1.19397	0.000747955	0.000747982
2	chr16:52896727:T:C	52896727	NA,C	NA,T	NA,1	NA,inf	NA,inf	NA,1.18846	0.000740833	0.00074086
2	chr16:53033011:C:T	53033011	T,T	C,C	1,1	-inf,inf	inf,inf	1.8753,0.836365	0.000738771	0.000738822
2	chr16:52984940:A:G	52984940	G,G	A,A	1,1	inf,-inf	inf,inf	1.86243,0.367086	0.000736613	0.000736639
2	chr16:53106456:G:A	53106456	NA,A	NA,G	NA,1	NA,inf	NA,inf	NA,1.35373	0.000727276	0.000727311
2	chr16:52969893:T:C	52969893	NA,C	NA,T	NA,1	NA,inf	NA,inf	NA,1.20237	0.000722872	0.000722894
2	chr16:52885079:C:A	52885079	A,A	C,C	1,1	inf,inf	inf,inf	1.56622,0.557031	0.000720802	0.000720819
2	chr16:52886691:C:T	52886691	T,NA	C,NA	1,NA	inf,NA	inf,NA	1.36976,NA	0.000720104	0.000720131
2	chr16:52893784:T:C	52893784	NA,C	NA,T	NA,1	NA,inf	NA,inf	NA,1.17209	0.000719855	0.000719881
2	chr16:52720412:C:T	52720412	NA,T	NA,C	NA,1	NA,-inf	NA,inf	NA,1.19149	0.000718862	0.000718889
2	chr16:53245197:C:T	53245197	T,NA	C,NA	1,NA	inf,NA	inf,NA	1.54634,NA	0.000716364	0.000716402
2	chr16:52768851:T:C	52768851	NA,C	NA,T	NA,1	NA,-inf	NA,inf	NA,1.20079	0.000713166	0.000713192
2	chr16:52715717:G:A	52715717	NA,A	NA,G	NA,1	NA,-inf	NA,inf	NA,1.08385	0.000712223	0.000712244
2	chr16:53557250:G:A	53557250	NA,A	NA,G	NA,1	NA,-inf	NA,inf	NA,1.19314	0.000690909	0.000690936
2	chr16:52650223:G:A	52650223	NA,A	NA,G	NA,1	NA,inf	NA,inf	NA,1.19387	0.000681263	0.00068129
2	chr16:52642501:T:C	52642501	NA,C	NA,T	NA,1	NA,-inf	NA,inf	NA,1.08362	0.000679181	0.000679203
2	chr16:53083902:C:T	53083902	T,T	C,C	1,1	inf,inf	inf,inf	1.01719,0.565949	0.000674719	0.000674726
2	chr16:53026146:C:T	53026146	T,T	C,C	1,1	-inf,inf	inf,inf	1.70147,0.860064	0.000673959	0.000673995
2	chr16:52926763:T:C	52926763	NA,C	NA,T	NA,1	NA,inf	NA,inf	NA,1.23396	0.000669045	0.000669074
2	chr16:52905994:C:CA	52905994	NA,CA	NA,C	NA,1	NA,inf	NA,inf	NA,1.12556	0.000659231	0.000659256
2	chr16:52785244:A:G	52785244	NA,G	NA,A	NA,1	NA,-inf	NA,inf	NA,1.14486	0.000657941	0.000657965
2	chr16:52884890:T:C	52884890	C,C	T,T	1,1	inf,inf	inf,inf	1.23014,0.974385	0.000657648	0.000657665
2	chr16:52984721:C:T	52984721	T,NA	C,NA	1,NA	inf,NA	inf,NA	1.40792,NA	0.000654672	0.0006547
2	chr16:53586037:G:A	53586037	NA,A	NA,G	NA,1	NA,inf	NA,inf	NA,1.15923	0.000654667	0.000654693
2	chr16:53544509:C:T	53544509	NA,T	NA,C	NA,1	NA,inf	NA,inf	NA,1.16104	0.000651854	0.000651876
2	chr16:52717716:A:C	52717716	NA,C	NA,A	NA,1	NA,-inf	NA,inf	NA,1.16038	0.000651058	0.000651083
2	chr16:52784214:G:A	52784214	NA,A	NA,G	NA,1	NA,-inf	NA,inf	NA,1.13483	0.000647524	0.000647548
2	chr16:53021303:T:C	53021303	C,C	T,T	1,1	-inf,inf	inf,inf	1.4492,1.00394	0.000641751	0.000641779
2	chr16:53085821:G:T	53085821	T,T	G,G	1,1	-inf,-inf	inf,inf	2.93861,1.23623	0.000640471	0.00064112
2	chr16:52952668:A:G	52952668	NA,G	NA,A	NA,1	NA,inf	NA,inf	NA,0.981498	0.00063716	0.000637179
2	chr16:52635417:G:A	52635417	NA,A	NA,G	NA,1	NA,-inf	NA,inf	NA,1.11027	0.000635128	0.000635152
2	chr16:53068620:T:C	53068620	NA,C	NA,T	NA,1	NA,inf	NA,inf	NA,1.26359	0.000630104	0.000630134
2	chr16:53347047:T:C	53347047	NA,C	NA,T	NA,1	NA,inf	NA,inf	NA,1.19611	0.000629305	0.000629332
2	chr16:53472412:C:G	53472412	NA,G	NA,C	NA,1	NA,inf	NA,inf	NA,1.12329	0.000622591	0.000622614
2	chr16:52636060:A:T	52636060	T,NA	A,NA	1,NA	-inf,NA	inf,NA	1.25469,NA	0.00061642	0.000616442
2	chr16:53035818:A:G	53035818	G,G	A,A	1,1	-inf,inf	inf,inf	1.65096,0.965953	0.00061527	0.000615311
2	chr16:53072946:C:T	53072946	T,T	C,C	1,1	inf,inf	inf,inf	0.885103,0.786706	0.000615025	0.000615032
2	chr16:53358401:G:A	53358401	NA,A	NA,G	NA,1	NA,inf	NA,inf	NA,1.20359	0.000614221	0.000614249
2	chr16:53097378:TC:T	53097378	T,T	TC,TC	1,1	-inf,-inf	inf,inf	2.91059,0.984615	0.000613854	0.000614306
2	chr16:53579036:C:T	53579036	NA,T	NA,C	NA,1	NA,inf	NA,inf	NA,1.07169	0.00061262	0.000612642
2	chr16:52742242:T:C	52742242	NA,C	NA,T	NA,1	NA,-inf	NA,inf	NA,0.977739	0.000611574	0.000611593
2	chr16:53242884:C:A	53242884	NA,A	NA,C	NA,1	NA,-inf	NA,inf	NA,0.94023	0.000611387	0.000611405
2	chr16:52921461:A:T	52921461	T,T	A,A	1,1	inf,-inf	inf,inf	0.211594,1.88113	0.000599524	0.000599543
2	chr16:53015858:C:A	53015858	NA,A	NA,C	NA,1	NA,-inf	NA,inf	NA,1.28268	0.000598549	0.00059858
2	chr16:53598050:A:G	53598050	NA,G	NA,A	NA,1	NA,inf	NA,inf	NA,1.10923	0.000594745	0.000594769
2	chr16:53530087:A:T	53530087	NA,T	NA,A	NA,1	NA,inf	NA,inf	NA,1.2032	0.000590215	0.00059024
2	chr16:52633295:T:A	52633295	A,NA	T,NA	1,NA	-inf,NA	inf,NA	1.25421,NA	0.000589946	0.000589967
2	chr16:52963810:G:A	52963810	A,A	G,G	1,1	inf,inf	inf,inf	1.21853,1.21014	0.000587439	0.000587461
2	chr16:52844463:G:A	52844463	NA,A	NA,G	NA,1	NA,-inf	NA,inf	NA,0.933572	0.000582871	0.000582888
2	chr16:52844848:C:T	52844848	NA,T	NA,C	NA,1	NA,-inf	NA,inf	NA,0.933226	0.000582483	0.0005825
2	chr16:52732371:T:C	52732371	NA,C	NA,T	NA,1	NA,-inf	NA,inf	NA,1.06913	0.000582384	0.000582405
2	chr16:52844677:G:A	52844677	NA,A	NA,G	NA,1	NA,-inf	NA,inf	NA,0.932734	0.000581989	0.000582007
2	chr16:52855516:AC:A	52855516	A,A	AC,AC	1,1	-inf,-inf	inf,inf	0.942621,1.16599	0.00057998	0.000579994
2	chr16:52904392:C:T	52904392	T,T	C,C	1,1	inf,inf	inf,inf	0.854582,1.26837	0.000576085	0.0005761
2	chr16:53483545:A:G	53483545	NA,G	NA,A	NA,1	NA,inf	NA,inf	NA,1.10803	0.000572806	0.00057283
2	chr16:52697675:AT:A	52697675	NA,A	NA,AT	NA,1	NA,-inf	NA,inf	NA,0.964016	0.000572399	0.000572416
2	chr16:52698785:T:A	52698785	NA,A	NA,T	NA,1	NA,-inf	NA,inf	NA,0.963193	0.000571896	0.000571914
2	chr16:52962212:T:C	52962212	NA,C	NA,T	NA,1	NA,inf	NA,inf	NA,1.18169	0.000571385	0.000571411
2	chr16:52701145:G:T	52701145	NA,T	NA,G	NA,1	NA,-inf	NA,inf	NA,0.962537	0.00057104	0.000571058
2	chr16:53107676:C:T	53107676	NA,T	NA,C	NA,1	NA,inf	NA,inf	NA,0.777727	0.000569468	0.000569481
2	chr16:53027848:G:A	53027848	NA,A	NA,G	NA,1	NA,inf	NA,inf	NA,1.12974	0.000561737	0.000561762
2	chr16:53310969:C:T	53310969	T,T	C,C	1,1	-inf,-inf	inf,inf	3.84072,0.520168	0.000553265	0.000554924
2	chr16:53393843:T:G	53393843	G,NA	T,NA	1,NA	-inf,NA	inf,NA	1.2104,NA	0.00055189	0.00055191
2	chr16:52693915:CT:C	52693915	NA,C	NA,CT	NA,1	NA,-inf	NA,inf	NA,0.941439	0.000550063	0.00055008
2	chr16:53192741:T:C	53192741	NA,C	NA,T	NA,1	NA,inf	NA,inf	NA,1.5549	0.000549743	0.000549793
2	chr16:53280298:T:C	53280298	C,NA	T,NA	1,NA	-inf,NA	inf,NA	0.92583,NA	0.000547928	0.00054794
2	chr16:52704678:C:T	52704678	NA,T	NA,C	NA,1	NA,-inf	NA,inf	NA,0.930604	0.000545512	0.000545528
2	chr16:53573974:C:T	53573974	T,T	C,C	1,1	-inf,-inf	inf,inf	0.302694,1.82574	0.000545311	0.00054533
2	chr16:52753872:A:AG	52753872	NA,AG	NA,A	NA,1	NA,inf	NA,inf	NA,1.09332	0.000544656	0.000544677
2	chr16:52904906:ATAGT:A	52904906	A,NA	ATAGT,NA	1,NA	inf,NA	inf,NA	1.2125,NA	0.000540919	0.000540939
2	chr16:53039994:C:T	53039994	NA,T	NA,C	NA,1	NA,-inf	NA,inf	NA,1.14944	0.000537491	0.000537516
2	chr16:53397866:G:A	53397866	A,NA	G,NA	1,NA	-inf,NA	inf,NA	1.20267,NA	0.000535886	0.000535907
2	chr16:53530243:G:A	53530243	NA,A	NA,G	NA,1	NA,-inf	NA,inf	NA,0.917962	0.00053555	0.000535566
2	chr16:53598086:G:T	53598086	NA,T	NA,G	NA,1	NA,inf	NA,inf	NA,1.04511	0.000534392	0.000534413
2	chr16:52698357:C:T	52698357	NA,T	NA,C	NA,1	NA,-inf	NA,inf	NA,0.924698	0.000533968	0.000533984
2	chr16:52636055:G:A	52636055	NA,A	NA,G	NA,1	NA,-inf	NA,inf	NA,1.00954	0.000533434	0.000533454
2	chr16:52812434:G:A	52812434	A,NA	G,NA	1,NA	inf,NA	inf,NA	1.12785,NA	0.000533313	0.00053333
2	chr16:52960466:G:A	52960466	NA,A	NA,G	NA,1	NA,inf	NA,inf	NA,1.16237	0.000532972	0.000532997
2	chr16:53321918:A:G	53321918	G,G	A,A	1,1	-inf,-inf	inf,inf	3.94555,0.456632	0.000532233	0.000534126
2	chr16:52635137:T:A	52635137	NA,A	NA,T	NA,1	NA,-inf	NA,inf	NA,1.00683	0.000531001	0.00053102
2	chr16:53522569:A:G	53522569	NA,G	NA,A	NA,1	NA,-inf	NA,inf	NA,0.904962	0.000529321	0.000529337
2	chr16:52853040:A:G	52853040	NA,G	NA,A	NA,1	NA,-inf	NA,inf	NA,0.879049	0.000528704	0.00052872
2	chr16:53532940:A:G	53532940	NA,G	NA,A	NA,1	NA,-inf	NA,inf	NA,0.908576	0.000526652	0.000526668
2	chr16:52732869:T:C	52732869	NA,C	NA,T	NA,1	NA,-inf	NA,inf	NA,0.899088	0.000526438	0.000526454
2	chr16:53525520:G:A	53525520	NA,A	NA,G	NA,1	NA,-inf	NA,inf	NA,0.946513	0.000525188	0.000525206
2	chr16:52623350:G:C	52623350	C,C	G,G	1,1	-inf,-inf	inf,inf	1.79607,0.232044	0.000523807	0.000523826
2	chr16:52854552:C:T	52854552	NA,T	NA,C	NA,1	NA,-inf	NA,inf	NA,0.871895	0.000522256	0.000522272
2	chr16:53040228:C:A	53040228	NA,A	NA,C	NA,1	NA,-inf	NA,inf	NA,1.05887	0.000521727	0.000521748
2	chr16:52926625:A:G	52926625	NA,G	NA,A	NA,1	NA,inf	NA,inf	NA,0.855853	0.000519236	0.000519252
2	chr16:52732330:T:G	52732330	NA,G	NA,T	NA,1	NA,-inf	NA,inf	NA,0.890434	0.000518749	0.000518764
2	chr16:52885164:G:A	52885164	A,A	G,G	1,1	inf,inf	inf,inf	1.42032,0.50999	0.000507138	0.00050715
2	chr16:53037427:G:A	53037427	A,NA	G,NA	1,NA	inf,NA	inf,NA	1.40311,NA	0.000506854	0.000506883
2	chr16:52988975:A:G	52988975	NA,G	NA,A	NA,1	NA,-inf	NA,inf	NA,0.842602	0.000500119	0.000500134
2	chr16:52793954:A:G	52793954	NA,G	NA,A	NA,1	NA,-inf	NA,inf	NA,0.876849	0.000500108	0.000500124
2	chr16:52716245:TG:T	52716245	NA,T	NA,TG	NA,1	NA,-inf	NA,inf	NA,0.883557	0.000497952	0.000497967
2	chr16:53155263:C:T	53155263	NA,T	NA,C	NA,1	NA,-inf	NA,inf	NA,0.803999	0.000497115	0.000497129
2	chr16:53095187:C:A	53095187	A,A	C,C	1,1	-inf,-inf	inf,inf	2.98284,0.89787	0.000496569	0.000497019
2	chr16:53591776:G:C	53591776	C,NA	G,NA	1,NA	inf,NA	inf,NA	0.69952,NA	0.000495999	0.000496007
2	chr16:52705186:C:T	52705186	NA,T	NA,C	NA,1	NA,-inf	NA,inf	NA,0.875506	0.000495872	0.000495888
2	chr16:53465139:C:T	53465139	T,NA	C,NA	1,NA	inf,NA	inf,NA	1.35432,NA	0.000493981	0.000494008
2	chr16:52622867:C:T	52622867	NA,T	NA,C	NA,1	NA,inf	NA,inf	NA,0.853573	0.000485185	0.0004852
2	chr16:52922122:G:A	52922122	NA,A	NA,G	NA,1	NA,-inf	NA,inf	NA,0.874034	0.000483787	0.000483803
2	chr16:52956770:G:C	52956770	NA,C	NA,G	NA,1	NA,-inf	NA,inf	NA,0.823385	0.00048344	0.000483454
2	chr16:52812914:A:C	52812914	NA,C	NA,A	NA,1	NA,inf	NA,inf	NA,0.95363	0.000482963	0.000482982
2	chr16:52723040:C:T	52723040	NA,T	NA,C	NA,1	NA,-inf	NA,inf	NA,0.894883	0.000481811	0.000481827
2	chr16:52685042:A:G	52685042	NA,G	NA,A	NA,1	NA,inf	NA,inf	NA,1.01873	0.00048072	0.00048074
2	chr16:52998212:T:C	52998212	NA,C	NA,T	NA,1	NA,-inf	NA,inf	NA,0.961981	0.000480475	0.000480493
2	chr16:52712195:A:G	52712195	NA,G	NA,A	NA,1	NA,-inf	NA,inf	NA,0.852119	0.000476275	0.00047629
2	chr16:53542219:G:T	53542219	NA,T	NA,G	NA,1	NA,-inf	NA,inf	NA,0.809911	0.00047507	0.000475084
2	chr16:53524484:G:A	53524484	NA,A	NA,G	NA,1	NA,-inf	NA,inf	NA,0.820391	0.000474391	0.000474405
2	chr16:52721053:A:G	52721053	NA,G	NA,A	NA,1	NA,-inf	NA,inf	NA,0.885029	0.000474145	0.000474161
2	chr16:53583207:C:T	53583207	NA,T	NA,C	NA,1	NA,inf	NA,inf	NA,0.956063	0.000473847	0.000473865
2	chr16:53134469:CCTTA:C	53134469	NA,C	NA,CCTTA	NA,1	NA,inf	NA,inf	NA,1.44801	0.000473112	0.000473154
2	chr16:52919785:C:T	52919785	T,T	C,C	1,1	inf,-inf	inf,inf	0.205007,1.81928	0.000472744	0.000472761
2	chr16:53524279:C:T	53524279	NA,T	NA,C	NA,1	NA,-inf	NA,inf	NA,0.812152	0.000468247	0.000468261
2	chr16:53038484:GGAATTAC:G	53038484	G,G	GGAATTAC,GGAATTAC	1,1	inf,-inf	inf,inf	1.58854,0.512455	0.000468148	0.000468166
2	chr16:52949164:A:G	52949164	NA,G	NA,A	NA,1	NA,-inf	NA,inf	NA,0.855173	0.000464336	0.000464351
2	chr16:52883707:T:C	52883707	C,NA	T,NA	1,NA	inf,NA	inf,NA	1.13018,NA	0.000462898	0.000462916
2	chr16:53066662:T:G	53066662	NA,G	NA,T	NA,1	NA,inf	NA,inf	NA,0.986567	0.000461671	0.000461689
2	chr16:53016590:G:A	53016590	NA,A	NA,G	NA,1	NA,-inf	NA,inf	NA,1.1154	0.000461403	0.000461426
2	chr16:53136626:C:T	53136626	NA,T	NA,C	NA,1	NA,inf	NA,inf	NA,1.42189	0.000457863	0.000457902
2	chr16:52909944:C:T	52909944	NA,T	NA,C	NA,1	NA,-inf	NA,inf	NA,0.890101	0.000457768	0.000457784
2	chr16:52786251:C:T	52786251	NA,T	NA,C	NA,1	NA,-inf	NA,inf	NA,0.823707	0.000456695	0.00045671
2	chr16:53542631:A:G	53542631	NA,G	NA,A	NA,1	NA,-inf	NA,inf	NA,0.786775	0.000456031	0.000456045
2	chr16:53048166:G:C	53048166	NA,C	NA,G	NA,1	NA,-inf	NA,inf	NA,0.850994	0.000455582	0.000455597
2	chr16:53343185:G:A	53343185	A,NA	G,NA	1,NA	inf,NA	inf,NA	1.35979,NA	0.000454612	0.000454639
2	chr16:53049267:T:C	53049267	NA,C	NA,T	NA,1	NA,-inf	NA,inf	NA,0.849354	0.000454213	0.000454228
2	chr16:53525339:C:T	53525339	NA,T	NA,C	NA,1	NA,-inf	NA,inf	NA,0.79483	0.000453561	0.000453575
2	chr16:53518966:G:A	53518966	NA,A	NA,G	NA,1	NA,-inf	NA,inf	NA,0.826027	0.00045326	0.000453274
2	chr16:53583747:T:TA	53583747	NA,TA	NA,T	NA,1	NA,inf	NA,inf	NA,0.935888	0.000449224	0.000449242
2	chr16:53543754:C:T	53543754	NA,T	NA,C	NA,1	NA,-inf	NA,inf	NA,0.803373	0.000446983	0.000446997
2	chr16:52857911:C:A	52857911	NA,A	NA,C	NA,1	NA,-inf	NA,inf	NA,0.97565	0.00044607	0.000446088
2	chr16:52726122:A:G	52726122	NA,G	NA,A	NA,1	NA,-inf	NA,inf	NA,0.841947	0.000445919	0.000445934
2	chr16:52841535:T:TG	52841535	NA,TG	NA,T	NA,1	NA,-inf	NA,inf	NA,0.775173	0.000445616	0.00044563
2	chr16:52942368:C:T	52942368	NA,T	NA,C	NA,1	NA,inf	NA,inf	NA,0.798716	0.000444029	0.000444043
2	chr16:53080442:G:A	53080442	NA,A	NA,G	NA,1	NA,-inf	NA,inf	NA,1.65051	0.000443166	0.000443226
2	chr16:52947009:T:C	52947009	C,NA	T,NA	1,NA	-inf,NA	inf,NA	1.21361,NA	0.0004416	0.00044162
2	chr16:52987764:G:C	52987764	NA,C	NA,G	NA,1	NA,-inf	NA,inf	NA,0.781221	0.000440886	0.0004409
2	chr16:52881817:A:G	52881817	NA,G	NA,A	NA,1	NA,-inf	NA,inf	NA,0.905631	0.000439485	0.000439501
2	chr16:53103807:C:G	53103807	NA,G	NA,C	NA,1	NA,-inf	NA,inf	NA,0.735393	0.000439264	0.000439276
2	chr16:53413284:C:A	53413284	NA,A	NA,C	NA,1	NA,inf	NA,inf	NA,0.929375	0.000438477	0.000438495
2	chr16:53539121:T:C	53539121	NA,C	NA,T	NA,1	NA,inf	NA,inf	NA,0.870564	0.000438333	0.000438349
2	chr16:52909989:T:C	52909989	C,C	T,T	1,1	inf,-inf	inf,inf	1.61754,0.055242	0.000437171	0.000437183
2	chr16:53042314:CCT:C	53042314	NA,C	NA,CCT	NA,1	NA,-inf	NA,inf	NA,0.780601	0.000437091	0.000437105
2	chr16:53047424:G:A	53047424	NA,A	NA,G	NA,1	NA,-inf	NA,inf	NA,0.826843	0.000437035	0.000437049
2	chr16:53202904:GTTCCAC:G	53202904	NA,G	NA,GTTCCAC	NA,1	NA,-inf	NA,inf	NA,0.72924	0.00043692	0.000436933
2	chr16:53330236:A:G	53330236	NA,G	NA,A	NA,1	NA,inf	NA,inf	NA,1.38532	0.000435758	0.000435795
2	chr16:53435962:A:G	53435962	NA,G	NA,A	NA,1	NA,inf	NA,inf	NA,0.897045	0.000434633	0.000434649
2	chr16:52857980:G:T	52857980	NA,T	NA,G	NA,1	NA,-inf	NA,inf	NA,0.872759	0.000433954	0.000433969
2	chr16:52796475:T:C	52796475	NA,C	NA,T	NA,1	NA,-inf	NA,inf	NA,0.789993	0.000433488	0.000433501
2	chr16:52626122:G:A	52626122	NA,A	NA,G	NA,1	NA,inf	NA,inf	NA,0.86044	0.000433038	0.000433054
2	chr16:53560836:C:G	53560836	G,NA	C,NA	1,NA	inf,NA	inf,NA	0.633151,NA	0.000432542	0.00043255
2	chr16:53080261:T:G	53080261	NA,G	NA,T	NA,1	NA,-inf	NA,inf	NA,1.62924	0.000431806	0.000431864
2	chr16:53090565:T:C	53090565	NA,C	NA,T	NA,1	NA,-inf	NA,inf	NA,0.78343	0.000431673	0.000431687
2	chr16:53436540:C:A	53436540	NA,A	NA,C	NA,1	NA,inf	NA,inf	NA,0.957157	0.000431285	0.000431304
2	chr16:53528401:G:A	53528401	NA,A	NA,G	NA,1	NA,-inf	NA,inf	NA,0.766925	0.000430219	0.000430231
2	chr16:53077852:T:C	53077852	NA,C	NA,T	NA,1	NA,-inf	NA,inf	NA,0.74669	0.00042896	0.000428972
2	chr16:53418172:G:A	53418172	NA,A	NA,G	NA,1	NA,-inf	NA,inf	NA,0.802061	0.000427168	0.000427182
2	chr16:53076013:C:T	53076013	NA,T	NA,C	NA,1	NA,inf	NA,inf	NA,0.927348	0.00042705	0.000427067
2	chr16:52728047:A:G	52728047	NA,G	NA,A	NA,1	NA,-inf	NA,inf	NA,0.832113	0.00042674	0.000426755
2	chr16:52662558:G:A	52662558	NA,A	NA,G	NA,1	NA,-inf	NA,inf	NA,0.849245	0.000426437	0.000426452
2	chr16:53587875:C:T	53587875	NA,T	NA,C	NA,1	NA,inf	NA,inf	NA,0.866518	0.000423911	0.000423926
2	chr16:53364368:C:T	53364368	NA,T	NA,C	NA,1	NA,inf	NA,inf	NA,0.8719	0.00042321	0.000423226
2	chr16:53347913:T:C	53347913	NA,C	NA,T	NA,1	NA,inf	NA,inf	NA,0.806603	0.000422913	0.000422927
2	chr16:53078981:G:A	53078981	NA,A	NA,G	NA,1	NA,inf	NA,inf	NA,0.987325	0.00042285	0.000422869
2	chr16:53496245:A:T	53496245	NA,T	NA,A	NA,1	NA,inf	NA,inf	NA,0.782905	0.000422834	0.000422848
2	chr16:52972595:T:C	52972595	NA,C	NA,T	NA,1	NA,inf	NA,inf	NA,1.0506	0.000422131	0.000422152
2	chr16:53499912:G:A	53499912	NA,A	NA,G	NA,1	NA,inf	NA,inf	NA,0.782279	0.000422073	0.000422087
2	chr16:52727996:T:A	52727996	NA,A	NA,T	NA,1	NA,-inf	NA,inf	NA,0.768238	0.000420652	0.000420665
2	chr16:53497027:G:C	53497027	NA,C	NA,G	NA,1	NA,inf	NA,inf	NA,0.780836	0.000420103	0.000420116
2	chr16:53021055:G:A	53021055	NA,A	NA,G	NA,1	NA,-inf	NA,inf	NA,0.762912	0.00042009	0.000420103
2	chr16:53385875:A:G	53385875	G,NA	A,NA	1,NA	inf,NA	inf,NA	1.34893,NA	0.000419583	0.000419609
2	chr16:53342229:T:C	53342229	C,C	T,T	1,1	-inf,-inf	inf,inf	0.697906,0.828382	0.000418327	0.000418332
2	chr16:52675951:C:T	52675951	NA,T	NA,C	NA,1	NA,-inf	NA,inf	NA,0.783687	0.00041797	0.000417983
2	chr16:52751650:G:A	52751650	NA,A	NA,G	NA,1	NA,inf	NA,inf	NA,0.932313	0.00041793	0.000417946
2	chr16:52662920:C:T	52662920	NA,T	NA,C	NA,1	NA,-inf	NA,inf	NA,0.776046	0.000416085	0.000416098
2	chr16:53018887:G:C	53018887	C,C	G,G	1,1	-inf,-inf	inf,inf	1.46108,0.138501	0.000416055	0.000416064
2	chr16:52781196:G:A	52781196	NA,A	NA,G	NA,1	NA,-inf	NA,inf	NA,0.823807	0.000414474	0.000414489
2	chr16:53025613:T:A	53025613	A,A	T,T	1,1	-inf,-inf	inf,inf	1.13272,0.398028	0.000413776	0.000413782
2	chr16:53044258:G:A	53044258	NA,A	NA,G	NA,1	NA,inf	NA,inf	NA,1.01493	0.000412179	0.000412199
2	chr16:52996634:G:GTCT	52996634	NA,GTCT	NA,G	NA,1	NA,-inf	NA,inf	NA,0.80329	0.00041182	0.000411835
2	chr16:53075761:C:T	53075761	NA,T	NA,C	NA,1	NA,-inf	NA,inf	NA,0.723956	0.000411455	0.000411467
2	chr16:53365309:C:A	53365309	NA,A	NA,C	NA,1	NA,inf	NA,inf	NA,0.852182	0.000409993	0.000410008
2	chr16:53537373:G:A	53537373	NA,A	NA,G	NA,1	NA,-inf	NA,inf	NA,0.729012	0.000409965	0.000409977
2	chr16:53594860:C:T	53594860	NA,T	NA,C	NA,1	NA,inf	NA,inf	NA,0.878333	0.000409952	0.000409968
2	chr16:53057139:T:C	53057139	C,C	T,T	1,1	inf,inf	inf,inf	2.00678,0.595313	0.000407452	0.000407495
2	chr16:52765213:G:C	52765213	NA,C	NA,G	NA,1	NA,-inf	NA,inf	NA,0.874774	0.000404553	0.000404569
2	chr16:53375149:G:A	53375149	A,NA	G,NA	1,NA	-inf,NA	inf,NA	1.06263,NA	0.000404468	0.000404484
2	chr16:53009757:C:T	53009757	NA,T	NA,C	NA,1	NA,-inf	NA,inf	NA,0.997284	0.00040345	0.000403469
2	chr16:53519877:T:C	53519877	NA,C	NA,T	NA,1	NA,-inf	NA,inf	NA,0.918323	0.00040322	0.000403236
2	chr16:53166591:C:T	53166591	NA,T	NA,C	NA,1	NA,inf	NA,inf	NA,1.30537	0.000402003	0.000402036
2	chr16:53044896:A:G	53044896	NA,G	NA,A	NA,1	NA,-inf	NA,inf	NA,0.772648	0.000398567	0.00039858
2	chr16:52996636:C:A	52996636	NA,A	NA,C	NA,1	NA,-inf	NA,inf	NA,0.783194	0.000398314	0.000398328
2	chr16:53491908:T:C	53491908	NA,C	NA,T	NA,1	NA,-inf	NA,inf	NA,0.761667	0.000398268	0.000398281
2	chr16:52832141:C:T	52832141	NA,T	NA,C	NA,1	NA,-inf	NA,inf	NA,0.776496	0.000398186	0.000398199
2	chr16:52944790:T:C	52944790	NA,C	NA,T	NA,1	NA,-inf	NA,inf	NA,0.765049	0.000397811	0.000397824
2	chr16:52857163:C:T	52857163	NA,T	NA,C	NA,1	NA,inf	NA,inf	NA,0.780176	0.000397071	0.000397084
2	chr16:53039942:A:G	53039942	G,G	A,A	1,1	inf,-inf	inf,inf	1.74388,0.0463584	0.000396658	0.000396673
2	chr16:53079577:A:C	53079577	NA,C	NA,A	NA,1	NA,-inf	NA,inf	NA,0.701575	0.000396624	0.000396636
2	chr16:53057452:A:G	53057452	G,G	A,A	1,1	inf,inf	inf,inf	1.47151,1.21315	0.000396188	0.00039623
2	chr16:52657429:A:T	52657429	NA,T	NA,A	NA,1	NA,inf	NA,inf	NA,0.868905	0.000395723	0.000395738
2	chr16:52799629:C:T	52799629	NA,T	NA,C	NA,1	NA,inf	NA,inf	NA,0.808213	0.000394146	0.00039416
2	chr16:52719329:C:T	52719329	NA,T	NA,C	NA,1	NA,-inf	NA,inf	NA,0.76854	0.000394071	0.000394084
2	chr16:53210650:G:A	53210650	NA,A	NA,G	NA,1	NA,inf	NA,inf	NA,1.28776	0.00039264	0.000392672
2	chr16:52893975:C:T	52893975	NA,T	NA,C	NA,1	NA,-inf	NA,inf	NA,0.890424	0.000392381	0.000392397
2	chr16:53520958:T:A	53520958	NA,A	NA,T	NA,1	NA,-inf	NA,inf	NA,0.827443	0.000391681	0.000391695
2	chr16:52821335:T:C	52821335	NA,C	NA,T	NA,1	NA,-inf	NA,inf	NA,0.728419	0.000391287	0.000391299
2	chr16:53561811:T:G	53561811	NA,G	NA,T	NA,1	NA,inf	NA,inf	NA,0.82509	0.000391066	0.000391079
2	chr16:52923040:G:A	52923040	NA,A	NA,G	NA,1	NA,-inf	NA,inf	NA,0.853126	0.000390957	0.000390972
2	chr16:52953819:A:C	52953819	NA,C	NA,A	NA,1	NA,inf	NA,inf	NA,0.89137	0.000388168	0.000388184
2	chr16:52755761:T:C	52755761	NA,C	NA,T	NA,1	NA,inf	NA,inf	NA,0.843572	0.000387113	0.000387127
2	chr16:52935742:A:G	52935742	G,NA	A,NA	1,NA	inf,NA	inf,NA	1.10874,NA	0.000386325	0.000386342
2	chr16:53566022:T:C	53566022	NA,C	NA,T	NA,1	NA,inf	NA,inf	NA,0.814621	0.000384935	0.000384948
2	chr16:53511579:G:C	53511579	C,NA	G,NA	1,NA	-inf,NA	inf,NA	1.14563,NA	0.000384551	0.000384569
2	chr16:52701780:T:G	52701780	NA,G	NA,T	NA,1	NA,-inf	NA,inf	NA,0.715033	0.000384099	0.000384111
2	chr16:52717775:C:T	52717775	NA,T	NA,C	NA,1	NA,-inf	NA,inf	NA,0.752079	0.000383746	0.000383759
2	chr16:53033295:T:C	53033295	C,C	T,T	1,1	-inf,inf	inf,inf	1.82583,0.397858	0.000383481	0.000383505
2	chr16:52966273:G:A	52966273	A,NA	G,NA	1,NA	-inf,NA	inf,NA	0.947242,NA	0.00038345	0.000383463
2	chr16:53190973:T:C	53190973	NA,C	NA,T	NA,1	NA,-inf	NA,inf	NA,0.673565	0.000381772	0.000381783
2	chr16:53020876:G:A	53020876	A,A	G,G	1,1	-inf,-inf	inf,inf	0.353093,1.83146	0.000381407	0.000381427
2	chr16:53550304:C:T	53550304	NA,T	NA,C	NA,1	NA,-inf	NA,inf	NA,0.724778	0.000380649	0.000380661
2	chr16:53034901:C:T	53034901	T,T	C,C	1,1	inf,-inf	inf,inf	0.972599,1.15867	0.000380229	0.000380244
2	chr16:53049243:C:T	53049243	T,T	C,C	1,1	inf,inf	inf,inf	1.48723,1.18163	0.000379688	0.000379729
2	chr16:53539431:G:A	53539431	NA,A	NA,G	NA,1	NA,inf	NA,inf	NA,0.796736	0.000378767	0.000378781
2	chr16:53002386:C:T	53002386	NA,T	NA,C	NA,1	NA,inf	NA,inf	NA,0.86628	0.000378752	0.000378768
2	chr16:53198648:A:G	53198648	NA,G	NA,A	NA,1	NA,-inf	NA,inf	NA,0.670018	0.000378552	0.000378563
2	chr16:52860353:A:G	52860353	G,NA	A,NA	1,NA	-inf,NA	inf,NA	0.953376,NA	0.000378361	0.000378374
2	chr16:52717903:T:C	52717903	NA,C	NA,T	NA,1	NA,-inf	NA,inf	NA,0.74354	0.000378243	0.000378256
2	chr16:52755223:C:T	52755223	NA,T	NA,C	NA,1	NA,-inf	NA,inf	NA,0.741474	0.000378029	0.000378041
2	chr16:52719417:A:G	52719417	NA,G	NA,A	NA,1	NA,-inf	NA,inf	NA,0.754464	0.000375433	0.000375446
2	chr16:53258601:A:G	53258601	NA,G	NA,A	NA,1	NA,-inf	NA,inf	NA,0.682166	0.000375303	0.000375314
2	chr16:52664154:G:A	52664154	NA,A	NA,G	NA,1	NA,-inf	NA,inf	NA,0.749147	0.000374464	0.000374477
2	chr16:53555937:C:T	53555937	NA,T	NA,C	NA,1	NA,-inf	NA,inf	NA,0.704289	0.000374242	0.000374254
2	chr16:52969200:T:C	52969200	NA,C	NA,T	NA,1	NA,inf	NA,inf	NA,0.681621	0.000373562	0.000373573
2	chr16:53528099:C:T	53528099	NA,T	NA,C	NA,1	NA,-inf	NA,inf	NA,0.699638	0.000371709	0.00037172
2	chr16:52648248:C:A	52648248	NA,A	NA,C	NA,1	NA,-inf	NA,inf	NA,0.755236	0.000371258	0.000371271
2	chr16:52984166:G:T	52984166	T,T	G,G	1,1	-inf,-inf	inf,inf	0.780838,1.42543	0.000369796	0.000369813
2	chr16:52834315:A:T	52834315	NA,T	NA,A	NA,1	NA,-inf	NA,inf	NA,0.736083	0.000369521	0.000369534
2	chr16:52782925:T:C	52782925	NA,C	NA,T	NA,1	NA,-inf	NA,inf	NA,0.744721	0.000367058	0.000367071
2	chr16:53020433:T:C	53020433	NA,C	NA,T	NA,1	NA,-inf	NA,inf	NA,0.974305	0.000367046	0.000367064
2	chr16:52639067:G:A	52639067	NA,A	NA,G	NA,1	NA,inf	NA,inf	NA,0.782345	0.000365396	0.000365409
2	chr16:52799539:T:A	52799539	NA,A	NA,T	NA,1	NA,-inf	NA,inf	NA,0.744448	0.000365276	0.000365289
2	chr16:53536428:C:T	53536428	NA,T	NA,C	NA,1	NA,-inf	NA,inf	NA,0.675432	0.000365027	0.000365038
2	chr16:53389341:G:A	53389341	NA,A	NA,G	NA,1	NA,inf	NA,inf	NA,0.753284	0.000364757	0.00036477
2	chr16:52980135:G:T	52980135	T,T	G,G	1,1	-inf,-inf	inf,inf	1.12221,1.11904	0.000363993	0.00036401
2	chr16:53526537:T:A	53526537	NA,A	NA,T	NA,1	NA,-inf	NA,inf	NA,0.684921	0.000363835	0.000363847
2	chr16:53392345:C:T	53392345	NA,T	NA,C	NA,1	NA,inf	NA,inf	NA,0.751692	0.000363774	0.000363787
2	chr16:52636266:C:T	52636266	NA,T	NA,C	NA,1	NA,-inf	NA,inf	NA,0.682424	0.00036362	0.000363631
2	chr16:53556166:A:T	53556166	NA,T	NA,A	NA,1	NA,-inf	NA,inf	NA,0.720162	0.000363618	0.00036363
2	chr16:52636961:CA:C	52636961	NA,C	NA,CA	NA,1	NA,-inf	NA,inf	NA,0.680523	0.000362472	0.000362484
2	chr16:53523810:A:G	53523810	G,G	A,A	1,1	-inf,-inf	inf,inf	0.0407421,1.6741	0.000361716	0.000361727
2	chr16:53086715:T:C	53086715	NA,C	NA,T	NA,1	NA,-inf	NA,inf	NA,1.4833	0.000361534	0.000361578
2	chr16:53079785:T:C	53079785	NA,C	NA,T	NA,1	NA,-inf	NA,inf	NA,0.590437	0.000360824	0.000360834
2	chr16:53512228:G:A	53512228	NA,A	NA,G	NA,1	NA,-inf	NA,inf	NA,0.808365	0.000359955	0.000359969
2	chr16:53091903:C:T	53091903	NA,T	NA,C	NA,1	NA,-inf	NA,inf	NA,1.47948	0.000359409	0.000359453
2	chr16:52638332:T:A	52638332	NA,A	NA,T	NA,1	NA,inf	NA,inf	NA,0.725477	0.000359167	0.000359179
2	chr16:53152796:G:T	53152796	NA,T	NA,G	NA,1	NA,-inf	NA,inf	NA,0.63491	0.000356727	0.000356738
2	chr16:52984163:C:T	52984163	NA,T	NA,C	NA,1	NA,inf	NA,inf	NA,0.684907	0.00035627	0.000356282
2	chr16:52731658:G:A	52731658	NA,A	NA,G	NA,1	NA,-inf	NA,inf	NA,0.697365	0.0003554	0.000355411
2	chr16:53186269:G:A	53186269	NA,A	NA,G	NA,1	NA,-inf	NA,inf	NA,0.633559	0.000354879	0.00035489
2	chr16:53065003:AAGAG:A	53065003	NA,A	NA,AAGAG	NA,1	NA,-inf	NA,inf	NA,0.563249	0.00035484	0.00035485
2	chr16:52767651:C:T	52767651	NA,T	NA,C	NA,1	NA,-inf	NA,inf	NA,0.666078	0.000353415	0.000353426
2	chr16:53021332:C:T	53021332	NA,T	NA,C	NA,1	NA,inf	NA,inf	NA,0.884061	0.000352834	0.00035285
2	chr16:52743418:A:G	52743418	NA,G	NA,A	NA,1	NA,-inf	NA,inf	NA,0.696898	0.000352242	0.000352253
2	chr16:53125713:A:G	53125713	NA,G	NA,A	NA,1	NA,-inf	NA,inf	NA,2.04196	0.000352173	0.000352302
2	chr16:53456119:T:G	53456119	NA,G	NA,T	NA,1	NA,inf	NA,inf	NA,0.747046	0.000351958	0.00035197
2	chr16:52911594:T:A	52911594	NA,A	NA,T	NA,1	NA,-inf	NA,inf	NA,0.8088	0.000351613	0.000351627
2	chr16:53301058:G:A	53301058	NA,A	NA,G	NA,1	NA,inf	NA,inf	NA,1.06245	0.000350753	0.000350774
2	chr16:52892971:A:G	52892971	NA,G	NA,A	NA,1	NA,inf	NA,inf	NA,0.74325	0.000349925	0.000349938
2	chr16:53536939:T:C	53536939	NA,C	NA,T	NA,1	NA,-inf	NA,inf	NA,0.632145	0.000348782	0.000348792
2	chr16:52733809:A:G	52733809	NA,G	NA,A	NA,1	NA,-inf	NA,inf	NA,0.68623	0.000348663	0.000348675
2	chr16:52816310:A:G	52816310	NA,G	NA,A	NA,1	NA,-inf	NA,inf	NA,0.664757	0.000348078	0.000348089
2	chr16:53515930:C:T	53515930	NA,T	NA,C	NA,1	NA,-inf	NA,inf	NA,0.660667	0.000347916	0.000347927
2	chr16:52789335:A:C	52789335	NA,C	NA,A	NA,1	NA,-inf	NA,inf	NA,0.712184	0.000346933	0.000346945
2	chr16:52702996:C:T	52702996	T,NA	C,NA	1,NA	-inf,NA	inf,NA	0.868211,NA	0.000346378	0.000346389
2	chr16:53518524:T:C	53518524	C,C	T,T	1,1	inf,-inf	inf,inf	0.339645,1.47079	0.000345918	0.000345928
2	chr16:52825523:G:A	52825523	NA,A	NA,G	NA,1	NA,inf	NA,inf	NA,0.781658	0.000345494	0.000345508
2	chr16:53142895:G:A	53142895	NA,A	NA,G	NA,1	NA,inf	NA,inf	NA,0.872227	0.000345314	0.000345329
2	chr16:52961795:C:G	52961795	NA,G	NA,C	NA,1	NA,-inf	NA,inf	NA,0.941573	0.000345095	0.000345113
2	chr16:53297274:G:C	53297274	NA,C	NA,G	NA,1	NA,inf	NA,inf	NA,0.845596	0.000344313	0.000344328
2	chr16:52800694:T:G	52800694	NA,G	NA,T	NA,1	NA,-inf	NA,inf	NA,0.690694	0.000343705	0.000343716
2	chr16:52848243:G:A	52848243	A,A	G,G	1,1	inf,-inf	inf,inf	0.773274,1.33837	0.000343442	0.000343458
2	chr16:53329773:G:A	53329773	A,A	G,G	1,1	-inf,-inf	inf,inf	3.41562,0.581466	0.000342441	0.000343192
2	chr16:53353461:CA:C	53353461	NA,C	NA,CA	NA,1	NA,-inf	NA,inf	NA,0.60836	0.000342303	0.000342313
2	chr16:52680442:C:A	52680442	NA,A	NA,C	NA,1	NA,inf	NA,inf	NA,0.77252	0.000340919	0.000340932
2	chr16:53294490:G:T	53294490	NA,T	NA,G	NA,1	NA,-inf	NA,inf	NA,0.607635	0.000340482	0.000340493
2	chr16:53306926:C:T	53306926	NA,T	NA,C	NA,1	NA,-inf	NA,inf	NA,0.607492	0.000340413	0.000340424
2	chr16:52851914:T:A	52851914	NA,A	NA,T	NA,1	NA,-inf	NA,inf	NA,0.674591	0.000340318	0.00034033
2	chr16:53571848:T:C	53571848	NA,C	NA,T	NA,1	NA,-inf	NA,inf	NA,0.703816	0.000340178	0.000340189
2	chr16:53307888:T:C	53307888	NA,C	NA,T	NA,1	NA,inf	NA,inf	NA,0.842256	0.000340124	0.000340138
2	chr16:53336953:G:A	53336953	NA,A	NA,G	NA,1	NA,inf	NA,inf	NA,1.17993	0.000340112	0.000340138
2	chr16:52674175:A:G	52674175	NA,G	NA,A	NA,1	NA,-inf	NA,inf	NA,0.687101	0.000340094	0.000340105
2	chr16:52691329:C:T	52691329	NA,T	NA,C	NA,1	NA,-inf	NA,inf	NA,0.690968	0.000339835	0.000339847
2	chr16:52850610:A:G	52850610	NA,G	NA,A	NA,1	NA,-inf	NA,inf	NA,0.673563	0.000339773	0.000339784
2	chr16:52741660:A:G	52741660	NA,G	NA,A	NA,1	NA,-inf	NA,inf	NA,0.673396	0.000339065	0.000339076
2	chr16:53032916:C:T	53032916	NA,T	NA,C	NA,1	NA,inf	NA,inf	NA,0.871789	0.000338045	0.000338061
2	chr16:52741796:A:G	52741796	NA,G	NA,A	NA,1	NA,-inf	NA,inf	NA,0.670724	0.000337645	0.000337656
2	chr16:53094799:C:T	53094799	T,T	C,C	1,1	-inf,-inf	inf,inf	3.09387,0.592689	0.000336113	0.000336465
2	chr16:53586712:G:T	53586712	NA,T	NA,G	NA,1	NA,-inf	NA,inf	NA,0.667784	0.000336109	0.000336121
2	chr16:53096058:T:A	53096058	A,A	T,T	1,1	inf,inf	inf,inf	2.36962,0.790343	0.00033553	0.000335646
2	chr16:52633462:C:A	52633462	NA,A	NA,C	NA,1	NA,inf	NA,inf	NA,0.72346	0.000333559	0.000333571
2	chr16:53174132:A:C	53174132	NA,C	NA,A	NA,1	NA,inf	NA,inf	NA,0.813349	0.000332615	0.000332628
2	chr16:53038453:T:A	53038453	NA,A	NA,T	NA,1	NA,inf	NA,inf	NA,0.835501	0.000332613	0.000332628
2	chr16:53389050:A:T	53389050	NA,T	NA,A	NA,1	NA,inf	NA,inf	NA,0.690721	0.000332073	0.000332084
2	chr16:53025656:T:C	53025656	NA,C	NA,T	NA,1	NA,inf	NA,inf	NA,0.858022	0.000330906	0.000330921
2	chr16:52778119:AG:A	52778119	NA,A	NA,AG	NA,1	NA,inf	NA,inf	NA,0.765014	0.00033021	0.000330223
2	chr16:52809059:C:G	52809059	NA,G	NA,C	NA,1	NA,-inf	NA,inf	NA,0.666623	0.000329882	0.000329893
2	chr16:53005731:A:G	53005731	NA,G	NA,A	NA,1	NA,-inf	NA,inf	NA,0.647511	0.000329389	0.0003294
2	chr16:53539195:TCGTCTGAGATGTGGGGAGCGCCTCTGCCCCACCGCCC:T	53539195	NA,T	NA,TCGTCTGAGATGTGGGGAGCGCCTCTGCCCCACCGCCC	NA,1	NA,-inf	NA,inf	NA,0.595507	0.000329169	0.000329179
2	chr16:53014199:G:A	53014199	NA,A	NA,G	NA,1	NA,-inf	NA,inf	NA,0.861347	0.000329028	0.000329044
2	chr16:53152791:T:A	53152791	NA,A	NA,T	NA,1	NA,-inf	NA,inf	NA,0.586786	0.000328786	0.000328796
2	chr16:53578052:G:A	53578052	NA,A	NA,G	NA,1	NA,-inf	NA,inf	NA,0.678846	0.000328752	0.000328763
2	chr16:52881885:G:A	52881885	A,A	G,G	1,1	-inf,-inf	inf,inf	1.06373,0.58324	0.000328644	0.000328651
2	chr16:52950612:T:C	52950612	NA,C	NA,T	NA,1	NA,inf	NA,inf	NA,0.817187	0.000327913	0.000327927
2	chr16:53535946:T:A	53535946	NA,A	NA,T	NA,1	NA,inf	NA,inf	NA,0.709889	0.000326889	0.000326901
2	chr16:53508988:G:A	53508988	NA,A	NA,G	NA,1	NA,-inf	NA,inf	NA,0.622019	0.000326388	0.000326398
2	chr16:53119386:A:C	53119386	NA,C	NA,A	NA,1	NA,-inf	NA,inf	NA,0.541123	0.000326377	0.000326387
2	chr16:53580814:T:C	53580814	NA,C	NA,T	NA,1	NA,-inf	NA,inf	NA,0.67761	0.000326193	0.000326204
2	chr16:53104196:G:A	53104196	NA,A	NA,G	NA,1	NA,-inf	NA,inf	NA,0.56073	0.000325424	0.000325434
2	chr16:53206457:T:C	53206457	NA,C	NA,T	NA,1	NA,inf	NA,inf	NA,0.81034	0.000325195	0.000325209
2	chr16:52880053:G:A	52880053	A,A	G,G	1,1	inf,inf	inf,inf	1.15235,0.364528	0.000324903	0.000324909
2	chr16:53358558:G:A	53358558	NA,A	NA,G	NA,1	NA,-inf	NA,inf	NA,0.605922	0.000324876	0.000324886
2	chr16:53572492:G:A	53572492	NA,A	NA,G	NA,1	NA,-inf	NA,inf	NA,0.621882	0.000324125	0.000324135
2	chr16:53560421:G:A	53560421	A,NA	G,NA	1,NA	inf,NA	inf,NA	1.01575,NA	0.000322635	0.000322649
2	chr16:53079142:C:T	53079142	NA,T	NA,C	NA,1	NA,inf	NA,inf	NA,0.791535	0.000322521	0.000322535
2	chr16:52922234:C:A	52922234	A,A	C,C	1,1	inf,-inf	inf,inf	0.181008,1.44241	0.000321329	0.000321337
2	chr16:53198002:G:A	53198002	NA,A	NA,G	NA,1	NA,inf	NA,inf	NA,0.800562	0.000320348	0.000320362
2	chr16:52935345:C:T	52935345	NA,T	NA,C	NA,1	NA,inf	NA,inf	NA,0.795082	0.000320299	0.000320313
2	chr16:53262765:A:G	53262765	NA,G	NA,A	NA,1	NA,inf	NA,inf	NA,0.78772	0.000320278	0.000320291
2	chr16:53011346:TG:T	53011346	NA,T	NA,TG	NA,1	NA,-inf	NA,inf	NA,0.630063	0.000320231	0.000320242
2	chr16:52982920:AT:A	52982920	A,A	AT,AT	1,1	-inf,-inf	inf,inf	1.07887,0.948371	0.000320071	0.000320083
2	chr16:53083997:G:A	53083997	NA,A	NA,G	NA,1	NA,-inf	NA,inf	NA,0.521502	0.000319961	0.00031997
2	chr16:52914411:A:C	52914411	NA,C	NA,A	NA,1	NA,-inf	NA,inf	NA,0.791749	0.000319754	0.000319768
2	chr16:53347182:T:C	53347182	NA,C	NA,T	NA,1	NA,inf	NA,inf	NA,0.811694	0.000318952	0.000318966
2	chr16:53179010:G:A	53179010	A,NA	G,NA	1,NA	inf,NA	inf,NA	1.20422,NA	0.000318148	0.000318168
2	chr16:53018793:C:A	53018793	NA,A	NA,C	NA,1	NA,-inf	NA,inf	NA,0.714983	0.000318067	0.000318079
2	chr16:53587104:A:G	53587104	NA,G	NA,A	NA,1	NA,-inf	NA,inf	NA,0.615508	0.00031766	0.000317671
2	chr16:53374099:T:A	53374099	NA,A	NA,T	NA,1	NA,-inf	NA,inf	NA,0.713497	0.000317633	0.000317645
2	chr16:53523924:C:T	53523924	NA,T	NA,C	NA,1	NA,-inf	NA,inf	NA,0.609773	0.000316301	0.000316311
2	chr16:53578291:G:A	53578291	NA,A	NA,G	NA,1	NA,-inf	NA,inf	NA,0.655092	0.000315605	0.000315616
2	chr16:53333881:A:G	53333881	NA,G	NA,A	NA,1	NA,inf	NA,inf	NA,0.790746	0.00031543	0.000315443
2	chr16:53100639:T:C	53100639	NA,C	NA,T	NA,1	NA,-inf	NA,inf	NA,1.39085	0.000315271	0.000315308
2	chr16:53544880:T:A	53544880	NA,A	NA,T	NA,1	NA,inf	NA,inf	NA,0.700057	0.00031399	0.000314002
2	chr16:52996890:C:T	52996890	NA,T	NA,C	NA,1	NA,-inf	NA,inf	NA,0.817173	0.000313612	0.000313626
2	chr16:52795363:G:A	52795363	NA,A	NA,G	NA,1	NA,-inf	NA,inf	NA,0.676722	0.000312782	0.000312793
2	chr16:53097494:G:A	53097494	A,A	G,G	1,1	-inf,-inf	inf,inf	2.82501,0.723229	0.000311594	0.000311844
2	chr16:52961115:C:T	52961115	NA,T	NA,C	NA,1	NA,inf	NA,inf	NA,0.709588	0.000310972	0.000310984
2	chr16:52740267:A:C	52740267	NA,C	NA,A	NA,1	NA,-inf	NA,inf	NA,0.615727	0.000310702	0.000310713
2	chr16:53363238:C:T	53363238	NA,T	NA,C	NA,1	NA,inf	NA,inf	NA,0.670897	0.000310359	0.00031037
2	chr16:53293550:G:A	53293550	NA,A	NA,G	NA,1	NA,inf	NA,inf	NA,0.77503	0.00030987	0.000309883
2	chr16:53364730:C:T	53364730	NA,T	NA,C	NA,1	NA,inf	NA,inf	NA,0.666757	0.000309637	0.000309648
2	chr16:52757530:A:G	52757530	G,NA	A,NA	1,NA	-inf,NA	inf,NA	0.812564,NA	0.000309264	0.000309274
2	chr16:52795676:G:A	52795676	NA,A	NA,G	NA,1	NA,inf	NA,inf	NA,0.691511	0.000309208	0.00030922
2	chr16:52859988:T:C	52859988	C,C	T,T	1,1	-inf,-inf	inf,inf	0.71436,1.09877	0.000308883	0.000308891
2	chr16:52762361:T:TA	52762361	NA,TA	NA,T	NA,1	NA,-inf	NA,inf	NA,0.582165	0.000308372	0.000308382
2	chr16:53225781:G:C	53225781	NA,C	NA,G	NA,1	NA,-inf	NA,inf	NA,2.23973	0.000308269	0.000308458
2	chr16:53261260:T:G	53261260	NA,G	NA,T	NA,1	NA,inf	NA,inf	NA,0.772362	0.000308045	0.000308058
2	chr16:52859424:A:G	52859424	G,G	A,A	1,1	-inf,-inf	inf,inf	0.728344,1.08381	0.000308029	0.000308037
2	chr16:53355539:G:A	53355539	NA,A	NA,G	NA,1	NA,inf	NA,inf	NA,0.859001	0.000307882	0.000307897
2	chr16:53374644:A:G	53374644	NA,G	NA,A	NA,1	NA,inf	NA,inf	NA,0.639333	0.000307071	0.000307082
2	chr16:52934102:C:T	52934102	T,T	C,C	1,1	inf,inf	inf,inf	0.673509,0.979119	0.000306341	0.000306348
2	chr16:52841234:G:A	52841234	NA,A	NA,G	NA,1	NA,-inf	NA,inf	NA,0.676929	0.000306199	0.00030621
2	chr16:53426260:C:T	53426260	NA,T	NA,C	NA,1	NA,-inf	NA,inf	NA,0.558895	0.000306148	0.000306157
2	chr16:53178066:C:T	53178066	NA,T	NA,C	NA,1	NA,inf	NA,inf	NA,0.767933	0.000305963	0.000305976
2	chr16:52862249:T:C	52862249	C,C	T,T	1,1	-inf,-inf	inf,inf	0.725902,1.08152	0.000305542	0.000305551
2	chr16:53023522:G:A	53023522	NA,A	NA,G	NA,1	NA,-inf	NA,inf	NA,0.809883	0.000305351	0.000305365
2	chr16:53004250:G:A	53004250	NA,A	NA,G	NA,1	NA,-inf	NA,inf	NA,0.554766	0.000305011	0.00030502
2	chr16:52912972:AGAATATAAAG:A	52912972	A,NA	AGAATATAAAG,NA	1,NA	-inf,NA	inf,NA	0.7837,NA	0.000304547	0.000304556
2	chr16:53357941:A:G	53357941	NA,G	NA,A	NA,1	NA,inf	NA,inf	NA,0.872863	0.000304415	0.000304431
2	chr16:53368544:C:G	53368544	NA,G	NA,C	NA,1	NA,inf	NA,inf	NA,0.632722	0.000304263	0.000304273
2	chr16:52969125:T:G	52969125	NA,G	NA,T	NA,1	NA,-inf	NA,inf	NA,0.59364	0.000303955	0.000303965
2	chr16:53130727:C:T	53130727	NA,T	NA,C	NA,1	NA,inf	NA,inf	NA,0.763163	0.000303758	0.000303771
2	chr16:53525952:GGGT:G	53525952	NA,G	NA,GGGT	NA,1	NA,-inf	NA,inf	NA,0.710491	0.000303605	0.000303617
2	chr16:53068375:T:C	53068375	NA,C	NA,T	NA,1	NA,inf	NA,inf	NA,0.866763	0.0003032	0.000303215
2	chr16:53113990:C:T	53113990	NA,T	NA,C	NA,1	NA,-inf	NA,inf	NA,0.493359	0.000302676	0.000302685
2	chr16:52716522:G:A	52716522	NA,A	NA,G	NA,1	NA,inf	NA,inf	NA,0.684074	0.000302354	0.000302366
2	chr16:52934232:G:A	52934232	A,A	G,G	1,1	inf,inf	inf,inf	0.674195,0.969206	0.000301691	0.000301698
2	chr16:53274902:C:T	53274902	T,T	C,C	1,1	-inf,-inf	inf,inf	0.702033,0.382144	0.000301377	0.00030138
2	chr16:52992691:G:A	52992691	NA,A	NA,G	NA,1	NA,-inf	NA,inf	NA,0.597429	0.000301258	0.000301268
2	chr16:53525956:T:C	53525956	NA,C	NA,T	NA,1	NA,-inf	NA,inf	NA,0.702887	0.000300244	0.000300256
2	chr16:53149334:A:G	53149334	NA,G	NA,A	NA,1	NA,-inf	NA,inf	NA,2.20328	0.000299329	0.000299505
2	chr16:53058445:A:T	53058445	T,T	A,A	1,1	-inf,-inf	inf,inf	3.26885,0.477506	0.00029929	0.000299688
2	chr16:52761518:A:G	52761518	G,G	A,A	1,1	-inf,inf	inf,inf	1.44139,0.329233	0.00029896	0.000298971
2	chr16:53300257:G:A	53300257	NA,A	NA,G	NA,1	NA,inf	NA,inf	NA,0.738785	0.000298771	0.000298784
2	chr16:52646160:T:A	52646160	NA,A	NA,T	NA,1	NA,-inf	NA,inf	NA,0.64189	0.000297646	0.000297657
2	chr16:53451995:TG:T	53451995	T,NA	TG,NA	1,NA	inf,NA	inf,NA	1.00295,NA	0.000297587	0.000297601
2	chr16:53211504:C:T	53211504	NA,T	NA,C	NA,1	NA,inf	NA,inf	NA,0.747961	0.000297461	0.000297474
2	chr16:53525761:C:T	53525761	NA,T	NA,C	NA,1	NA,-inf	NA,inf	NA,0.696526	0.000297448	0.00029746
2	chr16:52955605:C:T	52955605	T,NA	C,NA	1,NA	inf,NA	inf,NA	0.969125,NA	0.000297403	0.000297415
2	chr16:53619093:G:C	53619093	C,NA	G,NA	1,NA	-inf,NA	inf,NA	1.06185,NA	0.000296699	0.000296715
2	chr16:53551269:A:G	53551269	G,NA	A,NA	1,NA	-inf,NA	inf,NA	1.08397,NA	0.000296674	0.00029669
2	chr16:53362413:C:T	53362413	NA,T	NA,C	NA,1	NA,inf	NA,inf	NA,0.613685	0.000296671	0.000296682
2	chr16:53363441:C:T	53363441	NA,T	NA,C	NA,1	NA,inf	NA,inf	NA,0.612421	0.000296127	0.000296137
2	chr16:53524923:A:T	53524923	NA,T	NA,A	NA,1	NA,-inf	NA,inf	NA,0.692492	0.000295783	0.000295795
2	chr16:53541370:G:A	53541370	NA,A	NA,G	NA,1	NA,inf	NA,inf	NA,0.624121	0.000295743	0.000295754
2	chr16:53525637:T:C	53525637	NA,C	NA,T	NA,1	NA,-inf	NA,inf	NA,0.690394	0.000294887	0.000294898
2	chr16:53023554:G:A	53023554	A,A	G,G	1,1	-inf,inf	inf,inf	1.49728,0.539591	0.000294762	0.000294777
2	chr16:53233797:C:T	53233797	T,T	C,C	1,1	-inf,-inf	inf,inf	0.704781,0.360797	0.000294739	0.000294741
2	chr16:52910613:A:G	52910613	NA,G	NA,A	NA,1	NA,-inf	NA,inf	NA,0.611071	0.00029462	0.000294631
2	chr16:53523951:C:T	53523951	NA,T	NA,C	NA,1	NA,-inf	NA,inf	NA,0.690111	0.000294293	0.000294305
2	chr16:53133610:G:C	53133610	NA,C	NA,G	NA,1	NA,inf	NA,inf	NA,0.785515	0.000294154	0.000294168
2	chr16:53524894:G:A	53524894	NA,A	NA,G	NA,1	NA,-inf	NA,inf	NA,0.685057	0.000292468	0.000292479
2	chr16:53117264:G:A	53117264	NA,A	NA,G	NA,1	NA,inf	NA,inf	NA,0.820454	0.000292217	0.000292232
2	chr16:53144759:C:T	53144759	NA,T	NA,C	NA,1	NA,-inf	NA,inf	NA,0.50752	0.000291976	0.000291985
2	chr16:52685383:GA:G	52685383	NA,G	NA,GA	NA,1	NA,-inf	NA,inf	NA,0.553856	0.000291787	0.000291797
2	chr16:53526028:A:G	53526028	NA,G	NA,A	NA,1	NA,-inf	NA,inf	NA,0.552377	0.000291518	0.000291528
2	chr16:52812254:T:C	52812254	NA,C	NA,T	NA,1	NA,-inf	NA,inf	NA,0.584601	0.000291142	0.000291151
2	chr16:53147353:ATT:A	53147353	NA,A	NA,ATT	NA,1	NA,inf	NA,inf	NA,0.198435	0.000291093	0.000291099
2	chr16:52866119:A:T	52866119	T,T	A,A	1,1	-inf,-inf	inf,inf	0.737012,1.04193	0.000290777	0.000290785
2	chr16:52736392:C:A	52736392	NA,A	NA,C	NA,1	NA,-inf	NA,inf	NA,0.570346	0.000290479	0.000290489
2	chr16:52822920:G:A	52822920	NA,A	NA,G	NA,1	NA,-inf	NA,inf	NA,0.63593	0.0002904	0.00029041
2	chr16:53230287:C:A	53230287	NA,A	NA,C	NA,1	NA,-inf	NA,inf	NA,0.504264	0.000290047	0.000290055
2	chr16:52867886:A:G	52867886	G,G	A,A	1,1	-inf,-inf	inf,inf	0.727747,1.04707	0.000288813	0.000288821
2	chr16:52718778:C:T	52718778	NA,T	NA,C	NA,1	NA,inf	NA,inf	NA,0.654548	0.000287762	0.000287773
2	chr16:52650758:T:C	52650758	NA,C	NA,T	NA,1	NA,inf	NA,inf	NA,0.644554	0.000287234	0.000287245
2	chr16:53255170:A:G	53255170	NA,G	NA,A	NA,1	NA,inf	NA,inf	NA,0.715834	0.000287186	0.000287198
2	chr16:53168768:G:A	53168768	NA,A	NA,G	NA,1	NA,inf	NA,inf	NA,0.721976	0.00028711	0.000287122
2	chr16:53314602:T:C	53314602	NA,C	NA,T	NA,1	NA,inf	NA,inf	NA,0.72051	0.000286913	0.000286925
2	chr16:53337876:A:T	53337876	T,T	A,A	1,1	-inf,-inf	inf,inf	0.691685,0.363828	0.000286903	0.000286906
2	chr16:52723189:G:A	52723189	NA,A	NA,G	NA,1	NA,-inf	NA,inf	NA,0.640284	0.000286238	0.000286249
2	chr16:52785532:T:C	52785532	NA,C	NA,T	NA,1	NA,inf	NA,inf	NA,0.652585	0.000286186	0.000286198
2	chr16:53289342:C:T	53289342	NA,T	NA,C	NA,1	NA,-inf	NA,inf	NA,2.1485	0.000285879	0.000286038
2	chr16:53343592:C:A	53343592	NA,A	NA,C	NA,1	NA,inf	NA,inf	NA,0.694322	0.000285769	0.000285781
2	chr16:52804017:T:C	52804017	NA,C	NA,T	NA,1	NA,-inf	NA,inf	NA,0.569683	0.000285741	0.000285751
2	chr16:52755759:A:T	52755759	T,T	A,A	1,1	inf,inf	inf,inf	0.240407,1.32241	0.000285399	0.000285407
2	chr16:53577469:TA:T	53577469	NA,T	NA,TA	NA,1	NA,-inf	NA,inf	NA,0.59266	0.000285227	0.000285237
2	chr16:53369963:T:C	53369963	NA,C	NA,T	NA,1	NA,inf	NA,inf	NA,0.590749	0.000285103	0.000285113
2	chr16:53542322:A:C	53542322	NA,C	NA,A	NA,1	NA,-inf	NA,inf	NA,0.622547	0.000284722	0.000284733
2	chr16:52804349:C:T	52804349	NA,T	NA,C	NA,1	NA,-inf	NA,inf	NA,0.566897	0.000284531	0.00028454
2	chr16:52868730:C:G	52868730	G,G	C,C	1,1	-inf,-inf	inf,inf	0.728792,1.03644	0.000283934	0.000283942
2	chr16:53234597:T:G	53234597	NA,G	NA,T	NA,1	NA,inf	NA,inf	NA,0.720605	0.000283388	0.0002834
2	chr16:53078943:C:T	53078943	NA,T	NA,C	NA,1	NA,-inf	NA,inf	NA,0.447283	0.000283284	0.000283292
2	chr16:52740524:C:T	52740524	NA,T	NA,C	NA,1	NA,inf	NA,inf	NA,0.666479	0.000283062	0.000283073
2	chr16:53109035:C:T	53109035	NA,T	NA,C	NA,1	NA,inf	NA,inf	NA,0.646645	0.000282756	0.000282767
2	chr16:52915044:G:T	52915044	NA,T	NA,G	NA,1	NA,-inf	NA,inf	NA,0.704578	0.000282315	0.000282327
2	chr16:53182074:A:G	53182074	NA,G	NA,A	NA,1	NA,inf	NA,inf	NA,0.708372	0.000281944	0.000281956
2	chr16:52843988:C:T	52843988	T,T	C,C	1,1	inf,inf	inf,inf	1.01552,0.645674	0.000281447	0.000281454
2	chr16:52643598:G:A	52643598	NA,A	NA,G	NA,1	NA,-inf	NA,inf	NA,0.604479	0.000281391	0.000281402
2	chr16:53097462:C:T	53097462	T,T	C,C	1,1	-inf,-inf	inf,inf	2.75867,0.700898	0.000281326	0.000281537
2	chr16:53406092:G:A	53406092	NA,A	NA,G	NA,1	NA,inf	NA,inf	NA,0.575419	0.000281266	0.000281276
2	chr16:53093110:A:G	53093110	NA,G	NA,A	NA,1	NA,-inf	NA,inf	NA,0.59262	0.000281246	0.000281256
2	chr16:53483478:C:T	53483478	NA,T	NA,C	NA,1	NA,inf	NA,inf	NA,0.596768	0.00028101	0.000281019
2	chr16:53238195:A:G	53238195	NA,G	NA,A	NA,1	NA,inf	NA,inf	NA,0.705269	0.000280772	0.000280784
2	chr16:53197558:TTTTAAATA:T	53197558	NA,T	NA,TTTTAAATA	NA,1	NA,inf	NA,inf	NA,0.98615	0.000279701	0.00027972
2	chr16:53182720:A:G	53182720	NA,G	NA,A	NA,1	NA,inf	NA,inf	NA,0.702118	0.000279573	0.000279585
2	chr16:52672316:G:C	52672316	NA,C	NA,G	NA,1	NA,-inf	NA,inf	NA,0.624705	0.000279442	0.000279453
2	chr16:52926546:G:A	52926546	NA,A	NA,G	NA,1	NA,-inf	NA,inf	NA,0.632002	0.000279363	0.000279374
2	chr16:52899674:C:T	52899674	NA,T	NA,C	NA,1	NA,inf	NA,inf	NA,0.596324	0.000278697	0.000278707
2	chr16:53362667:C:T	53362667	NA,T	NA,C	NA,1	NA,inf	NA,inf	NA,0.558231	0.000278564	0.000278573
2	chr16:52848474:C:T	52848474	NA,T	NA,C	NA,1	NA,-inf	NA,inf	NA,0.609513	0.000278361	0.000278371
2	chr16:53088574:G:A	53088574	A,NA	G,NA	1,NA	inf,NA	inf,NA	1.935,NA	0.000278288	0.000278362
2	chr16:53112927:A:G	53112927	NA,G	NA,A	NA,1	NA,inf	NA,inf	NA,0.78328	0.000278259	0.000278272
2	chr16:52813170:G:A	52813170	NA,A	NA,G	NA,1	NA,-inf	NA,inf	NA,0.554373	0.000277961	0.00027797
2	chr16:53221357:G:A	53221357	NA,A	NA,G	NA,1	NA,inf	NA,inf	NA,0.980673	0.000277923	0.000277942
2	chr16:52991595:A:T	52991595	NA,T	NA,A	NA,1	NA,inf	NA,inf	NA,0.606142	0.000277919	0.00027793
2	chr16:53007296:A:G	53007296	NA,G	NA,A	NA,1	NA,inf	NA,inf	NA,0.645309	0.000277521	0.000277532
2	chr16:53523433:G:A	53523433	NA,A	NA,G	NA,1	NA,-inf	NA,inf	NA,0.64843	0.000277479	0.00027749
2	chr16:53357167:T:C	53357167	NA,C	NA,T	NA,1	NA,inf	NA,inf	NA,0.797515	0.000277412	0.000277425
2	chr16:53279638:C:T	53279638	T,NA	C,NA	1,NA	inf,NA	inf,NA	1.10988,NA	0.00027698	0.000276997
2	chr16:53193880:T:C	53193880	NA,C	NA,T	NA,1	NA,inf	NA,inf	NA,0.976774	0.000276436	0.000276455
2	chr16:53473465:G:A	53473465	NA,A	NA,G	NA,1	NA,-inf	NA,inf	NA,0.553489	0.000276294	0.000276304
2	chr16:53272593:A:G	53272593	NA,G	NA,A	NA,1	NA,inf	NA,inf	NA,0.691034	0.000276139	0.000276151
2	chr16:53300284:C:T	53300284	NA,T	NA,C	NA,1	NA,inf	NA,inf	NA,1.00404	0.000275934	0.000275953
2	chr16:52762576:G:A	52762576	NA,A	NA,G	NA,1	NA,-inf	NA,inf	NA,0.536001	0.000275581	0.000275591
2	chr16:53550640:G:A	53550640	A,A	G,G	1,1	inf,inf	inf,inf	0.371635,1.35672	0.000275331	0.000275339
2	chr16:52732628:G:A	52732628	NA,A	NA,G	NA,1	NA,-inf	NA,inf	NA,0.527327	0.000274867	0.000274877
2	chr16:53216345:T:C	53216345	NA,C	NA,T	NA,1	NA,inf	NA,inf	NA,0.684722	0.000274617	0.000274628
2	chr16:53536261:C:T	53536261	NA,T	NA,C	NA,1	NA,inf	NA,inf	NA,0.592485	0.000274279	0.000274289
2	chr16:53213903:T:C	53213903	NA,C	NA,T	NA,1	NA,inf	NA,inf	NA,0.683883	0.000274256	0.000274268
2	chr16:52643279:A:C	52643279	NA,C	NA,A	NA,1	NA,-inf	NA,inf	NA,0.591371	0.000273888	0.000273898
2	chr16:52875599:A:T	52875599	NA,T	NA,A	NA,1	NA,inf	NA,inf	NA,0.627664	0.00027354	0.000273551
2	chr16:53170244:T:C	53170244	NA,C	NA,T	NA,1	NA,inf	NA,inf	NA,0.967009	0.000273416	0.000273434
2	chr16:52739352:T:C	52739352	NA,C	NA,T	NA,1	NA,-inf	NA,inf	NA,0.522724	0.00027306	0.000273069
2	chr16:52662551:CTT:C	52662551	NA,C	NA,CTT	NA,1	NA,-inf	NA,inf	NA,0.527857	0.000272956	0.000272965
2	chr16:52781101:A:G	52781101	NA,G	NA,A	NA,1	NA,inf	NA,inf	NA,0.624266	0.000272698	0.000272709
2	chr16:53018812:A:G	53018812	NA,G	NA,A	NA,1	NA,-inf	NA,inf	NA,0.744928	0.000272615	0.000272627
2	chr16:53018631:T:G	53018631	NA,G	NA,T	NA,1	NA,-inf	NA,inf	NA,0.743261	0.000272154	0.000272166
2	chr16:53560203:C:T	53560203	NA,T	NA,C	NA,1	NA,-inf	NA,inf	NA,0.594792	0.0002713	0.00027131
2	chr16:52642158:G:A	52642158	NA,A	NA,G	NA,1	NA,-inf	NA,inf	NA,0.58341	0.000271189	0.000271199
2	chr16:52646057:T:C	52646057	NA,C	NA,T	NA,1	NA,-inf	NA,inf	NA,0.57958	0.000271159	0.000271169
2	chr16:52656534:C:A	52656534	NA,A	NA,C	NA,1	NA,-inf	NA,inf	NA,0.523046	0.000271056	0.000271065
2	chr16:52623878:T:C	52623878	NA,C	NA,T	NA,1	NA,-inf	NA,inf	NA,0.564162	0.000271036	0.000271046
2	chr16:52739377:C:T	52739377	NA,T	NA,C	NA,1	NA,-inf	NA,inf	NA,0.623698	0.000270911	0.000270922
2	chr16:53581896:G:C	53581896	NA,C	NA,G	NA,1	NA,-inf	NA,inf	NA,0.555957	0.00027074	0.00027075
2	chr16:53022676:A:G	53022676	NA,G	NA,A	NA,1	NA,-inf	NA,inf	NA,0.719651	0.000270693	0.000270705
2	chr16:53041571:T:A	53041571	NA,A	NA,T	NA,1	NA,-inf	NA,inf	NA,0.462606	0.000270578	0.000270586
2	chr16:53022652:T:C	53022652	NA,C	NA,T	NA,1	NA,-inf	NA,inf	NA,0.718605	0.000270489	0.000270502
2	chr16:52971614:G:A	52971614	A,A	G,G	1,1	inf,inf	inf,inf	1.44202,0.589865	0.000270299	0.000270313
2	chr16:53567527:T:C	53567527	NA,C	NA,T	NA,1	NA,inf	NA,inf	NA,0.607129	0.000270198	0.000270208
2	chr16:53604940:G:A	53604940	NA,A	NA,G	NA,1	NA,-inf	NA,inf	NA,0.558179	0.000270063	0.000270072
2	chr16:53200102:G:A	53200102	NA,A	NA,G	NA,1	NA,inf	NA,inf	NA,0.676727	0.00027001	0.000270021
2	chr16:53474258:T:C	53474258	C,C	T,T	1,1	-inf,-inf	inf,inf	0.345259,1.4173	0.00026993	0.000269941
2	chr16:53384306:A:G	53384306	NA,G	NA,A	NA,1	NA,-inf	NA,inf	NA,0.531429	0.000269853	0.000269862
2	chr16:53323595:A:G	53323595	NA,G	NA,A	NA,1	NA,inf	NA,inf	NA,0.673695	0.00026984	0.000269852
2	chr16:52832223:C:T	52832223	NA,T	NA,C	NA,1	NA,-inf	NA,inf	NA,0.574993	0.000269617	0.000269627
2	chr16:52865194:G:A	52865194	NA,A	NA,G	NA,1	NA,-inf	NA,inf	NA,0.589467	0.000269454	0.000269464
2	chr16:52882924:A:G	52882924	G,G	A,A	1,1	-inf,-inf	inf,inf	1.07607,0.437134	0.00026908	0.000269085
2	chr16:53042405:C:T	53042405	T,NA	C,NA	1,NA	inf,NA	inf,NA	0.964705,NA	0.000269003	0.000269016
2	chr16:52803372:A:G	52803372	NA,G	NA,A	NA,1	NA,-inf	NA,inf	NA,0.530749	0.000268621	0.00026863
2	chr16:53559765:G:T	53559765	NA,T	NA,G	NA,1	NA,-inf	NA,inf	NA,0.582066	0.000268439	0.000268449
2	chr16:53285226:C:T	53285226	NA,T	NA,C	NA,1	NA,inf	NA,inf	NA,0.951132	0.000268406	0.000268424
2	chr16:52983666:T:C	52983666	C,C	T,T	1,1	-inf,-inf	inf,inf	0.806848,1.18885	0.000268275	0.000268287
2	chr16:53007007:A:T	53007007	T,NA	A,NA	1,NA	-inf,NA	inf,NA	0.597431,NA	0.000268271	0.000268278
2	chr16:53119618:A:C	53119618	NA,C	NA,A	NA,1	NA,-inf	NA,inf	NA,0.577191	0.000268269	0.000268279
2	chr16:53022163:G:A	53022163	NA,A	NA,G	NA,1	NA,-inf	NA,inf	NA,0.716315	0.000267924	0.000267937
2	chr16:52934256:G:A	52934256	NA,A	NA,G	NA,1	NA,-inf	NA,inf	NA,0.548746	0.000267874	0.000267884
2	chr16:53029166:A:G	53029166	NA,G	NA,A	NA,1	NA,-inf	NA,inf	NA,0.717626	0.000267339	0.000267351
2	chr16:53419212:C:A	53419212	NA,A	NA,C	NA,1	NA,inf	NA,inf	NA,0.54338	0.000267292	0.000267301
2	chr16:52835733:C:A	52835733	NA,A	NA,C	NA,1	NA,-inf	NA,inf	NA,0.533236	0.00026697	0.00026698
2	chr16:53137549:G:C	53137549	NA,C	NA,G	NA,1	NA,inf	NA,inf	NA,0.946487	0.00026689	0.000266907
2	chr16:53348815:T:A	53348815	NA,A	NA,T	NA,1	NA,inf	NA,inf	NA,0.608375	0.000266842	0.000266853
2	chr16:52978965:CAT:C	52978965	NA,C	NA,CAT	NA,1	NA,-inf	NA,inf	NA,0.630435	0.000266605	0.000266615
2	chr16:52736825:A:C	52736825	NA,C	NA,A	NA,1	NA,-inf	NA,inf	NA,0.50713	0.000266574	0.000266583
2	chr16:52641465:C:T	52641465	NA,T	NA,C	NA,1	NA,-inf	NA,inf	NA,0.587263	0.000266147	0.000266157
2	chr16:52729516:G:A	52729516	NA,A	NA,G	NA,1	NA,-inf	NA,inf	NA,0.506449	0.000265831	0.000265839
2	chr16:52732468:C:G	52732468	NA,G	NA,C	NA,1	NA,-inf	NA,inf	NA,0.505939	0.000265645	0.000265654
2	chr16:52934878:G:A	52934878	NA,A	NA,G	NA,1	NA,-inf	NA,inf	NA,0.594024	0.000265445	0.000265455
2	chr16:52842860:A:G	52842860	NA,G	NA,A	NA,1	NA,-inf	NA,inf	NA,0.521401	0.000265084	0.000265093
2	chr16:53170965:T:C	53170965	NA,C	NA,T	NA,1	NA,inf	NA,inf	NA,0.662532	0.000265036	0.000265047
2	chr16:52732963:A:G	52732963	NA,G	NA,A	NA,1	NA,-inf	NA,inf	NA,0.504301	0.000264955	0.000264964
2	chr16:53084077:G:C	53084077	NA,C	NA,G	NA,1	NA,-inf	NA,inf	NA,0.405649	0.000264637	0.000264645
2	chr16:53082864:G:A	53082864	NA,A	NA,G	NA,1	NA,-inf	NA,inf	NA,0.405476	0.000264492	0.000264499
2	chr16:53168778:C:T	53168778	NA,T	NA,C	NA,1	NA,inf	NA,inf	NA,0.66086	0.000264443	0.000264454
2	chr16:52715906:C:T	52715906	NA,T	NA,C	NA,1	NA,-inf	NA,inf	NA,0.537833	0.000264053	0.000264063
2	chr16:52821255:G:A	52821255	NA,A	NA,G	NA,1	NA,-inf	NA,inf	NA,0.501314	0.000264008	0.000264017
2	chr16:52841906:T:A	52841906	A,A	T,T	1,1	-inf,-inf	inf,inf	1.5025,0.594189	0.000263522	0.000263539
2	chr16:53552625:C:T	53552625	NA,T	NA,C	NA,1	NA,inf	NA,inf	NA,0.523467	0.000263359	0.000263368
2	chr16:53034047:G:A	53034047	NA,A	NA,G	NA,1	NA,inf	NA,inf	NA,0.684307	0.00026333	0.000263341
2	chr16:52935001:A:G	52935001	G,G	A,A	1,1	inf,inf	inf,inf	0.646006,0.92187	0.000263297	0.000263303
2	chr16:52932521:T:G	52932521	G,G	T,T	1,1	inf,inf	inf,inf	0.645065,0.928285	0.000263029	0.000263035
2	chr16:53024554:G:A	53024554	NA,A	NA,G	NA,1	NA,-inf	NA,inf	NA,0.707027	0.000263021	0.000263033
2	chr16:53084850:T:C	53084850	NA,C	NA,T	NA,1	NA,-inf	NA,inf	NA,0.401561	0.000263018	0.000263025
2	chr16:53282145:T:C	53282145	NA,C	NA,T	NA,1	NA,inf	NA,inf	NA,0.931981	0.000262852	0.000262869
2	chr16:52751704:T:C	52751704	NA,C	NA,T	NA,1	NA,inf	NA,inf	NA,0.580501	0.000262754	0.000262764
2	chr16:52707201:A:T	52707201	NA,T	NA,A	NA,1	NA,-inf	NA,inf	NA,0.579232	0.000262479	0.000262489
2	chr16:52742103:A:G	52742103	NA,G	NA,A	NA,1	NA,-inf	NA,inf	NA,0.532229	0.000262098	0.000262108
2	chr16:52948324:A:G	52948324	NA,G	NA,A	NA,1	NA,-inf	NA,inf	NA,0.567945	0.000261389	0.000261398
2	chr16:52734958:C:T	52734958	NA,T	NA,C	NA,1	NA,-inf	NA,inf	NA,0.495024	0.000261333	0.000261341
2	chr16:52728472:A:G	52728472	NA,G	NA,A	NA,1	NA,inf	NA,inf	NA,0.592437	0.000260802	0.000260812
2	chr16:52796519:C:A	52796519	NA,A	NA,C	NA,1	NA,inf	NA,inf	NA,0.520803	0.00026071	0.000260719
2	chr16:52731669:C:T	52731669	NA,T	NA,C	NA,1	NA,-inf	NA,inf	NA,0.596826	0.000260426	0.000260436
2	chr16:52729018:G:A	52729018	NA,A	NA,G	NA,1	NA,-inf	NA,inf	NA,0.492621	0.000260403	0.000260411
2	chr16:52757694:C:A	52757694	NA,A	NA,C	NA,1	NA,-inf	NA,inf	NA,0.495865	0.000260397	0.000260406
2	chr16:52876646:G:A	52876646	NA,A	NA,G	NA,1	NA,inf	NA,inf	NA,0.539278	0.000260377	0.000260386
2	chr16:52980915:G:C	52980915	C,C	G,G	1,1	-inf,-inf	inf,inf	1.11084,0.923041	0.00026028	0.000260293
2	chr16:53586921:A:G	53586921	NA,G	NA,A	NA,1	NA,-inf	NA,inf	NA,0.487078	0.000260237	0.000260245
2	chr16:52739760:C:T	52739760	NA,T	NA,C	NA,1	NA,inf	NA,inf	NA,0.572433	0.000259683	0.000259693
2	chr16:52868827:T:C	52868827	C,C	T,T	1,1	-inf,-inf	inf,inf	0.777903,0.864797	0.00025957	0.000259576
2	chr16:53003953:A:G	53003953	NA,G	NA,A	NA,1	NA,inf	NA,inf	NA,0.594886	0.000258789	0.0002588
2	chr16:53568094:CT:C	53568094	NA,C	NA,CT	NA,1	NA,inf	NA,inf	NA,0.576223	0.000258718	0.000258728
2	chr16:52733836:T:G	52733836	NA,G	NA,T	NA,1	NA,-inf	NA,inf	NA,0.49446	0.000258661	0.00025867
2	chr16:53329622:T:A	53329622	NA,A	NA,T	NA,1	NA,-inf	NA,inf	NA,0.453225	0.000258553	0.000258561
2	chr16:52802908:C:T	52802908	T,NA	C,NA	1,NA	inf,NA	inf,NA	1.10088,NA	0.000258526	0.000258543
2	chr16:53369658:T:C	53369658	NA,C	NA,T	NA,1	NA,-inf	NA,inf	NA,0.512152	0.000258365	0.000258374
2	chr16:52853450:T:C	52853450	C,NA	T,NA	1,NA	inf,NA	inf,NA	0.841093,NA	0.000258289	0.000258299
2	chr16:53342256:C:G	53342256	NA,G	NA,C	NA,1	NA,inf	NA,inf	NA,0.636958	0.00025798	0.00025799
2	chr16:53350191:G:T	53350191	NA,T	NA,G	NA,1	NA,inf	NA,inf	NA,0.749636	0.000257549	0.000257562
2	chr16:53212808:A:G	53212808	NA,G	NA,A	NA,1	NA,inf	NA,inf	NA,0.914641	0.000257327	0.000257344
2	chr16:53006619:C:A	53006619	NA,A	NA,C	NA,1	NA,inf	NA,inf	NA,0.588722	0.000257138	0.000257148
2	chr16:53125413:G:T	53125413	NA,T	NA,G	NA,1	NA,inf	NA,inf	NA,0.91254	0.000256989	0.000257006
2	chr16:52778764:C:T	52778764	NA,T	NA,C	NA,1	NA,-inf	NA,inf	NA,0.504289	0.000256569	0.000256577
2	chr16:53030051:T:A	53030051	NA,A	NA,T	NA,1	NA,inf	NA,inf	NA,0.673367	0.000256447	0.000256458
2	chr16:52755624:G:A	52755624	A,A	G,G	1,1	inf,-inf	inf,inf	1.29032,0.522266	0.000256038	0.000256048
2	chr16:53403008:T:C	53403008	NA,C	NA,T	NA,1	NA,inf	NA,inf	NA,0.460023	0.000255544	0.000255552
2	chr16:53308412:TA:T	53308412	NA,T	NA,TA	NA,1	NA,inf	NA,inf	NA,0.906961	0.000255191	0.000255207
2	chr16:52903066:A:AG	52903066	AG,NA	A,NA	1,NA	-inf,NA	inf,NA	0.720272,NA	0.000255133	0.000255142
2	chr16:53512098:C:T	53512098	NA,T	NA,C	NA,1	NA,inf	NA,inf	NA,0.527864	0.000254722	0.000254731
2	chr16:53320500:C:T	53320500	NA,T	NA,C	NA,1	NA,inf	NA,inf	NA,0.62909	0.000254604	0.000254614
2	chr16:53348426:T:C	53348426	NA,C	NA,T	NA,1	NA,inf	NA,inf	NA,0.729407	0.000253977	0.000253989
2	chr16:52956649:A:G	52956649	NA,G	NA,A	NA,1	NA,-inf	NA,inf	NA,0.482127	0.000253466	0.000253474
2	chr16:53079686:C:T	53079686	NA,T	NA,C	NA,1	NA,inf	NA,inf	NA,0.704615	0.000253121	0.000253133
2	chr16:53519714:TA:T	53519714	NA,T	NA,TA	NA,1	NA,-inf	NA,inf	NA,0.535913	0.000252633	0.000252643
2	chr16:53280306:CTG:C	53280306	NA,C	NA,CTG	NA,1	NA,inf	NA,inf	NA,0.8973	0.00025244	0.000252456
2	chr16:53098304:C:T	53098304	T,T	C,C	1,1	-inf,-inf	inf,inf	2.85376,0.613804	0.000252315	0.000252538
2	chr16:53619734:A:G	53619734	G,NA	A,NA	1,NA	-inf,NA	inf,NA	0.977548,NA	0.000251798	0.000251812
2	chr16:52666252:A:G	52666252	NA,G	NA,A	NA,1	NA,-inf	NA,inf	NA,0.552395	0.000251713	0.000251723
2	chr16:53578027:C:T	53578027	NA,T	NA,C	NA,1	NA,inf	NA,inf	NA,0.556668	0.000251698	0.000251708
2	chr16:53579808:G:A	53579808	NA,A	NA,G	NA,1	NA,inf	NA,inf	NA,0.556475	0.000251643	0.000251652
2	chr16:52998970:T:C	52998970	NA,C	NA,T	NA,1	NA,inf	NA,inf	NA,0.581954	0.00025131	0.00025132
2	chr16:52895093:G:C	52895093	NA,C	NA,G	NA,1	NA,inf	NA,inf	NA,0.519985	0.000251257	0.000251266
2	chr16:53430994:T:G	53430994	NA,G	NA,T	NA,1	NA,inf	NA,inf	NA,0.541213	0.000251175	0.000251184
2	chr16:52869543:T:A	52869543	NA,A	NA,T	NA,1	NA,-inf	NA,inf	NA,0.539341	0.00025115	0.00025116
2	chr16:52714199:G:A	52714199	NA,A	NA,G	NA,1	NA,-inf	NA,inf	NA,0.544728	0.000250985	0.000250995
2	chr16:53430989:T:C	53430989	NA,C	NA,T	NA,1	NA,inf	NA,inf	NA,0.539713	0.000250642	0.000250651
2	chr16:53071702:G:C	53071702	NA,C	NA,G	NA,1	NA,-inf	NA,inf	NA,0.421878	0.000250281	0.000250289
2	chr16:53055349:C:T	53055349	NA,T	NA,C	NA,1	NA,inf	NA,inf	NA,0.645412	0.000250273	0.000250284
2	chr16:52914635:G:A	52914635	NA,A	NA,G	NA,1	NA,inf	NA,inf	NA,0.552355	0.000250083	0.000250093
2	chr16:53033262:C:T	53033262	NA,T	NA,C	NA,1	NA,inf	NA,inf	NA,0.644339	0.000249925	0.000249936
2	chr16:53331335:C:G	53331335	NA,G	NA,C	NA,1	NA,-inf	NA,inf	NA,1.94679	0.00024979	0.000249898
2	chr16:52911640:A:G	52911640	NA,G	NA,A	NA,1	NA,-inf	NA,inf	NA,0.592641	0.000249188	0.000249198
2	chr16:53336660:G:A	53336660	NA,A	NA,G	NA,1	NA,inf	NA,inf	NA,0.886489	0.000248895	0.000248911
2	chr16:53474728:G:A	53474728	A,A	G,G	1,1	-inf,-inf	inf,inf	0.341942,1.37381	0.000248857	0.000248867
2	chr16:52852855:G:A	52852855	A,A	G,G	1,1	inf,inf	inf,inf	0.892077,0.709637	0.000248749	0.000248755
2	chr16:53154789:C:G	53154789	G,NA	C,NA	1,NA	inf,NA	inf,NA	1.33357,NA	0.000248031	0.000248056
2	chr16:52763003:C:A	52763003	A,A	C,C	1,1	inf,inf	inf,inf	0.0995241,1.34703	0.000247707	0.000247714
2	chr16:53420845:G:A	53420845	NA,A	NA,G	NA,1	NA,inf	NA,inf	NA,0.340359	0.000247697	0.000247704
2	chr16:52656792:C:T	52656792	NA,T	NA,C	NA,1	NA,inf	NA,inf	NA,0.489717	0.000247688	0.000247697
2	chr16:53001564:G:A	53001564	NA,A	NA,G	NA,1	NA,inf	NA,inf	NA,0.560287	0.000247652	0.000247661
2	chr16:52829175:G:A	52829175	NA,A	NA,G	NA,1	NA,-inf	NA,inf	NA,0.476504	0.000247651	0.00024766
2	chr16:53229810:A:G	53229810	NA,G	NA,A	NA,1	NA,inf	NA,inf	NA,0.880056	0.000247607	0.000247623
2	chr16:52959104:A:C	52959104	NA,C	NA,A	NA,1	NA,inf	NA,inf	NA,0.506125	0.000247556	0.000247565
2	chr16:52718824:G:A	52718824	NA,A	NA,G	NA,1	NA,-inf	NA,inf	NA,0.532107	0.000247257	0.000247266
2	chr16:52855618:T:G	52855618	NA,G	NA,T	NA,1	NA,-inf	NA,inf	NA,0.513643	0.000247141	0.00024715
2	chr16:53146754:G:A	53146754	NA,A	NA,G	NA,1	NA,inf	NA,inf	NA,0.878523	0.000246999	0.000247015
2	chr16:53348809:T:C	53348809	NA,C	NA,T	NA,1	NA,inf	NA,inf	NA,0.552189	0.000246985	0.000246995
2	chr16:53518239:A:C	53518239	NA,C	NA,A	NA,1	NA,-inf	NA,inf	NA,0.54183	0.000246738	0.000246747
2	chr16:53262290:A:G	53262290	NA,G	NA,A	NA,1	NA,-inf	NA,inf	NA,0.422869	0.000246503	0.000246511
2	chr16:53452266:AAACT:A	53452266	NA,A	NA,AAACT	NA,1	NA,inf	NA,inf	NA,0.480423	0.00024647	0.000246478
2	chr16:53327600:A:G	53327600	NA,G	NA,A	NA,1	NA,-inf	NA,inf	NA,0.421556	0.000246421	0.000246429
2	chr16:53035943:T:A	53035943	NA,A	NA,T	NA,1	NA,inf	NA,inf	NA,0.508258	0.000245919	0.000245928
2	chr16:52983778:T:C	52983778	NA,C	NA,T	NA,1	NA,-inf	NA,inf	NA,0.429076	0.000245746	0.000245754
2	chr16:53041784:A:AG	53041784	NA,AG	NA,A	NA,1	NA,inf	NA,inf	NA,0.588507	0.000245742	0.000245752
2	chr16:53378602:C:A	53378602	NA,A	NA,C	NA,1	NA,inf	NA,inf	NA,0.43585	0.000245688	0.000245696
2	chr16:53068409:G:A	53068409	NA,A	NA,G	NA,1	NA,inf	NA,inf	NA,0.68012	0.000245589	0.000245601
2	chr16:52622894:G:A	52622894	NA,A	NA,G	NA,1	NA,-inf	NA,inf	NA,0.449168	0.000245582	0.00024559
2	chr16:52897868:C:T	52897868	NA,T	NA,C	NA,1	NA,inf	NA,inf	NA,0.437001	0.000245579	0.000245587
2	chr16:52846264:A:G	52846264	NA,G	NA,A	NA,1	NA,inf	NA,inf	NA,0.482133	0.000245327	0.000245336
2	chr16:52847724:C:T	52847724	T,T	C,C	1,1	inf,inf	inf,inf	0.943422,0.629032	0.000245102	0.000245108
2	chr16:52847725:C:T	52847725	T,T	C,C	1,1	inf,inf	inf,inf	0.949379,0.621978	0.000245047	0.000245052
2	chr16:53609367:G:A	53609367	NA,A	NA,G	NA,1	NA,inf	NA,inf	NA,0.544234	0.000244842	0.000244852
2	chr16:53013864:T:C	53013864	NA,C	NA,T	NA,1	NA,inf	NA,inf	NA,0.424445	0.000244796	0.000244804
2	chr16:53391900:T:A	53391900	NA,A	NA,T	NA,1	NA,inf	NA,inf	NA,0.504193	0.000244777	0.000244785
2	chr16:53351611:A:G	53351611	NA,G	NA,A	NA,1	NA,inf	NA,inf	NA,0.699994	0.000244714	0.000244726
2	chr16:52965718:C:T	52965718	T,NA	C,NA	1,NA	-inf,NA	inf,NA	0.581414,NA	0.000244671	0.000244677
2	chr16:52933591:A:T	52933591	NA,T	NA,A	NA,1	NA,-inf	NA,inf	NA,0.463786	0.000244344	0.000244352
2	chr16:52897601:G:A	52897601	NA,A	NA,G	NA,1	NA,-inf	NA,inf	NA,0.447836	0.000244307	0.000244315
2	chr16:53120449:A:G	53120449	G,G	A,A	1,1	-inf,-inf	inf,inf	4.45369,1.18132	0.000244294	0.000260079
2	chr16:53519763:A:G	53519763	NA,G	NA,A	NA,1	NA,-inf	NA,inf	NA,0.546161	0.000244281	0.000244291
2	chr16:53348176:C:T	53348176	NA,T	NA,C	NA,1	NA,inf	NA,inf	NA,0.695874	0.00024394	0.000243952
2	chr16:52878004:C:T	52878004	NA,T	NA,C	NA,1	NA,inf	NA,inf	NA,0.5398	0.000243826	0.000243836
2	chr16:53204107:TTCTTTA:T	53204107	NA,T	NA,TTCTTTA	NA,1	NA,inf	NA,inf	NA,0.875918	0.000243577	0.000243592
2	chr16:52722025:G:T	52722025	NA,T	NA,G	NA,1	NA,-inf	NA,inf	NA,0.452895	0.000243549	0.000243558
2	chr16:53032568:G:A	53032568	A,A	G,G	1,1	inf,-inf	inf,inf	0.615327,1.18049	0.000242451	0.00024246
2	chr16:53204136:G:A	53204136	NA,A	NA,G	NA,1	NA,inf	NA,inf	NA,0.592646	0.000242033	0.000242043
2	chr16:52976026:C:A	52976026	A,A	C,C	1,1	inf,inf	inf,inf	1.21589,0.722239	0.000242	0.000242011
2	chr16:52905809:G:A	52905809	NA,A	NA,G	NA,1	NA,inf	NA,inf	NA,0.426367	0.000241651	0.000241659
2	chr16:52635103:T:C	52635103	NA,C	NA,T	NA,1	NA,inf	NA,inf	NA,0.502571	0.000241598	0.000241607
2	chr16:53406606:G:A	53406606	NA,A	NA,G	NA,1	NA,-inf	NA,inf	NA,0.478416	0.000241464	0.000241473
2	chr16:53106687:T:C	53106687	NA,C	NA,T	NA,1	NA,inf	NA,inf	NA,0.25854	0.000241361	0.000241368
2	chr16:52733073:G:A	52733073	NA,A	NA,G	NA,1	NA,-inf	NA,inf	NA,0.471161	0.00024106	0.000241069
2	chr16:52622364:AATAGGTT:A	52622364	NA,A	NA,AATAGGTT	NA,1	NA,-inf	NA,inf	NA,0.482636	0.000241004	0.000241013
2	chr16:52905439:G:T	52905439	NA,T	NA,G	NA,1	NA,inf	NA,inf	NA,0.424142	0.000240864	0.000240872
2	chr16:52839105:T:C	52839105	NA,C	NA,T	NA,1	NA,-inf	NA,inf	NA,0.456782	0.000240779	0.000240788
2	chr16:52631762:G:A	52631762	NA,A	NA,G	NA,1	NA,inf	NA,inf	NA,0.462772	0.000240636	0.000240644
2	chr16:52633109:A:C	52633109	NA,C	NA,A	NA,1	NA,inf	NA,inf	NA,0.432702	0.000240218	0.000240226
2	chr16:53427327:AATAAAAGTTTTGTTGAT:A	53427327	NA,A	NA,AATAAAAGTTTTGTTGAT	NA,1	NA,inf	NA,inf	NA,0.507508	0.000239926	0.000239935
2	chr16:53033165:G:A	53033165	NA,A	NA,G	NA,1	NA,inf	NA,inf	NA,0.489533	0.0002398	0.000239809
2	chr16:52975038:A:G	52975038	NA,G	NA,A	NA,1	NA,-inf	NA,inf	NA,0.473417	0.0002396	0.000239609
2	chr16:53013507:A:G	53013507	NA,G	NA,A	NA,1	NA,inf	NA,inf	NA,0.382603	0.000239207	0.000239215
2	chr16:53618215:T:C	53618215	NA,C	NA,T	NA,1	NA,inf	NA,inf	NA,0.51591	0.000239	0.000239009
2	chr16:53030268:T:C	53030268	NA,C	NA,T	NA,1	NA,inf	NA,inf	NA,0.621802	0.000238871	0.000238882
2	chr16:53078097:T:A	53078097	A,A	T,T	1,1	inf,inf	inf,inf	0.609172,0.558251	0.000238534	0.000238538
2	chr16:53584688:C:T	53584688	NA,T	NA,C	NA,1	NA,-inf	NA,inf	NA,0.428186	0.000238502	0.00023851
2	chr16:53036706:C:T	53036706	NA,T	NA,C	NA,1	NA,inf	NA,inf	NA,0.596572	0.000238282	0.000238292
2	chr16:53058844:G:T	53058844	T,T	G,G	1,1	inf,inf	inf,inf	1.54825,0.889557	0.000238208	0.000238236
2	chr16:53581698:C:T	53581698	NA,T	NA,C	NA,1	NA,inf	NA,inf	NA,0.502495	0.000237912	0.000237921
2	chr16:52884672:T:C	52884672	NA,C	NA,T	NA,1	NA,inf	NA,inf	NA,0.528582	0.000237832	0.000237841
2	chr16:52751905:G:A	52751905	NA,A	NA,G	NA,1	NA,-inf	NA,inf	NA,0.43496	0.000237497	0.000237505
2	chr16:52843373:A:G	52843373	G,G	A,A	1,1	inf,inf	inf,inf	0.948479,0.603568	0.000237198	0.000237204
2	chr16:52825864:A:C	52825864	NA,C	NA,A	NA,1	NA,inf	NA,inf	NA,0.429878	0.000236792	0.0002368
2	chr16:52825698:G:A	52825698	NA,A	NA,G	NA,1	NA,inf	NA,inf	NA,0.429462	0.000236664	0.000236672
2	chr16:53466584:C:T	53466584	NA,T	NA,C	NA,1	NA,inf	NA,inf	NA,0.456968	0.00023631	0.000236319
2	chr16:53510622:G:C	53510622	NA,C	NA,G	NA,1	NA,-inf	NA,inf	NA,0.4207	0.000236262	0.00023627
2	chr16:53416174:C:T	53416174	NA,T	NA,C	NA,1	NA,-inf	NA,inf	NA,0.491595	0.000236143	0.000236152
2	chr16:53343987:A:T	53343987	NA,T	NA,A	NA,1	NA,inf	NA,inf	NA,0.657331	0.000235563	0.000235574
2	chr16:52782007:G:T	52782007	NA,T	NA,G	NA,1	NA,-inf	NA,inf	NA,0.400588	0.000235526	0.000235534
2	chr16:52815880:G:A	52815880	NA,A	NA,G	NA,1	NA,inf	NA,inf	NA,0.449962	0.000235514	0.000235522
2	chr16:53565632:C:G	53565632	NA,G	NA,C	NA,1	NA,inf	NA,inf	NA,0.495951	0.000235345	0.000235354
2	chr16:53466115:T:C	53466115	NA,C	NA,T	NA,1	NA,inf	NA,inf	NA,0.493619	0.000234999	0.000235007
2	chr16:52660193:G:A	52660193	NA,A	NA,G	NA,1	NA,-inf	NA,inf	NA,0.448795	0.000234861	0.000234869
2	chr16:53421548:G:A	53421548	NA,A	NA,G	NA,1	NA,inf	NA,inf	NA,0.491971	0.000234765	0.000234774
2	chr16:52748755:G:T	52748755	NA,T	NA,G	NA,1	NA,inf	NA,inf	NA,0.529248	0.000234738	0.000234747
2	chr16:52892346:G:A	52892346	NA,A	NA,G	NA,1	NA,inf	NA,inf	NA,0.487699	0.000234706	0.000234715
2	chr16:53348928:C:T	53348928	NA,T	NA,C	NA,1	NA,inf	NA,inf	NA,0.512934	0.000234699	0.000234708
2	chr16:53349691:G:T	53349691	NA,T	NA,G	NA,1	NA,inf	NA,inf	NA,0.512564	0.000234457	0.000234466
2	chr16:53201556:C:T	53201556	NA,T	NA,C	NA,1	NA,-inf	NA,inf	NA,0.363168	0.000234341	0.000234348
2	chr16:52892862:A:G	52892862	NA,G	NA,A	NA,1	NA,inf	NA,inf	NA,0.485424	0.000233991	0.000234
2	chr16:53432514:C:T	53432514	NA,T	NA,C	NA,1	NA,inf	NA,inf	NA,0.489098	0.000233855	0.000233863
2	chr16:52788299:T:C	52788299	NA,C	NA,T	NA,1	NA,-inf	NA,inf	NA,0.425503	0.000233716	0.000233724
2	chr16:52855080:C:T	52855080	T,T	C,C	1,1	inf,inf	inf,inf	0.936714,0.607842	0.000233696	0.000233702
2	chr16:52632186:G:A	52632186	NA,A	NA,G	NA,1	NA,inf	NA,inf	NA,0.412689	0.00023355	0.000233558
2	chr16:52820600:A:G	52820600	NA,G	NA,A	NA,1	NA,-inf	NA,inf	NA,0.413642	0.000232616	0.000232624
2	chr16:53461660:T:A	53461660	NA,A	NA,T	NA,1	NA,inf	NA,inf	NA,0.446669	0.000232563	0.000232571
2	chr16:53458946:A:G	53458946	NA,G	NA,A	NA,1	NA,inf	NA,inf	NA,0.446118	0.0002324	0.000232408
2	chr16:53472658:G:C	53472658	NA,C	NA,G	NA,1	NA,inf	NA,inf	NA,0.445951	0.000232338	0.000232346
2	chr16:53149362:C:T	53149362	NA,T	NA,C	NA,1	NA,-inf	NA,inf	NA,0.381477	0.000231947	0.000231954
2	chr16:53407642:A:G	53407642	NA,G	NA,A	NA,1	NA,inf	NA,inf	NA,0.398973	0.000231389	0.000231397
2	chr16:53359216:C:T	53359216	NA,T	NA,C	NA,1	NA,-inf	NA,inf	NA,0.488875	0.000231348	0.000231357
2	chr16:53124891:G:A	53124891	NA,A	NA,G	NA,1	NA,-inf	NA,inf	NA,1.83566	0.000231136	0.000231223
2	chr16:52977562:G:A	52977562	A,A	G,G	1,1	inf,inf	inf,inf	1.20373,0.703795	0.000231099	0.00023111
2	chr16:52705058:T:C	52705058	NA,C	NA,T	NA,1	NA,-inf	NA,inf	NA,0.418672	0.000230864	0.000230872
2	chr16:53293452:C:CA	53293452	NA,CA	NA,C	NA,1	NA,-inf	NA,inf	NA,0.376471	0.000230706	0.000230713
2	chr16:52898248:G:A	52898248	NA,A	NA,G	NA,1	NA,inf	NA,inf	NA,0.475139	0.000230498	0.000230507
2	chr16:52779607:C:T	52779607	NA,T	NA,C	NA,1	NA,inf	NA,inf	NA,0.496553	0.000230268	0.000230277
2	chr16:52928447:T:A	52928447	NA,A	NA,T	NA,1	NA,-inf	NA,inf	NA,0.38147	0.000230178	0.000230185
2	chr16:53593164:TTTTC:T	53593164	NA,T	NA,TTTTC	NA,1	NA,-inf	NA,inf	NA,0.434604	0.000230134	0.000230142
2	chr16:53501684:G:A	53501684	NA,A	NA,G	NA,1	NA,-inf	NA,inf	NA,0.414308	0.00023011	0.000230117
2	chr16:52751360:T:C	52751360	NA,C	NA,T	NA,1	NA,-inf	NA,inf	NA,0.414038	0.000230043	0.00023005
2	chr16:52799649:A:G	52799649	NA,G	NA,A	NA,1	NA,inf	NA,inf	NA,0.446964	0.000230033	0.000230041
2	chr16:53541116:C:T	53541116	NA,T	NA,C	NA,1	NA,inf	NA,inf	NA,0.495534	0.000229976	0.000229985
2	chr16:53030948:A:G	53030948	NA,G	NA,A	NA,1	NA,inf	NA,inf	NA,0.536149	0.000229945	0.000229954
2	chr16:52731437:C:T	52731437	NA,T	NA,C	NA,1	NA,-inf	NA,inf	NA,0.440378	0.000229862	0.000229871
2	chr16:53407323:A:T	53407323	NA,T	NA,A	NA,1	NA,-inf	NA,inf	NA,0.468586	0.000228954	0.000228962
2	chr16:53110748:A:G	53110748	NA,G	NA,A	NA,1	NA,inf	NA,inf	NA,0.228882	0.000228937	0.000228944
2	chr16:52644166:G:GAA	52644166	NA,GAA	NA,G	NA,1	NA,-inf	NA,inf	NA,0.457002	0.000228722	0.000228731
2	chr16:52768201:A:G	52768201	G,G	A,A	1,1	inf,inf	inf,inf	0.359576,1.15247	0.000228684	0.00022869
2	chr16:52748284:C:A	52748284	NA,A	NA,C	NA,1	NA,inf	NA,inf	NA,0.508533	0.000228625	0.000228634
2	chr16:52711389:A:T	52711389	NA,T	NA,A	NA,1	NA,-inf	NA,inf	NA,0.389181	0.000228427	0.000228435
2	chr16:53348810:T:C	53348810	NA,C	NA,T	NA,1	NA,inf	NA,inf	NA,0.492724	0.00022832	0.000228329
2	chr16:52899304:T:A	52899304	NA,A	NA,T	NA,1	NA,inf	NA,inf	NA,0.467435	0.000228166	0.000228174
2	chr16:52934167:AC:A	52934167	NA,A	NA,AC	NA,1	NA,inf	NA,inf	NA,0.485163	0.000228052	0.000228061
2	chr16:52898761:C:G	52898761	NA,G	NA,C	NA,1	NA,inf	NA,inf	NA,0.46591	0.000227701	0.00022771
2	chr16:52797820:C:T	52797820	NA,T	NA,C	NA,1	NA,-inf	NA,inf	NA,0.40673	0.00022766	0.000227668
2	chr16:52673206:C:T	52673206	NA,T	NA,C	NA,1	NA,inf	NA,inf	NA,0.472131	0.000227342	0.000227351
2	chr16:53342039:G:A	53342039	A,A	G,G	1,1	-inf,-inf	inf,inf	0.492966,0.228299	0.0002272	0.000227201
2	chr16:53346850:T:A	53346850	NA,A	NA,T	NA,1	NA,-inf	NA,inf	NA,0.379228	0.000227137	0.000227144
2	chr16:52721095:G:C	52721095	C,NA	G,NA	1,NA	-inf,NA	inf,NA	0.657704,NA	0.000227119	0.000227127
2	chr16:53493520:T:G	53493520	NA,G	NA,T	NA,1	NA,inf	NA,inf	NA,0.428228	0.000226957	0.000226965
2	chr16:53256971:A:AT	53256971	NA,AT	NA,A	NA,1	NA,inf	NA,inf	NA,0.566261	0.00022689	0.0002269
2	chr16:53446297:T:C	53446297	NA,C	NA,T	NA,1	NA,-inf	NA,inf	NA,0.404596	0.000226887	0.000226895
2	chr16:53352323:G:A	53352323	NA,A	NA,G	NA,1	NA,inf	NA,inf	NA,0.537547	0.000226563	0.000226572
2	chr16:53422131:G:A	53422131	NA,A	NA,G	NA,1	NA,inf	NA,inf	NA,0.464596	0.000226428	0.000226436
2	chr16:52674006:A:G	52674006	NA,G	NA,A	NA,1	NA,inf	NA,inf	NA,0.46838	0.000226425	0.000226434
2	chr16:52627333:A:G	52627333	G,NA	A,NA	1,NA	-inf,NA	inf,NA	0.70441,NA	0.000226274	0.000226282
2	chr16:53433308:G:A	53433308	NA,A	NA,G	NA,1	NA,-inf	NA,inf	NA,0.401157	0.00022599	0.000225998
2	chr16:52896991:T:C	52896991	NA,C	NA,T	NA,1	NA,inf	NA,inf	NA,0.423347	0.000225887	0.000225895
2	chr16:53443974:C:T	53443974	NA,T	NA,C	NA,1	NA,-inf	NA,inf	NA,0.361838	0.00022586	0.000225868
2	chr16:53160900:C:G	53160900	NA,G	NA,C	NA,1	NA,inf	NA,inf	NA,0.561216	0.000225428	0.000225437
2	chr16:53140678:C:T	53140678	NA,T	NA,C	NA,1	NA,inf	NA,inf	NA,0.561021	0.000225369	0.000225379
2	chr16:52708072:C:T	52708072	NA,T	NA,C	NA,1	NA,-inf	NA,inf	NA,0.444258	0.000225276	0.000225284
2	chr16:53146656:A:G	53146656	G,G	A,A	1,1	-inf,inf	inf,inf	0.522179,0.124176	0.00022508	0.000225082
2	chr16:53024922:C:T	53024922	NA,T	NA,C	NA,1	NA,-inf	NA,inf	NA,0.35177	0.000225009	0.000225016
2	chr16:53539598:C:A	53539598	NA,A	NA,C	NA,1	NA,inf	NA,inf	NA,0.438611	0.000224916	0.000224924
2	chr16:53356551:G:A	53356551	NA,A	NA,G	NA,1	NA,inf	NA,inf	NA,0.529304	0.000224727	0.000224736
2	chr16:52960542:A:G	52960542	NA,G	NA,A	NA,1	NA,-inf	NA,inf	NA,0.452701	0.000224535	0.000224543
2	chr16:52927491:G:T	52927491	NA,T	NA,G	NA,1	NA,-inf	NA,inf	NA,0.364047	0.000224445	0.000224452
2	chr16:53218960:CT:C	53218960	NA,C	NA,CT	NA,1	NA,-inf	NA,inf	NA,0.357973	0.000224353	0.000224361
2	chr16:53352450:GT:G	53352450	NA,G	NA,GT	NA,1	NA,-inf	NA,inf	NA,0.263271	0.000224313	0.00022432
2	chr16:53614762:G:T	53614762	NA,T	NA,G	NA,1	NA,inf	NA,inf	NA,0.456311	0.00022422	0.000224228
2	chr16:53526503:T:C	53526503	C,C	T,T	1,1	-inf,-inf	inf,inf	0.358076,1.19954	0.00022418	0.000224186
2	chr16:53605158:G:A	53605158	NA,A	NA,G	NA,1	NA,inf	NA,inf	NA,0.4679	0.000224147	0.000224156
2	chr16:52854916:A:G	52854916	NA,G	NA,A	NA,1	NA,inf	NA,inf	NA,0.427149	0.000223852	0.00022386
2	chr16:52725359:T:C	52725359	NA,C	NA,T	NA,1	NA,-inf	NA,inf	NA,0.393616	0.000223806	0.000223814
2	chr16:52785407:C:T	52785407	NA,T	NA,C	NA,1	NA,-inf	NA,inf	NA,0.432868	0.000223652	0.00022366
2	chr16:53525816:A:G	53525816	NA,G	NA,A	NA,1	NA,-inf	NA,inf	NA,0.409476	0.000223555	0.000223563
2	chr16:53434718:C:T	53434718	NA,T	NA,C	NA,1	NA,-inf	NA,inf	NA,0.422141	0.000223387	0.000223395
2	chr16:53582092:G:A	53582092	NA,A	NA,G	NA,1	NA,inf	NA,inf	NA,0.454897	0.000223183	0.000223191
2	chr16:53247103:A:G	53247103	NA,G	NA,A	NA,1	NA,-inf	NA,inf	NA,0.332132	0.000223049	0.000223056
2	chr16:52749239:T:C	52749239	C,C	T,T	1,1	-inf,inf	inf,inf	0.134746,1.35906	0.000222974	0.000222981
2	chr16:53383186:G:A	53383186	NA,A	NA,G	NA,1	NA,inf	NA,inf	NA,0.540239	0.000222731	0.00022274
2	chr16:52776326:G:A	52776326	NA,A	NA,G	NA,1	NA,-inf	NA,inf	NA,0.388218	0.000222642	0.00022265
2	chr16:52870249:A:G	52870249	NA,G	NA,A	NA,1	NA,inf	NA,inf	NA,0.418612	0.00022264	0.000222648
2	chr16:53569829:A:G	53569829	NA,G	NA,A	NA,1	NA,-inf	NA,inf	NA,0.394461	0.000222539	0.000222547
2	chr16:52756110:T:C	52756110	C,C	T,T	1,1	-inf,inf	inf,inf	1.23457,0.415466	0.000222396	0.000222404
2	chr16:52893464:C:G	52893464	NA,G	NA,C	NA,1	NA,-inf	NA,inf	NA,0.371849	0.000222364	0.000222372
2	chr16:52954437:G:A	52954437	NA,A	NA,G	NA,1	NA,-inf	NA,inf	NA,0.386599	0.00022234	0.000222347
2	chr16:52864204:A:G	52864204	NA,G	NA,A	NA,1	NA,inf	NA,inf	NA,0.414064	0.000221297	0.000221305
2	chr16:53409142:T:C	53409142	NA,C	NA,T	NA,1	NA,-inf	NA,inf	NA,0.441913	0.000221051	0.000221059
2	chr16:52681119:T:C	52681119	NA,C	NA,T	NA,1	NA,-inf	NA,inf	NA,0.434633	0.000220944	0.000220952
2	chr16:53332073:G:A	53332073	NA,A	NA,G	NA,1	NA,inf	NA,inf	NA,0.771976	0.000220765	0.000220778
2	chr16:53000760:G:A	53000760	NA,A	NA,G	NA,1	NA,inf	NA,inf	NA,0.504448	0.000220448	0.000220457
2	chr16:52722540:C:T	52722540	NA,T	NA,C	NA,1	NA,-inf	NA,inf	NA,0.446084	0.000220316	0.000220324
2	chr16:53007070:T:C	53007070	NA,C	NA,T	NA,1	NA,inf	NA,inf	NA,0.534237	0.000220054	0.000220063
2	chr16:53103157:CT:C	53103157	NA,C	NA,CT	NA,1	NA,inf	NA,inf	NA,0.577164	0.000219913	0.000219922
2	chr16:53270964:G:A	53270964	NA,A	NA,G	NA,1	NA,-inf	NA,inf	NA,0.344618	0.00021953	0.000219538
2	chr16:52959035:T:C	52959035	NA,C	NA,T	NA,1	NA,inf	NA,inf	NA,0.419567	0.000219422	0.00021943
2	chr16:53386153:G:A	53386153	NA,A	NA,G	NA,1	NA,inf	NA,inf	NA,0.522058	0.000219191	0.0002192
2	chr16:53580060:A:T	53580060	NA,T	NA,A	NA,1	NA,-inf	NA,inf	NA,0.386135	0.000219158	0.000219165
2	chr16:53027592:T:C	53027592	NA,C	NA,T	NA,1	NA,-inf	NA,inf	NA,0.434529	0.000219071	0.000219079
2	chr16:53219332:A:G	53219332	NA,G	NA,A	NA,1	NA,-inf	NA,inf	NA,0.319569	0.000218967	0.000218973
2	chr16:53056408:G:A	53056408	NA,A	NA,G	NA,1	NA,inf	NA,inf	NA,0.462884	0.000218958	0.000218966
2	chr16:53016675:C:T	53016675	NA,T	NA,C	NA,1	NA,-inf	NA,inf	NA,0.345005	0.000218896	0.000218903
2	chr16:52756857:G:GA	52756857	GA,NA	G,NA	1,NA	inf,NA	inf,NA	0.685416,NA	0.000218835	0.000218843
2	chr16:53352821:C:T	53352821	NA,T	NA,C	NA,1	NA,inf	NA,inf	NA,0.51943	0.000218688	0.000218698
2	chr16:53369225:A:G	53369225	NA,G	NA,A	NA,1	NA,inf	NA,inf	NA,0.563903	0.000218015	0.000218025
2	chr16:53114528:G:A	53114528	NA,A	NA,G	NA,1	NA,-inf	NA,inf	NA,0.302402	0.000218005	0.000218012
2	chr16:52952339:A:G	52952339	G,G	A,A	1,1	inf,inf	inf,inf	0.744598,0.705578	0.000217911	0.000217916
2	chr16:53400529:G:A	53400529	NA,A	NA,G	NA,1	NA,inf	NA,inf	NA,0.438743	0.000217905	0.000217913
2	chr16:53580735:G:A	53580735	A,A	G,G	1,1	inf,inf	inf,inf	0.0877171,1.52252	0.000217779	0.000217787
2	chr16:53452035:A:C	53452035	NA,C	NA,A	NA,1	NA,-inf	NA,inf	NA,0.374106	0.00021767	0.000217678
2	chr16:52681861:A:C	52681861	NA,C	NA,A	NA,1	NA,-inf	NA,inf	NA,0.423266	0.000217613	0.000217621
2	chr16:53007934:T:C	53007934	NA,C	NA,T	NA,1	NA,inf	NA,inf	NA,0.524372	0.000217606	0.000217616
2	chr16:52901639:T:C	52901639	NA,C	NA,T	NA,1	NA,inf	NA,inf	NA,0.397047	0.000217412	0.00021742
2	chr16:52958024:C:T	52958024	NA,T	NA,C	NA,1	NA,inf	NA,inf	NA,0.413355	0.00021732	0.000217328
2	chr16:53167266:T:C	53167266	NA,C	NA,T	NA,1	NA,-inf	NA,inf	NA,0.337167	0.000217251	0.000217258
2	chr16:53547069:G:A	53547069	NA,A	NA,G	NA,1	NA,-inf	NA,inf	NA,0.424208	0.000217216	0.000217224
2	chr16:52718268:T:A	52718268	NA,A	NA,T	NA,1	NA,inf	NA,inf	NA,0.430791	0.000217084	0.000217092
2	chr16:52761497:T:C	52761497	NA,C	NA,T	NA,1	NA,-inf	NA,inf	NA,0.331533	0.000217003	0.00021701
2	chr16:52712673:G:A	52712673	NA,A	NA,G	NA,1	NA,inf	NA,inf	NA,0.422699	0.000216758	0.000216766
2	chr16:53400667:A:C	53400667	NA,C	NA,A	NA,1	NA,-inf	NA,inf	NA,0.399235	0.000216729	0.000216737
2	chr16:52884396:A:G	52884396	NA,G	NA,A	NA,1	NA,inf	NA,inf	NA,0.389182	0.000216533	0.000216541
2	chr16:52901264:C:A	52901264	NA,A	NA,C	NA,1	NA,inf	NA,inf	NA,0.39253	0.000216329	0.000216337
2	chr16:52904524:T:C	52904524	NA,C	NA,T	NA,1	NA,inf	NA,inf	NA,0.387815	0.000216259	0.000216267
2	chr16:53467844:A:G	53467844	NA,G	NA,A	NA,1	NA,-inf	NA,inf	NA,0.368066	0.0002161	0.000216107
2	chr16:52904341:C:T	52904341	NA,T	NA,C	NA,1	NA,inf	NA,inf	NA,0.390853	0.000215872	0.00021588
2	chr16:52726635:A:T	52726635	NA,T	NA,A	NA,1	NA,-inf	NA,inf	NA,0.354264	0.000215774	0.000215781
2	chr16:53551009:G:A	53551009	A,A	G,G	1,1	-inf,-inf	inf,inf	0.32568,1.14606	0.000215736	0.000215741
2	chr16:53576720:A:C	53576720	NA,C	NA,A	NA,1	NA,inf	NA,inf	NA,0.42742	0.000215565	0.000215573
2	chr16:52829011:G:A	52829011	NA,A	NA,G	NA,1	NA,inf	NA,inf	NA,0.450532	0.000215418	0.000215426
2	chr16:53171096:C:T	53171096	T,NA	C,NA	1,NA	inf,NA	inf,NA	1.15604,NA	0.000215366	0.000215385
2	chr16:53396747:A:G	53396747	NA,G	NA,A	NA,1	NA,inf	NA,inf	NA,0.347604	0.0002152	0.000215208
2	chr16:52665933:C:T	52665933	T,NA	C,NA	1,NA	-inf,NA	inf,NA	0.632797,NA	0.000214971	0.000214978
2	chr16:53016412:A:C	53016412	NA,C	NA,A	NA,1	NA,inf	NA,inf	NA,0.489833	0.00021496	0.000214968
2	chr16:53357017:T:C	53357017	NA,C	NA,T	NA,1	NA,inf	NA,inf	NA,0.337072	0.000214911	0.000214918
2	chr16:53045702:G:A	53045702	A,A	G,G	1,1	inf,-inf	inf,inf	0.779878,0.109199	0.000214857	0.000214859
2	chr16:53518478:G:A	53518478	NA,A	NA,G	NA,1	NA,inf	NA,inf	NA,0.407524	0.000214552	0.00021456
2	chr16:52929430:G:A	52929430	A,NA	G,NA	1,NA	inf,NA	inf,NA	0.670321,NA	0.000214401	0.000214409
2	chr16:52984218:C:T	52984218	NA,T	NA,C	NA,1	NA,-inf	NA,inf	NA,0.343313	0.000214362	0.00021437
2	chr16:53394847:C:T	53394847	NA,T	NA,C	NA,1	NA,inf	NA,inf	NA,0.385278	0.000214352	0.00021436
2	chr16:53509528:C:T	53509528	NA,T	NA,C	NA,1	NA,-inf	NA,inf	NA,0.463017	0.000214268	0.000214277
2	chr16:53475171:C:A	53475171	NA,A	NA,C	NA,1	NA,inf	NA,inf	NA,0.412979	0.000214248	0.000214256
2	chr16:52894840:T:A	52894840	A,NA	T,NA	1,NA	-inf,NA	inf,NA	0.608072,NA	0.000213841	0.000213848
2	chr16:53075909:G:A	53075909	NA,A	NA,G	NA,1	NA,inf	NA,inf	NA,0.304028	0.000213696	0.000213703
2	chr16:53408537:G:A	53408537	NA,A	NA,G	NA,1	NA,inf	NA,inf	NA,0.422419	0.000213667	0.000213675
2	chr16:52859756:T:C	52859756	NA,C	NA,T	NA,1	NA,inf	NA,inf	NA,0.385976	0.000213585	0.000213592
2	chr16:52766458:A:G	52766458	G,G	A,A	1,1	-inf,-inf	inf,inf	1.34153,0.376439	0.000213569	0.000213578
2	chr16:53023601:C:A	53023601	NA,A	NA,C	NA,1	NA,-inf	NA,inf	NA,0.410566	0.000213399	0.000213406
2	chr16:53004625:C:T	53004625	NA,T	NA,C	NA,1	NA,-inf	NA,inf	NA,0.374839	0.00021332	0.000213327
2	chr16:53568769:T:G	53568769	NA,G	NA,T	NA,1	NA,inf	NA,inf	NA,0.418863	0.000213209	0.000213217
2	chr16:52887544:G:A	52887544	NA,A	NA,G	NA,1	NA,inf	NA,inf	NA,0.439485	0.000213101	0.000213109
2	chr16:52723838:ACCAC:A	52723838	NA,A	NA,ACCAC	NA,1	NA,-inf	NA,inf	NA,0.397841	0.000213039	0.000213047
2	chr16:53445528:A:G	53445528	NA,G	NA,A	NA,1	NA,inf	NA,inf	NA,0.35099	0.000213006	0.000213014
2	chr16:53484758:GCTCTGGGAA:G	53484758	NA,G	NA,GCTCTGGGAA	NA,1	NA,inf	NA,inf	NA,0.405958	0.000212937	0.000212945
2	chr16:53527057:T:A	53527057	A,A	T,T	1,1	-inf,-inf	inf,inf	0.377818,1.1549	0.000212694	0.0002127
2	chr16:52905793:A:T	52905793	NA,T	NA,A	NA,1	NA,inf	NA,inf	NA,0.41214	0.000212419	0.000212427
2	chr16:52682798:G:C	52682798	NA,C	NA,G	NA,1	NA,-inf	NA,inf	NA,0.403938	0.000212388	0.000212396
2	chr16:53502450:G:A	53502450	NA,A	NA,G	NA,1	NA,inf	NA,inf	NA,0.400116	0.000212063	0.00021207
2	chr16:53014908:C:A	53014908	NA,A	NA,C	NA,1	NA,inf	NA,inf	NA,0.437227	0.000212021	0.000212029
2	chr16:52908752:C:T	52908752	NA,T	NA,C	NA,1	NA,inf	NA,inf	NA,0.410493	0.000211996	0.000212004
2	chr16:52640788:T:C	52640788	NA,C	NA,T	NA,1	NA,-inf	NA,inf	NA,0.397436	0.000211774	0.000211782
2	chr16:53468445:C:T	53468445	NA,T	NA,C	NA,1	NA,-inf	NA,inf	NA,0.367101	0.000211726	0.000211733
2	chr16:53444587:CAT:C	53444587	NA,C	NA,CAT	NA,1	NA,inf	NA,inf	NA,0.376695	0.000211675	0.000211683
2	chr16:52664801:A:G	52664801	NA,G	NA,A	NA,1	NA,-inf	NA,inf	NA,0.408972	0.00021164	0.000211648
2	chr16:52938667:T:C	52938667	C,C	T,T	1,1	inf,inf	inf,inf	0.874728,0.501939	0.000211589	0.000211593
2	chr16:53371583:T:C	53371583	NA,C	NA,T	NA,1	NA,inf	NA,inf	NA,0.536608	0.00021151	0.00021152
2	chr16:53360460:GC:G	53360460	NA,G	NA,GC	NA,1	NA,inf	NA,inf	NA,0.437236	0.000211165	0.000211173
2	chr16:52661499:C:A	52661499	NA,A	NA,C	NA,1	NA,inf	NA,inf	NA,0.415255	0.000211042	0.00021105
2	chr16:53473052:T:C	53473052	NA,C	NA,T	NA,1	NA,-inf	NA,inf	NA,0.363317	0.000211025	0.000211033
2	chr16:52761566:C:T	52761566	NA,T	NA,C	NA,1	NA,-inf	NA,inf	NA,0.309925	0.00021099	0.000210997
2	chr16:53442247:A:G	53442247	NA,G	NA,A	NA,1	NA,-inf	NA,inf	NA,0.40494	0.000210928	0.000210936
2	chr16:53459670:A:G	53459670	NA,G	NA,A	NA,1	NA,inf	NA,inf	NA,0.401634	0.000210878	0.000210886
2	chr16:53467971:A:C	53467971	NA,C	NA,A	NA,1	NA,inf	NA,inf	NA,0.336919	0.000210516	0.000210523
2	chr16:52794667:G:C	52794667	NA,C	NA,G	NA,1	NA,-inf	NA,inf	NA,0.417121	0.000210472	0.00021048
2	chr16:53004920:C:T	53004920	NA,T	NA,C	NA,1	NA,-inf	NA,inf	NA,0.292148	0.00021046	0.000210466
2	chr16:52956658:A:G	52956658	NA,G	NA,A	NA,1	NA,inf	NA,inf	NA,0.432979	0.000210434	0.000210442
2	chr16:52875672:C:T	52875672	NA,T	NA,C	NA,1	NA,-inf	NA,inf	NA,0.384254	0.000210423	0.00021043
2	chr16:52756490:G:A	52756490	A,A	G,G	1,1	-inf,inf	inf,inf	1.21184,0.401	0.000210287	0.000210295
2	chr16:53212345:C:T	53212345	NA,T	NA,C	NA,1	NA,-inf	NA,inf	NA,0.309502	0.00021024	0.000210247
2	chr16:52826239:C:T	52826239	NA,T	NA,C	NA,1	NA,inf	NA,inf	NA,0.412161	0.000210232	0.000210239
2	chr16:53596710:C:A	53596710	NA,A	NA,C	NA,1	NA,-inf	NA,inf	NA,0.366764	0.000210227	0.000210234
2	chr16:52995107:C:T	52995107	NA,T	NA,C	NA,1	NA,inf	NA,inf	NA,0.395877	0.000210127	0.000210135
2	chr16:52759438:A:G	52759438	G,NA	A,NA	1,NA	inf,NA	inf,NA	0.670614,NA	0.000210089	0.000210097
2	chr16:52641559:T:TATACC	52641559	NA,TATACC	NA,T	NA,1	NA,-inf	NA,inf	NA,0.391006	0.000210078	0.000210085
2	chr16:52785503:C:T	52785503	NA,T	NA,C	NA,1	NA,-inf	NA,inf	NA,0.345854	0.000210067	0.000210074
2	chr16:52685246:A:G	52685246	NA,G	NA,A	NA,1	NA,-inf	NA,inf	NA,0.395175	0.000209963	0.000209971
2	chr16:52896694:T:C	52896694	NA,C	NA,T	NA,1	NA,inf	NA,inf	NA,0.369796	0.000209953	0.000209961
2	chr16:52886260:C:T	52886260	NA,T	NA,C	NA,1	NA,inf	NA,inf	NA,0.369538	0.000209881	0.000209889
2	chr16:53615357:T:C	53615357	NA,C	NA,T	NA,1	NA,-inf	NA,inf	NA,0.365442	0.000209854	0.000209862
2	chr16:53431388:A:G	53431388	NA,G	NA,A	NA,1	NA,-inf	NA,inf	NA,0.359063	0.000209845	0.000209853
2	chr16:53526240:A:G	53526240	NA,G	NA,A	NA,1	NA,inf	NA,inf	NA,0.383072	0.000209777	0.000209784
2	chr16:53510834:C:G	53510834	NA,G	NA,C	NA,1	NA,-inf	NA,inf	NA,0.331979	0.000209636	0.000209643
2	chr16:52870691:G:A	52870691	NA,A	NA,G	NA,1	NA,inf	NA,inf	NA,0.412747	0.00020956	0.000209567
2	chr16:52827384:G:C	52827384	NA,C	NA,G	NA,1	NA,inf	NA,inf	NA,0.409194	0.000209465	0.000209472
2	chr16:52785043:A:G	52785043	NA,G	NA,A	NA,1	NA,-inf	NA,inf	NA,0.28468	0.000209379	0.000209386
2	chr16:52890594:G:A	52890594	NA,A	NA,G	NA,1	NA,inf	NA,inf	NA,0.367515	0.000209335	0.000209342
2	chr16:52996797:T:C	52996797	NA,C	NA,T	NA,1	NA,inf	NA,inf	NA,0.434239	0.000209294	0.000209302
2	chr16:53497403:T:C	53497403	NA,C	NA,T	NA,1	NA,-inf	NA,inf	NA,0.355818	0.000209195	0.000209203
2	chr16:53437611:A:G	53437611	NA,G	NA,A	NA,1	NA,-inf	NA,inf	NA,0.397382	0.000209171	0.000209179
2	chr16:53445592:G:A	53445592	NA,A	NA,G	NA,1	NA,-inf	NA,inf	NA,0.34332	0.000209107	0.000209114
2	chr16:52826523:T:C	52826523	NA,C	NA,T	NA,1	NA,inf	NA,inf	NA,0.40727	0.000209039	0.000209047
2	chr16:52974407:A:G	52974407	G,NA	A,NA	1,NA	-inf,NA	inf,NA	0.494419,NA	0.000209037	0.000209043
2	chr16:53558724:G:A	53558724	NA,A	NA,G	NA,1	NA,-inf	NA,inf	NA,0.343861	0.000208983	0.00020899
2	chr16:52754233:CACATAG:C	52754233	NA,C	NA,CACATAG	NA,1	NA,-inf	NA,inf	NA,0.358653	0.000208976	0.000208984
2	chr16:53014352:T:C	53014352	NA,C	NA,T	NA,1	NA,-inf	NA,inf	NA,0.365612	0.000208927	0.000208934
2	chr16:53433929:T:TA	53433929	NA,TA	NA,T	NA,1	NA,-inf	NA,inf	NA,0.356233	0.000208882	0.000208889
2	chr16:52646987:A:G	52646987	NA,G	NA,A	NA,1	NA,-inf	NA,inf	NA,0.373036	0.000208832	0.00020884
2	chr16:52670487:T:C	52670487	NA,C	NA,T	NA,1	NA,-inf	NA,inf	NA,0.373907	0.00020868	0.000208687
2	chr16:52875301:G:T	52875301	NA,T	NA,G	NA,1	NA,inf	NA,inf	NA,0.369726	0.000208581	0.000208589
2	chr16:53396068:G:A	53396068	NA,A	NA,G	NA,1	NA,inf	NA,inf	NA,0.403349	0.000208551	0.000208559
2	chr16:53444121:T:C	53444121	NA,C	NA,T	NA,1	NA,-inf	NA,inf	NA,0.394654	0.000208342	0.00020835
2	chr16:53558718:T:A	53558718	NA,A	NA,T	NA,1	NA,-inf	NA,inf	NA,0.341461	0.000208326	0.000208333
2	chr16:53346309:A:C	53346309	NA,C	NA,A	NA,1	NA,inf	NA,inf	NA,0.46655	0.000208243	0.000208251
2	chr16:53449882:A:G	53449882	NA,G	NA,A	NA,1	NA,inf	NA,inf	NA,0.32436	0.000208055	0.000208062
2	chr16:52841993:C:T	52841993	NA,T	NA,C	NA,1	NA,inf	NA,inf	NA,0.416929	0.000207949	0.000207957
2	chr16:52825690:C:T	52825690	NA,T	NA,C	NA,1	NA,inf	NA,inf	NA,0.403562	0.000207946	0.000207954
2	chr16:53422004:T:A	53422004	NA,A	NA,T	NA,1	NA,-inf	NA,inf	NA,0.350095	0.000207689	0.000207696
2	chr16:52722367:A:G	52722367	NA,G	NA,A	NA,1	NA,inf	NA,inf	NA,0.371224	0.000207647	0.000207654
2	chr16:52820581:A:G	52820581	NA,G	NA,A	NA,1	NA,inf	NA,inf	NA,0.401874	0.000207636	0.000207643
2	chr16:52948438:A:T	52948438	T,T	A,A	1,1	inf,inf	inf,inf	0.710962,0.718321	0.000207596	0.000207601
2	chr16:53014301:G:A	53014301	NA,A	NA,G	NA,1	NA,-inf	NA,inf	NA,0.359984	0.000207475	0.000207482
2	chr16:53347158:A:G	53347158	NA,G	NA,A	NA,1	NA,inf	NA,inf	NA,0.463183	0.000207473	0.000207481
2	chr16:53474510:T:C	53474510	NA,C	NA,T	NA,1	NA,inf	NA,inf	NA,0.387695	0.000207461	0.000207469
2	chr16:53399502:G:C	53399502	NA,C	NA,G	NA,1	NA,-inf	NA,inf	NA,0.391386	0.000207461	0.000207468
2	chr16:53488995:G:C	53488995	NA,C	NA,G	NA,1	NA,inf	NA,inf	NA,0.387204	0.000207327	0.000207335
2	chr16:52962691:G:A	52962691	NA,A	NA,G	NA,1	NA,-inf	NA,inf	NA,0.380953	0.00020732	0.000207327
2	chr16:53347287:A:G	53347287	NA,G	NA,A	NA,1	NA,inf	NA,inf	NA,0.461692	0.000207163	0.000207171
2	chr16:53200924:C:T	53200924	NA,T	NA,C	NA,1	NA,-inf	NA,inf	NA,0.298617	0.000206941	0.000206948
2	chr16:53411167:C:T	53411167	NA,T	NA,C	NA,1	NA,-inf	NA,inf	NA,0.334485	0.000206819	0.000206826
2	chr16:52876072:G:A	52876072	NA,A	NA,G	NA,1	NA,inf	NA,inf	NA,0.401405	0.000206769	0.000206776
2	chr16:53013998:T:C	53013998	NA,C	NA,T	NA,1	NA,-inf	NA,inf	NA,0.356946	0.000206671	0.000206678
2	chr16:53067400:G:A	53067400	NA,A	NA,G	NA,1	NA,inf	NA,inf	NA,0.532155	0.000206638	0.000206647
2	chr16:52951786:C:T	52951786	NA,T	NA,C	NA,1	NA,-inf	NA,inf	NA,0.33406	0.000206548	0.000206555
2	chr16:53349558:C:G	53349558	NA,G	NA,C	NA,1	NA,inf	NA,inf	NA,0.458063	0.000206524	0.000206532
2	chr16:53424402:G:T	53424402	NA,T	NA,G	NA,1	NA,-inf	NA,inf	NA,0.332321	0.000206492	0.000206499
2	chr16:52875056:G:A	52875056	A,A	G,G	1,1	inf,inf	inf,inf	0.939841,0.533928	0.000206286	0.000206291
2	chr16:53415721:G:A	53415721	NA,A	NA,G	NA,1	NA,-inf	NA,inf	NA,0.329851	0.00020617	0.000206177
2	chr16:53088278:TG:T	53088278	NA,T	NA,TG	NA,1	NA,-inf	NA,inf	NA,0.250418	0.000206158	0.000206164
2	chr16:53408826:C:A	53408826	NA,A	NA,C	NA,1	NA,inf	NA,inf	NA,0.354593	0.000206151	0.000206159
2	chr16:53497895:C:A	53497895	NA,A	NA,C	NA,1	NA,inf	NA,inf	NA,0.324024	0.000206063	0.00020607
2	chr16:53395483:G:T	53395483	NA,T	NA,G	NA,1	NA,inf	NA,inf	NA,0.354232	0.000206046	0.000206053
2	chr16:52786182:C:T	52786182	NA,T	NA,C	NA,1	NA,-inf	NA,inf	NA,0.332277	0.000205975	0.000205982
2	chr16:52975778:G:A	52975778	NA,A	NA,G	NA,1	NA,inf	NA,inf	NA,0.410455	0.000205913	0.000205921
2	chr16:52939231:G:A	52939231	NA,A	NA,G	NA,1	NA,inf	NA,inf	NA,0.378353	0.000205793	0.000205801
2	chr16:53409357:A:C	53409357	NA,C	NA,A	NA,1	NA,inf	NA,inf	NA,0.353161	0.000205766	0.000205773
2	chr16:52646206:G:A	52646206	A,NA	G,NA	1,NA	inf,NA	inf,NA	0.696203,NA	0.000205675	0.000205683
2	chr16:53343820:T:A	53343820	NA,A	NA,T	NA,1	NA,inf	NA,inf	NA,0.212725	0.000205625	0.000205632
2	chr16:52881542:C:T	52881542	NA,T	NA,C	NA,1	NA,inf	NA,inf	NA,0.396063	0.00020558	0.000205588
2	chr16:52905038:T:C	52905038	C,C	T,T	1,1	inf,inf	inf,inf	0.865533,0.635163	0.000205193	0.000205199
2	chr16:53403145:T:A	53403145	NA,A	NA,T	NA,1	NA,inf	NA,inf	NA,0.350418	0.000205061	0.000205068
2	chr16:53559669:T:G	53559669	NA,G	NA,T	NA,1	NA,-inf	NA,inf	NA,0.332658	0.00020499	0.000204997
2	chr16:53510875:C:CA	53510875	NA,CA	NA,C	NA,1	NA,-inf	NA,inf	NA,0.404345	0.000204976	0.000204984
2	chr16:53509021:G:A	53509021	A,A	G,G	1,1	-inf,-inf	inf,inf	1.3647,0.432536	0.000204907	0.000204917
2	chr16:53218083:G:A	53218083	NA,A	NA,G	NA,1	NA,-inf	NA,inf	NA,0.290636	0.000204717	0.000204724
2	chr16:52753380:C:T	52753380	T,NA	C,NA	1,NA	inf,NA	inf,NA	0.618642,NA	0.000204532	0.000204539
2	chr16:53387196:A:G	53387196	NA,G	NA,A	NA,1	NA,-inf	NA,inf	NA,0.342224	0.000204258	0.000204265
2	chr16:53579103:T:G	53579103	NA,G	NA,T	NA,1	NA,inf	NA,inf	NA,0.38283	0.00020418	0.000204187
2	chr16:52897086:C:T	52897086	NA,T	NA,C	NA,1	NA,-inf	NA,inf	NA,0.388594	0.000204105	0.000204113
2	chr16:53499266:T:C	53499266	NA,C	NA,T	NA,1	NA,inf	NA,inf	NA,0.369948	0.000203897	0.000203904
2	chr16:53506551:G:C	53506551	NA,C	NA,G	NA,1	NA,-inf	NA,inf	NA,0.278319	0.000203722	0.000203729
2	chr16:52699469:A:T	52699469	NA,T	NA,A	NA,1	NA,inf	NA,inf	NA,0.398956	0.000203704	0.000203712
2	chr16:52918318:A:G	52918318	NA,G	NA,A	NA,1	NA,inf	NA,inf	NA,0.379486	0.000203022	0.00020303
2	chr16:53396617:A:G	53396617	NA,G	NA,A	NA,1	NA,-inf	NA,inf	NA,0.285329	0.000202944	0.000202951
2	chr16:52655997:C:T	52655997	NA,T	NA,C	NA,1	NA,inf	NA,inf	NA,0.389682	0.000202824	0.000202832
2	chr16:53440711:A:C	53440711	NA,C	NA,A	NA,1	NA,inf	NA,inf	NA,0.368199	0.000202736	0.000202743
2	chr16:52811990:C:CA	52811990	NA,CA	NA,C	NA,1	NA,inf	NA,inf	NA,0.353441	0.0002027	0.000202708
2	chr16:52875976:A:C	52875976	NA,C	NA,A	NA,1	NA,inf	NA,inf	NA,0.346286	0.0002026	0.000202607
2	chr16:53428740:G:A	53428740	NA,A	NA,G	NA,1	NA,-inf	NA,inf	NA,0.316915	0.000202564	0.000202571
2	chr16:53194250:A:C	53194250	NA,C	NA,A	NA,1	NA,-inf	NA,inf	NA,0.281257	0.000202526	0.000202532
2	chr16:53518232:G:A	53518232	NA,A	NA,G	NA,1	NA,-inf	NA,inf	NA,0.386782	0.000202492	0.0002025
2	chr16:52949162:T:G	52949162	G,G	T,T	1,1	inf,inf	inf,inf	0.710078,0.7081	0.000202099	0.000202103
2	chr16:52719743:G:A	52719743	NA,A	NA,G	NA,1	NA,-inf	NA,inf	NA,0.31783	0.000202018	0.000202025
2	chr16:53444799:G:A	53444799	NA,A	NA,G	NA,1	NA,inf	NA,inf	NA,0.396427	0.000202017	0.000202024
2	chr16:52950772:C:T	52950772	NA,T	NA,C	NA,1	NA,inf	NA,inf	NA,0.303939	0.000202011	0.000202017
2	chr16:52693403:TC:T	52693403	NA,T	NA,TC	NA,1	NA,inf	NA,inf	NA,0.408007	0.000201949	0.000201957
2	chr16:53377210:G:A	53377210	NA,A	NA,G	NA,1	NA,-inf	NA,inf	NA,0.294545	0.000201759	0.000201766
2	chr16:52714448:C:T	52714448	NA,T	NA,C	NA,1	NA,-inf	NA,inf	NA,0.353044	0.000201724	0.000201731
2	chr16:52741201:C:T	52741201	NA,T	NA,C	NA,1	NA,-inf	NA,inf	NA,0.316851	0.000201686	0.000201693
2	chr16:53564997:T:C	53564997	NA,C	NA,T	NA,1	NA,inf	NA,inf	NA,0.379974	0.000201566	0.000201573
2	chr16:52624050:G:A	52624050	NA,A	NA,G	NA,1	NA,inf	NA,inf	NA,0.338748	0.000201556	0.000201564
2	chr16:53050693:CCAGT:C	53050693	NA,C	NA,CCAGT	NA,1	NA,inf	NA,inf	NA,0.384734	0.000201522	0.00020153
2	chr16:52724670:T:C	52724670	NA,C	NA,T	NA,1	NA,-inf	NA,inf	NA,0.303048	0.000201495	0.000201502
2	chr16:53000794:T:C	53000794	NA,C	NA,T	NA,1	NA,-inf	NA,inf	NA,0.307015	0.000201417	0.000201424
2	chr16:53570588:G:A	53570588	NA,A	NA,G	NA,1	NA,inf	NA,inf	NA,0.363714	0.000201158	0.000201165
2	chr16:53416301:A:G	53416301	NA,G	NA,A	NA,1	NA,inf	NA,inf	NA,0.301258	0.000201124	0.000201131
2	chr16:53416302:C:A	53416302	NA,A	NA,C	NA,1	NA,inf	NA,inf	NA,0.301258	0.000201124	0.000201131
2	chr16:52789416:T:C	52789416	NA,C	NA,T	NA,1	NA,inf	NA,inf	NA,0.353421	0.000200936	0.000200943
2	chr16:53333093:C:T	53333093	NA,T	NA,C	NA,1	NA,-inf	NA,inf	NA,0.353286	0.000200754	0.000200761
2	chr16:52830203:C:T	52830203	NA,T	NA,C	NA,1	NA,inf	NA,inf	NA,0.385009	0.000200742	0.00020075
2	chr16:53445694:T:C	53445694	NA,C	NA,T	NA,1	NA,inf	NA,inf	NA,0.299312	0.00020068	0.000200686
2	chr16:52952937:A:T	52952937	NA,T	NA,A	NA,1	NA,-inf	NA,inf	NA,0.310605	0.000200654	0.000200661
2	chr16:52715148:A:G	52715148	NA,G	NA,A	NA,1	NA,inf	NA,inf	NA,0.376523	0.000200448	0.000200456
2	chr16:52951405:A:G	52951405	G,G	A,A	1,1	inf,inf	inf,inf	0.688273,0.724527	0.00020026	0.000200264
2	chr16:53243151:G:C	53243151	NA,C	NA,G	NA,1	NA,-inf	NA,inf	NA,0.273055	0.000200127	0.000200134
2	chr16:52760333:C:G	52760333	NA,G	NA,C	NA,1	NA,inf	NA,inf	NA,0.326864	0.000200115	0.000200122
2	chr16:52622096:C:T	52622096	NA,T	NA,C	NA,1	NA,inf	NA,inf	NA,0.365383	0.000199993	0.0002
2	chr16:52882883:A:G	52882883	NA,G	NA,A	NA,1	NA,inf	NA,inf	NA,0.334787	0.000199978	0.000199985
2	chr16:52878154:A:G	52878154	NA,G	NA,A	NA,1	NA,inf	NA,inf	NA,0.334798	0.00019997	0.000199977
2	chr16:53407442:T:C	53407442	NA,C	NA,T	NA,1	NA,-inf	NA,inf	NA,0.304081	0.00019972	0.000199727
2	chr16:52877192:G:A	52877192	NA,A	NA,G	NA,1	NA,inf	NA,inf	NA,0.333688	0.000199707	0.000199715
2	chr16:52952069:C:A	52952069	A,A	C,C	1,1	inf,inf	inf,inf	0.714143,0.688501	0.000199701	0.000199706
2	chr16:53612079:G:C	53612079	NA,C	NA,G	NA,1	NA,inf	NA,inf	NA,0.368145	0.000199677	0.000199685
2	chr16:53146256:T:C	53146256	NA,C	NA,T	NA,1	NA,inf	NA,inf	NA,0.436942	0.000199616	0.000199624
2	chr16:53449203:G:A	53449203	NA,A	NA,G	NA,1	NA,inf	NA,inf	NA,0.354235	0.000199445	0.000199452
2	chr16:53366258:A:G	53366258	G,NA	A,NA	1,NA	inf,NA	inf,NA	0.7084,NA	0.000199357	0.000199366
2	chr16:52871719:C:T	52871719	NA,T	NA,C	NA,1	NA,inf	NA,inf	NA,0.331847	0.00019904	0.000199047
2	chr16:52936672:A:G	52936672	G,G	A,A	1,1	inf,inf	inf,inf	0.823113,0.517214	0.000199033	0.000199037
2	chr16:52937663:A:T	52937663	NA,T	NA,A	NA,1	NA,inf	NA,inf	NA,0.307427	0.000198824	0.000198831
2	chr16:53443293:A:G	53443293	NA,G	NA,A	NA,1	NA,-inf	NA,inf	NA,0.315786	0.000198619	0.000198626
2	chr16:53023390:G:A	53023390	NA,A	NA,G	NA,1	NA,-inf	NA,inf	NA,0.351294	0.000198613	0.00019862
2	chr16:52952062:A:G	52952062	G,G	A,A	1,1	inf,inf	inf,inf	0.713261,0.685309	0.000198416	0.000198421
2	chr16:52955606:A:G	52955606	G,G	A,A	1,1	inf,inf	inf,inf	0.712741,0.671248	0.000198397	0.000198402
2	chr16:52924592:C:T	52924592	NA,T	NA,C	NA,1	NA,inf	NA,inf	NA,0.277036	0.00019833	0.000198336
2	chr16:52875996:C:T	52875996	NA,T	NA,C	NA,1	NA,-inf	NA,inf	NA,0.287822	0.000198306	0.000198313
2	chr16:52729316:A:C	52729316	NA,C	NA,A	NA,1	NA,-inf	NA,inf	NA,0.303378	0.000198288	0.000198295
2	chr16:52706164:T:C	52706164	C,NA	T,NA	1,NA	-inf,NA	inf,NA	0.570991,NA	0.000198231	0.000198238
2	chr16:52951652:A:G	52951652	G,G	A,A	1,1	inf,inf	inf,inf	0.701133,0.701107	0.000198218	0.000198223
2	chr16:52915090:C:A	52915090	NA,A	NA,C	NA,1	NA,-inf	NA,inf	NA,0.373531	0.000198114	0.000198121
2	chr16:53385055:T:C	53385055	NA,C	NA,T	NA,1	NA,inf	NA,inf	NA,0.374504	0.00019808	0.000198088
2	chr16:53413533:G:A	53413533	NA,A	NA,G	NA,1	NA,inf	NA,inf	NA,0.322989	0.000197784	0.000197791
2	chr16:52740114:T:C	52740114	C,NA	T,NA	1,NA	inf,NA	inf,NA	0.478213,NA	0.000197731	0.000197737
2	chr16:53578736:G:A	53578736	NA,A	NA,G	NA,1	NA,inf	NA,inf	NA,0.366218	0.00019769	0.000197697
2	chr16:52788378:C:T	52788378	NA,T	NA,C	NA,1	NA,-inf	NA,inf	NA,0.296732	0.000197639	0.000197646
2	chr16:53037816:G:A	53037816	NA,A	NA,G	NA,1	NA,-inf	NA,inf	NA,0.29293	0.000197535	0.000197542
2	chr16:53475339:C:T	53475339	NA,T	NA,C	NA,1	NA,-inf	NA,inf	NA,0.310584	0.000197472	0.000197479
2	chr16:52938412:T:C	52938412	NA,C	NA,T	NA,1	NA,inf	NA,inf	NA,0.301196	0.00019743	0.000197437
2	chr16:53426319:G:C	53426319	NA,C	NA,G	NA,1	NA,-inf	NA,inf	NA,0.295565	0.000197398	0.000197405
2	chr16:52922293:G:A	52922293	NA,A	NA,G	NA,1	NA,-inf	NA,inf	NA,0.281064	0.000197366	0.000197373
2	chr16:52893896:A:G	52893896	G,NA	A,NA	1,NA	inf,NA	inf,NA	0.638183,NA	0.000197269	0.000197277
2	chr16:53436228:A:T	53436228	NA,T	NA,A	NA,1	NA,inf	NA,inf	NA,0.320459	0.000197247	0.000197254
2	chr16:53561282:A:AT	53561282	NA,AT	NA,A	NA,1	NA,-inf	NA,inf	NA,0.29044	0.000197206	0.000197213
2	chr16:52817734:A:C	52817734	NA,C	NA,A	NA,1	NA,inf	NA,inf	NA,0.351876	0.000197121	0.000197128
2	chr16:53410518:C:T	53410518	NA,T	NA,C	NA,1	NA,-inf	NA,inf	NA,0.294814	0.000197092	0.000197099
2	chr16:53478170:C:T	53478170	NA,T	NA,C	NA,1	NA,inf	NA,inf	NA,0.300057	0.00019709	0.000197097
2	chr16:52799763:T:C	52799763	NA,C	NA,T	NA,1	NA,inf	NA,inf	NA,0.388885	0.000197011	0.000197019
2	chr16:53451148:CACTT:C	53451148	NA,C	NA,CACTT	NA,1	NA,inf	NA,inf	NA,0.343442	0.0001969	0.000196907
2	chr16:52910841:G:A	52910841	A,NA	G,NA	1,NA	-inf,NA	inf,NA	0.452757,NA	0.000196859	0.000196865
2	chr16:52907886:A:G	52907886	NA,G	NA,A	NA,1	NA,inf	NA,inf	NA,0.308471	0.000196812	0.000196819
2	chr16:53159900:A:C	53159900	C,NA	A,NA	1,NA	inf,NA	inf,NA	1.08243,NA	0.000196696	0.000196712
2	chr16:53433953:T:C	53433953	NA,C	NA,T	NA,1	NA,inf	NA,inf	NA,0.338963	0.000196646	0.000196654
2	chr16:53407352:G:A	53407352	NA,A	NA,G	NA,1	NA,-inf	NA,inf	NA,0.291303	0.000196555	0.000196562
2	chr16:53536967:C:T	53536967	T,NA	C,NA	1,NA	-inf,NA	inf,NA	0.661593,NA	0.000196497	0.000196504
2	chr16:53206547:A:G	53206547	NA,G	NA,A	NA,1	NA,-inf	NA,inf	NA,0.257359	0.000196466	0.000196473
2	chr16:52624426:T:C	52624426	C,NA	T,NA	1,NA	inf,NA	inf,NA	0.605067,NA	0.000196316	0.000196323
2	chr16:52879272:G:A	52879272	A,A	G,G	1,1	inf,inf	inf,inf	0.913228,0.533455	0.00019617	0.000196174
2	chr16:53123264:G:A	53123264	NA,A	NA,G	NA,1	NA,-inf	NA,inf	NA,0.373415	0.000196162	0.000196169
2	chr16:52840048:T:C	52840048	C,C	T,T	1,1	-inf,-inf	inf,inf	0.147713,1.2541	0.000196049	0.000196055
2	chr16:52904935:A:G	52904935	G,NA	A,NA	1,NA	inf,NA	inf,NA	0.734044,NA	0.000195896	0.000195904
2	chr16:52661361:T:C	52661361	NA,C	NA,T	NA,1	NA,inf	NA,inf	NA,0.348743	0.000195882	0.00019589
2	chr16:53515429:C:T	53515429	T,T	C,C	1,1	-inf,-inf	inf,inf	0.861994,1.12849	0.000195739	0.000195752
2	chr16:52909713:C:A	52909713	NA,A	NA,C	NA,1	NA,-inf	NA,inf	NA,0.282676	0.000195689	0.000195696
2	chr16:52770547:G:A	52770547	NA,A	NA,G	NA,1	NA,inf	NA,inf	NA,0.359689	0.000195689	0.000195696
2	chr16:52874611:C:T	52874611	NA,T	NA,C	NA,1	NA,inf	NA,inf	NA,0.363997	0.000195666	0.000195673
2	chr16:53408553:A:G	53408553	NA,G	NA,A	NA,1	NA,-inf	NA,inf	NA,0.287289	0.000195599	0.000195606
2	chr16:52828339:T:C	52828339	NA,C	NA,T	NA,1	NA,inf	NA,inf	NA,0.36208	0.000195504	0.000195511
2	chr16:53379815:G:A	53379815	NA,A	NA,G	NA,1	NA,-inf	NA,inf	NA,0.251728	0.000195447	0.000195454
2	chr16:52779619:T:C	52779619	C,NA	T,NA	1,NA	-inf,NA	inf,NA	0.571065,NA	0.000194986	0.000194993
2	chr16:52825589:C:T	52825589	NA,T	NA,C	NA,1	NA,inf	NA,inf	NA,0.35922	0.00019486	0.000194867
2	chr16:53010405:A:G	53010405	G,NA	A,NA	1,NA	-inf,NA	inf,NA	1.09832,NA	0.000194826	0.000194842
2	chr16:53062032:A:G	53062032	NA,G	NA,A	NA,1	NA,-inf	NA,inf	NA,0.290379	0.000194655	0.000194662
2	chr16:52911467:G:A	52911467	NA,A	NA,G	NA,1	NA,inf	NA,inf	NA,0.35685	0.000194522	0.000194529
2	chr16:53239616:G:A	53239616	NA,A	NA,G	NA,1	NA,inf	NA,inf	NA,0.410384	0.000194447	0.000194455
2	chr16:52858792:G:C	52858792	NA,C	NA,G	NA,1	NA,inf	NA,inf	NA,0.312283	0.000194444	0.000194451
2	chr16:53461210:C:T	53461210	NA,T	NA,C	NA,1	NA,-inf	NA,inf	NA,0.258623	0.000194104	0.000194111
2	chr16:52969713:C:T	52969713	NA,T	NA,C	NA,1	NA,-inf	NA,inf	NA,0.277695	0.000194044	0.000194051
2	chr16:53356625:A:G	53356625	NA,G	NA,A	NA,1	NA,inf	NA,inf	NA,0.347647	0.000194041	0.000194048
2	chr16:53298014:T:A	53298014	NA,A	NA,T	NA,1	NA,-inf	NA,inf	NA,0.207984	0.000193959	0.000193965
2	chr16:52848914:C:T	52848914	T,NA	C,NA	1,NA	inf,NA	inf,NA	0.361778,NA	0.000193934	0.000193939
2	chr16:52682997:G:C	52682997	NA,C	NA,G	NA,1	NA,-inf	NA,inf	NA,0.312242	0.000193782	0.000193789
2	chr16:53056922:A:C	53056922	NA,C	NA,A	NA,1	NA,inf	NA,inf	NA,0.462441	0.00019372	0.000193728
2	chr16:53014064:C:A	53014064	NA,A	NA,C	NA,1	NA,-inf	NA,inf	NA,0.259745	0.000193454	0.000193461
2	chr16:52848334:G:A	52848334	NA,A	NA,G	NA,1	NA,-inf	NA,inf	NA,0.26941	0.000193347	0.000193353
2	chr16:52952125:A:G	52952125	G,G	A,A	1,1	inf,inf	inf,inf	0.699159,0.686326	0.000193157	0.000193161
2	chr16:52938593:A:G	52938593	G,G	A,A	1,1	inf,inf	inf,inf	0.96887,0.239053	0.000193105	0.000193109
2	chr16:53003263:G:A	53003263	NA,A	NA,G	NA,1	NA,-inf	NA,inf	NA,0.24733	0.000192936	0.000192943
2	chr16:53436553:G:A	53436553	NA,A	NA,G	NA,1	NA,inf	NA,inf	NA,0.267463	0.000192816	0.000192822
2	chr16:53498838:T:C	53498838	NA,C	NA,T	NA,1	NA,inf	NA,inf	NA,0.267287	0.000192773	0.000192779
2	chr16:53008077:G:A	53008077	NA,A	NA,G	NA,1	NA,inf	NA,inf	NA,0.230506	0.000192727	0.000192734
2	chr16:52807037:G:A	52807037	NA,A	NA,G	NA,1	NA,-inf	NA,inf	NA,0.268661	0.000192721	0.000192728
2	chr16:53359251:C:A	53359251	NA,A	NA,C	NA,1	NA,inf	NA,inf	NA,0.3473	0.00019263	0.000192637
2	chr16:52948923:A:G	52948923	G,G	A,A	1,1	inf,inf	inf,inf	0.724156,0.651788	0.000192602	0.000192606
2	chr16:52879795:G:A	52879795	NA,A	NA,G	NA,1	NA,-inf	NA,inf	NA,0.264083	0.000192541	0.000192547
2	chr16:52769228:T:C	52769228	NA,C	NA,T	NA,1	NA,-inf	NA,inf	NA,0.303176	0.000192373	0.00019238
2	chr16:53417896:C:A	53417896	NA,A	NA,C	NA,1	NA,inf	NA,inf	NA,0.373595	0.000192251	0.000192258
2	chr16:53509719:C:T	53509719	NA,T	NA,C	NA,1	NA,-inf	NA,inf	NA,0.268464	0.000192229	0.000192236
2	chr16:53517185:C:A	53517185	A,NA	C,NA	1,NA	inf,NA	inf,NA	0.679889,NA	0.000192176	0.000192184
2	chr16:53519174:C:T	53519174	T,NA	C,NA	1,NA	-inf,NA	inf,NA	0.514272,NA	0.000192169	0.000192175
2	chr16:53012449:A:G	53012449	NA,G	NA,A	NA,1	NA,inf	NA,inf	NA,0.328929	0.000191993	0.000192
2	chr16:52961754:A:G	52961754	NA,G	NA,A	NA,1	NA,-inf	NA,inf	NA,0.319055	0.000191922	0.000191929
2	chr16:53445923:C:G	53445923	NA,G	NA,C	NA,1	NA,inf	NA,inf	NA,0.263272	0.000191854	0.00019186
2	chr16:53350742:T:C	53350742	NA,C	NA,T	NA,1	NA,inf	NA,inf	NA,0.357172	0.000191834	0.000191841
2	chr16:53447230:A:G	53447230	NA,G	NA,A	NA,1	NA,inf	NA,inf	NA,0.263154	0.00019182	0.000191827
2	chr16:53432877:G:A	53432877	NA,A	NA,G	NA,1	NA,inf	NA,inf	NA,0.296754	0.000191816	0.000191823
2	chr16:53462138:A:G	53462138	NA,G	NA,A	NA,1	NA,inf	NA,inf	NA,0.262581	0.000191691	0.000191697
2	chr16:53435075:T:C	53435075	NA,C	NA,T	NA,1	NA,inf	NA,inf	NA,0.262092	0.000191589	0.000191596
2	chr16:52932678:C:A	52932678	NA,A	NA,C	NA,1	NA,inf	NA,inf	NA,0.278365	0.000191491	0.000191498
2	chr16:52948156:T:C	52948156	NA,C	NA,T	NA,1	NA,-inf	NA,inf	NA,0.320688	0.000191346	0.000191353
2	chr16:53497624:C:T	53497624	NA,T	NA,C	NA,1	NA,inf	NA,inf	NA,0.258177	0.000191321	0.000191327
2	chr16:52722637:A:C	52722637	NA,C	NA,A	NA,1	NA,-inf	NA,inf	NA,0.279851	0.000191314	0.000191321
2	chr16:53435070:A:C	53435070	NA,C	NA,A	NA,1	NA,inf	NA,inf	NA,0.260932	0.000191307	0.000191313
2	chr16:52804942:T:C	52804942	C,NA	T,NA	1,NA	inf,NA	inf,NA	0.43341,NA	0.000191279	0.000191284
2	chr16:53380197:G:A	53380197	A,NA	G,NA	1,NA	inf,NA	inf,NA	0.192884,NA	0.000191238	0.000191242
2	chr16:52927995:T:A	52927995	NA,A	NA,T	NA,1	NA,inf	NA,inf	NA,0.276844	0.000191132	0.000191138
2	chr16:52938643:T:C	52938643	C,C	T,T	1,1	inf,inf	inf,inf	0.966114,0.233346	0.000190986	0.00019099
2	chr16:52750364:C:T	52750364	NA,T	NA,C	NA,1	NA,inf	NA,inf	NA,0.330933	0.000190934	0.000190941
2	chr16:52820877:G:A	52820877	NA,A	NA,G	NA,1	NA,inf	NA,inf	NA,0.340987	0.000190923	0.00019093
2	chr16:52984507:C:T	52984507	NA,T	NA,C	NA,1	NA,inf	NA,inf	NA,0.343223	0.000190909	0.000190917
2	chr16:53406874:G:A	53406874	NA,A	NA,G	NA,1	NA,-inf	NA,inf	NA,0.277266	0.000190901	0.000190907
2	chr16:52782610:T:C	52782610	C,NA	T,NA	1,NA	inf,NA	inf,NA	0.878282,NA	0.00019082	0.000190832
2	chr16:53487681:G:A	53487681	NA,A	NA,G	NA,1	NA,inf	NA,inf	NA,0.291253	0.000190636	0.000190643
2	chr16:52694660:G:A	52694660	NA,A	NA,G	NA,1	NA,-inf	NA,inf	NA,0.296894	0.000190606	0.000190613
2	chr16:53403594:A:G	53403594	NA,G	NA,A	NA,1	NA,-inf	NA,inf	NA,0.277017	0.000190562	0.000190568
2	chr16:53354017:G:A	53354017	A,A	G,G	1,1	inf,inf	inf,inf	0.783562,0.342276	0.000190375	0.000190379
2	chr16:53012294:T:C	53012294	NA,C	NA,T	NA,1	NA,inf	NA,inf	NA,0.320147	0.000190244	0.000190252
2	chr16:53148920:G:A	53148920	A,NA	G,NA	1,NA	inf,NA	inf,NA	1.05267,NA	0.000190147	0.000190162
2	chr16:52884264:A:C	52884264	NA,C	NA,A	NA,1	NA,-inf	NA,inf	NA,0.27697	0.000190114	0.000190121
2	chr16:52715193:C:T	52715193	NA,T	NA,C	NA,1	NA,-inf	NA,inf	NA,0.238173	0.000190103	0.000190109
2	chr16:53012998:A:G	53012998	NA,G	NA,A	NA,1	NA,inf	NA,inf	NA,0.386286	0.000190086	0.000190094
2	chr16:53007613:C:T	53007613	NA,T	NA,C	NA,1	NA,inf	NA,inf	NA,0.341113	0.00019007	0.000190077
2	chr16:53001478:A:G	53001478	NA,G	NA,A	NA,1	NA,-inf	NA,inf	NA,0.213897	0.000190058	0.000190064
2	chr16:52991438:A:G	52991438	NA,G	NA,A	NA,1	NA,-inf	NA,inf	NA,0.211217	0.000190008	0.000190014
2	chr16:53553948:A:G	53553948	NA,G	NA,A	NA,1	NA,-inf	NA,inf	NA,0.29143	0.000189989	0.000189996
2	chr16:53561596:CAG:C	53561596	NA,C	NA,CAG	NA,1	NA,inf	NA,inf	NA,0.205445	0.000189983	0.000189989
2	chr16:53197475:A:G	53197475	NA,G	NA,A	NA,1	NA,-inf	NA,inf	NA,0.229375	0.000189732	0.000189738
2	chr16:53136366:T:C	53136366	NA,C	NA,T	NA,1	NA,-inf	NA,inf	NA,0.134034	0.00018973	0.000189736
2	chr16:53587436:GCTTT:G	53587436	NA,G	NA,GCTTT	NA,1	NA,-inf	NA,inf	NA,0.29061	0.000189716	0.000189722
2	chr16:52841597:G:A	52841597	NA,A	NA,G	NA,1	NA,-inf	NA,inf	NA,0.241814	0.000189668	0.000189675
2	chr16:53537558:A:G	53537558	G,G	A,A	1,1	inf,inf	inf,inf	0.496657,0.971859	0.00018965	0.000189656
2	chr16:52954787:C:T	52954787	NA,T	NA,C	NA,1	NA,inf	NA,inf	NA,0.237798	0.000189581	0.000189588
2	chr16:52969056:C:T	52969056	T,NA	C,NA	1,NA	-inf,NA	inf,NA	1.01452,NA	0.000189309	0.000189323
2	chr16:53309668:A:G	53309668	NA,G	NA,A	NA,1	NA,inf	NA,inf	NA,0.369473	0.000189295	0.000189302
2	chr16:53270065:C:T	53270065	NA,T	NA,C	NA,1	NA,inf	NA,inf	NA,0.369385	0.000189283	0.000189291
2	chr16:53123244:G:A	53123244	NA,A	NA,G	NA,1	NA,-inf	NA,inf	NA,0.342024	0.000189263	0.00018927
2	chr16:53571203:T:C	53571203	NA,C	NA,T	NA,1	NA,-inf	NA,inf	NA,0.299846	0.000189075	0.000189082
2	chr16:52873769:G:A	52873769	NA,A	NA,G	NA,1	NA,inf	NA,inf	NA,0.35398	0.000189007	0.000189015
2	chr16:52813522:C:T	52813522	NA,T	NA,C	NA,1	NA,-inf	NA,inf	NA,0.25247	0.000188939	0.000188946
2	chr16:53411170:A:G	53411170	NA,G	NA,A	NA,1	NA,-inf	NA,inf	NA,0.25818	0.000188878	0.000188885
2	chr16:53122935:T:C	53122935	NA,C	NA,T	NA,1	NA,-inf	NA,inf	NA,0.398853	0.000188824	0.000188832
2	chr16:52737679:G:A	52737679	NA,A	NA,G	NA,1	NA,inf	NA,inf	NA,0.340069	0.000188567	0.000188574
2	chr16:53047890:C:T	53047890	NA,T	NA,C	NA,1	NA,inf	NA,inf	NA,0.407711	0.000188538	0.000188546
2	chr16:52883305:G:A	52883305	NA,A	NA,G	NA,1	NA,inf	NA,inf	NA,0.262273	0.000188449	0.000188456
2	chr16:53406299:AG:A	53406299	NA,A	NA,AG	NA,1	NA,-inf	NA,inf	NA,0.255829	0.000188422	0.000188428
2	chr16:52955474:T:C	52955474	C,C	T,T	1,1	inf,inf	inf,inf	0.698086,0.651552	0.000188358	0.000188362
2	chr16:52852966:T:A	52852966	A,NA	T,NA	1,NA	inf,NA	inf,NA	0.677153,NA	0.000188329	0.000188337
2	chr16:53559959:G:A	53559959	A,A	G,G	1,1	inf,inf	inf,inf	0.356733,1.17017	0.000188225	0.000188231
2	chr16:52837859:G:A	52837859	NA,A	NA,G	NA,1	NA,inf	NA,inf	NA,0.331582	0.000188034	0.000188042
2	chr16:53145655:G:A	53145655	NA,A	NA,G	NA,1	NA,inf	NA,inf	NA,0.252473	0.000188025	0.000188032
2	chr16:52951564:C:T	52951564	NA,T	NA,C	NA,1	NA,inf	NA,inf	NA,0.261291	0.000187804	0.000187811
2	chr16:53526495:C:CAT	53526495	NA,CAT	NA,C	NA,1	NA,-inf	NA,inf	NA,0.320198	0.000187768	0.000187775
2	chr16:53350523:C:G	53350523	NA,G	NA,C	NA,1	NA,inf	NA,inf	NA,0.370942	0.000187735	0.000187743
2	chr16:53526656:A:T	53526656	NA,T	NA,A	NA,1	NA,-inf	NA,inf	NA,0.319589	0.000187644	0.000187651
2	chr16:53456815:A:G	53456815	NA,G	NA,A	NA,1	NA,inf	NA,inf	NA,0.277324	0.000187608	0.000187615
2	chr16:53432722:G:C	53432722	NA,C	NA,G	NA,1	NA,inf	NA,inf	NA,0.243267	0.000187487	0.000187494
2	chr16:52881877:C:A	52881877	NA,A	NA,C	NA,1	NA,inf	NA,inf	NA,0.344539	0.000187466	0.000187473
2	chr16:53218013:A:T	53218013	NA,T	NA,A	NA,1	NA,inf	NA,inf	NA,0.35921	0.000187353	0.000187361
2	chr16:53042414:CCT:C	53042414	NA,C	NA,CCT	NA,1	NA,-inf	NA,inf	NA,0.324341	0.000187342	0.000187349
2	chr16:53056064:T:C	53056064	NA,C	NA,T	NA,1	NA,inf	NA,inf	NA,0.426284	0.000187054	0.000187062
2	chr16:52652698:G:A	52652698	NA,A	NA,G	NA,1	NA,inf	NA,inf	NA,0.315853	0.000186859	0.000186866
2	chr16:53550991:A:G	53550991	NA,G	NA,A	NA,1	NA,inf	NA,inf	NA,0.300642	0.000186826	0.000186833
2	chr16:53465743:C:T	53465743	NA,T	NA,C	NA,1	NA,inf	NA,inf	NA,0.346308	0.00018679	0.000186797
2	chr16:52675365:C:G	52675365	NA,G	NA,C	NA,1	NA,-inf	NA,inf	NA,0.221127	0.000186764	0.00018677
2	chr16:53425160:T:C	53425160	NA,C	NA,T	NA,1	NA,-inf	NA,inf	NA,0.268878	0.00018672	0.000186727
2	chr16:53096434:C:T	53096434	NA,T	NA,C	NA,1	NA,-inf	NA,inf	NA,0.172614	0.000186705	0.000186711
2	chr16:53003904:G:A	53003904	NA,A	NA,G	NA,1	NA,-inf	NA,inf	NA,0.269026	0.000186686	0.000186693
2	chr16:53076191:T:A	53076191	NA,A	NA,T	NA,1	NA,inf	NA,inf	NA,0.388563	0.00018661	0.000186617
2	chr16:53429261:G:A	53429261	NA,A	NA,G	NA,1	NA,inf	NA,inf	NA,0.272165	0.000186562	0.000186568
2	chr16:52794687:A:G	52794687	NA,G	NA,A	NA,1	NA,inf	NA,inf	NA,0.307191	0.00018655	0.000186557
2	chr16:52667619:A:G	52667619	NA,G	NA,A	NA,1	NA,inf	NA,inf	NA,0.318552	0.000186302	0.000186309
2	chr16:53358838:A:G	53358838	NA,G	NA,A	NA,1	NA,-inf	NA,inf	NA,0.211511	0.000186278	0.000186285
2	chr16:52936415:G:C	52936415	NA,C	NA,G	NA,1	NA,-inf	NA,inf	NA,0.247167	0.000186162	0.000186169
2	chr16:53002478:A:C	53002478	NA,C	NA,A	NA,1	NA,inf	NA,inf	NA,0.205645	0.000186131	0.000186137
2	chr16:52663966:A:G	52663966	NA,G	NA,A	NA,1	NA,inf	NA,inf	NA,0.317247	0.000186053	0.00018606
2	chr16:52866008:T:C	52866008	C,C	T,T	1,1	-inf,-inf	inf,inf	0.621705,1.03054	0.000185993	0.000186
2	chr16:52766624:C:T	52766624	NA,T	NA,C	NA,1	NA,inf	NA,inf	NA,0.32597	0.000185983	0.00018599
2	chr16:52669149:G:A	52669149	NA,A	NA,G	NA,1	NA,inf	NA,inf	NA,0.316865	0.000185975	0.000185982
2	chr16:53425114:C:G	53425114	NA,G	NA,C	NA,1	NA,inf	NA,inf	NA,0.269448	0.000185912	0.000185919
2	chr16:52794915:C:A	52794915	NA,A	NA,C	NA,1	NA,inf	NA,inf	NA,0.332754	0.000185811	0.000185818
2	chr16:52952395:G:A	52952395	A,A	G,G	1,1	inf,inf	inf,inf	0.767282,0.538723	0.000185801	0.000185805
2	chr16:53350143:T:C	53350143	NA,C	NA,T	NA,1	NA,-inf	NA,inf	NA,0.178452	0.000185783	0.000185789
2	chr16:53284817:G:A	53284817	NA,A	NA,G	NA,1	NA,inf	NA,inf	NA,0.265567	0.000185766	0.000185773
2	chr16:53397865:C:T	53397865	NA,T	NA,C	NA,1	NA,inf	NA,inf	NA,0.340981	0.000185734	0.000185741
2	chr16:52868611:G:C	52868611	C,C	G,G	1,1	inf,inf	inf,inf	0.876664,0.541936	0.000185655	0.00018566
2	chr16:52910315:A:G	52910315	G,G	A,A	1,1	-inf,inf	inf,inf	0.704778,0.671668	0.000185627	0.000185631
2	chr16:52945177:A:G	52945177	NA,G	NA,A	NA,1	NA,inf	NA,inf	NA,0.209925	0.000185614	0.00018562
2	chr16:52763907:A:G	52763907	G,G	A,A	1,1	-inf,-inf	inf,inf	1.40152,0.00872651	0.000185539	0.000185546
2	chr16:52867791:A:G	52867791	NA,G	NA,A	NA,1	NA,-inf	NA,inf	NA,0.223942	0.000185466	0.000185473
2	chr16:52866407:C:T	52866407	NA,T	NA,C	NA,1	NA,-inf	NA,inf	NA,0.223723	0.000185418	0.000185425
2	chr16:52871586:A:G	52871586	NA,G	NA,A	NA,1	NA,-inf	NA,inf	NA,0.223719	0.000185416	0.000185423
2	chr16:52872277:A:G	52872277	NA,G	NA,A	NA,1	NA,-inf	NA,inf	NA,0.223727	0.000185407	0.000185414
2	chr16:52969920:G:A	52969920	NA,A	NA,G	NA,1	NA,inf	NA,inf	NA,0.313723	0.000185395	0.000185402
2	chr16:53444501:C:T	53444501	NA,T	NA,C	NA,1	NA,inf	NA,inf	NA,0.267458	0.000185394	0.0001854
2	chr16:53499004:A:T	53499004	NA,T	NA,A	NA,1	NA,-inf	NA,inf	NA,0.31434	0.000185358	0.000185365
2	chr16:52871530:A:G	52871530	NA,G	NA,A	NA,1	NA,-inf	NA,inf	NA,0.223343	0.000185329	0.000185336
2	chr16:53478491:C:T	53478491	NA,T	NA,C	NA,1	NA,-inf	NA,inf	NA,0.299657	0.000185273	0.00018528
2	chr16:53548906:G:A	53548906	A,NA	G,NA	1,NA	inf,NA	inf,NA	0.625032,NA	0.000185255	0.000185262
2	chr16:53467630:C:T	53467630	NA,T	NA,C	NA,1	NA,-inf	NA,inf	NA,0.272144	0.000185223	0.000185229
2	chr16:52871440:C:T	52871440	NA,T	NA,C	NA,1	NA,-inf	NA,inf	NA,0.222666	0.000185188	0.000185194
2	chr16:52867977:T:C	52867977	NA,C	NA,T	NA,1	NA,-inf	NA,inf	NA,0.222271	0.00018511	0.000185116
2	chr16:52880166:C:T	52880166	NA,T	NA,C	NA,1	NA,inf	NA,inf	NA,0.332045	0.000185071	0.000185078
2	chr16:52868081:AG:A	52868081	NA,A	NA,AG	NA,1	NA,-inf	NA,inf	NA,0.221662	0.000184979	0.000184985
2	chr16:53616165:A:G	53616165	NA,G	NA,A	NA,1	NA,-inf	NA,inf	NA,0.263666	0.000184893	0.000184899
2	chr16:53058704:T:C	53058704	NA,C	NA,T	NA,1	NA,inf	NA,inf	NA,0.413899	0.000184886	0.000184894
2	chr16:52843194:A:C	52843194	NA,C	NA,A	NA,1	NA,inf	NA,inf	NA,0.268902	0.000184818	0.000184825
2	chr16:52783507:G:A	52783507	NA,A	NA,G	NA,1	NA,-inf	NA,inf	NA,0.252802	0.000184737	0.000184743
2	chr16:53275316:C:G	53275316	NA,G	NA,C	NA,1	NA,inf	NA,inf	NA,0.239085	0.000184502	0.000184509
2	chr16:53186083:C:T	53186083	NA,T	NA,C	NA,1	NA,-inf	NA,inf	NA,0.205968	0.000184463	0.000184469
2	chr16:53416169:T:C	53416169	NA,C	NA,T	NA,1	NA,-inf	NA,inf	NA,0.2355	0.000184328	0.000184334
2	chr16:53496599:A:G	53496599	NA,G	NA,A	NA,1	NA,inf	NA,inf	NA,0.263139	0.000184248	0.000184255
2	chr16:52867576:T:C	52867576	C,C	T,T	1,1	-inf,-inf	inf,inf	0.615594,1.03066	0.000184226	0.000184232
2	chr16:53492790:G:A	53492790	NA,A	NA,G	NA,1	NA,inf	NA,inf	NA,0.261247	0.000184204	0.00018421
2	chr16:52642106:G:C	52642106	NA,C	NA,G	NA,1	NA,-inf	NA,inf	NA,0.25134	0.000184148	0.000184154
2	chr16:52756259:A:G	52756259	NA,G	NA,A	NA,1	NA,-inf	NA,inf	NA,0.243487	0.000184139	0.000184146
2	chr16:52849080:G:A	52849080	NA,A	NA,G	NA,1	NA,-inf	NA,inf	NA,0.216484	0.00018412	0.000184126
2	chr16:52897869:G:A	52897869	NA,A	NA,G	NA,1	NA,inf	NA,inf	NA,0.334949	0.000183868	0.000183875
2	chr16:52806341:G:A	52806341	NA,A	NA,G	NA,1	NA,inf	NA,inf	NA,0.310756	0.000183637	0.000183644
2	chr16:53488324:G:T	53488324	NA,T	NA,G	NA,1	NA,-inf	NA,inf	NA,0.309448	0.000183631	0.000183638
2	chr16:53384458:T:C	53384458	NA,C	NA,T	NA,1	NA,inf	NA,inf	NA,0.271488	0.000183568	0.000183575
2	chr16:53015889:A:T	53015889	NA,T	NA,A	NA,1	NA,inf	NA,inf	NA,0.328197	0.000183554	0.000183561
2	chr16:52786836:A:T	52786836	NA,T	NA,A	NA,1	NA,-inf	NA,inf	NA,0.246935	0.00018344	0.000183447
2	chr16:52788682:C:A	52788682	NA,A	NA,C	NA,1	NA,-inf	NA,inf	NA,0.246628	0.000183379	0.000183385
2	chr16:53075212:A:G	53075212	NA,G	NA,A	NA,1	NA,inf	NA,inf	NA,0.422511	0.000183237	0.000183245
2	chr16:53198190:A:G	53198190	NA,G	NA,A	NA,1	NA,-inf	NA,inf	NA,0.108578	0.000183231	0.000183237
2	chr16:52903773:G:C	52903773	C,C	G,G	1,1	inf,inf	inf,inf	0.861263,0.564059	0.000183173	0.000183178
2	chr16:53557926:G:A	53557926	NA,A	NA,G	NA,1	NA,inf	NA,inf	NA,0.1739	0.000183166	0.000183173
2	chr16:52842505:T:C	52842505	NA,C	NA,T	NA,1	NA,inf	NA,inf	NA,0.260583	0.000183148	0.000183154
2	chr16:52922474:T:C	52922474	C,C	T,T	1,1	inf,-inf	inf,inf	0.733879,0.367908	0.000183113	0.000183116
2	chr16:53328363:C:T	53328363	T,T	C,C	1,1	-inf,-inf	inf,inf	0.416576,0.235511	0.000183072	0.000183073
2	chr16:53398777:C:T	53398777	NA,T	NA,C	NA,1	NA,-inf	NA,inf	NA,0.254018	0.000183037	0.000183044
2	chr16:53127862:T:G	53127862	NA,G	NA,T	NA,1	NA,-inf	NA,inf	NA,1.67838	0.000183036	0.000183103
2	chr16:52955880:T:C	52955880	C,C	T,T	1,1	inf,inf	inf,inf	0.689356,0.639699	0.000182896	0.0001829
2	chr16:53357809:C:A	53357809	NA,A	NA,C	NA,1	NA,inf	NA,inf	NA,0.283619	0.00018276	0.000182766
2	chr16:53393509:C:T	53393509	T,NA	C,NA	1,NA	inf,NA	inf,NA	0.716145,NA	0.000182696	0.000182705
2	chr16:53354087:T:A	53354087	NA,A	NA,T	NA,1	NA,-inf	NA,inf	NA,0.199329	0.000182595	0.000182602
2	chr16:52759609:A:G	52759609	G,G	A,A	1,1	-inf,inf	inf,inf	1.3146,0.115414	0.000182542	0.000182549
2	chr16:52949081:G:A	52949081	NA,A	NA,G	NA,1	NA,inf	NA,inf	NA,0.235743	0.000182505	0.000182511
2	chr16:52885654:G:A	52885654	A,A	G,G	1,1	inf,inf	inf,inf	0.903587,0.507574	0.000182491	0.000182496
2	chr16:53071983:C:T	53071983	NA,T	NA,C	NA,1	NA,-inf	NA,inf	NA,0.186013	0.000182474	0.000182481
2	chr16:53537191:G:A	53537191	NA,A	NA,G	NA,1	NA,inf	NA,inf	NA,0.292767	0.000182425	0.000182432
2	chr16:52717477:G:A	52717477	NA,A	NA,G	NA,1	NA,inf	NA,inf	NA,0.299216	0.000182407	0.000182414
2	chr16:52965470:G:A	52965470	NA,A	NA,G	NA,1	NA,-inf	NA,inf	NA,0.197292	0.000182406	0.000182413
2	chr16:53357251:G:A	53357251	NA,A	NA,G	NA,1	NA,inf	NA,inf	NA,0.282909	0.000182399	0.000182406
2	chr16:53147719:A:G	53147719	NA,G	NA,A	NA,1	NA,-inf	NA,inf	NA,0.105626	0.000182355	0.000182361
2	chr16:52878114:C:T	52878114	NA,T	NA,C	NA,1	NA,inf	NA,inf	NA,0.317189	0.000182284	0.000182291
2	chr16:53534185:T:C	53534185	NA,C	NA,T	NA,1	NA,-inf	NA,inf	NA,0.270869	0.00018217	0.000182176
2	chr16:53348934:C:T	53348934	NA,T	NA,C	NA,1	NA,inf	NA,inf	NA,0.341763	0.000181972	0.000181979
2	chr16:53177305:C:A	53177305	NA,A	NA,C	NA,1	NA,inf	NA,inf	NA,0.339279	0.000181893	0.0001819
2	chr16:53249554:T:C	53249554	C,C	T,T	1,1	-inf,inf	inf,inf	0.488554,0.121958	0.000181815	0.000181816
2	chr16:53436218:C:T	53436218	NA,T	NA,C	NA,1	NA,-inf	NA,inf	NA,0.257097	0.000181694	0.000181701
2	chr16:53455044:T:C	53455044	NA,C	NA,T	NA,1	NA,inf	NA,inf	NA,0.248085	0.00018162	0.000181627
2	chr16:53080229:A:G	53080229	NA,G	NA,A	NA,1	NA,inf	NA,inf	NA,0.412401	0.000181458	0.000181466
2	chr16:53555384:C:T	53555384	NA,T	NA,C	NA,1	NA,inf	NA,inf	NA,0.274499	0.000181432	0.000181439
2	chr16:53071963:G:T	53071963	NA,T	NA,G	NA,1	NA,inf	NA,inf	NA,0.411427	0.000181422	0.000181429
2	chr16:52918125:G:C	52918125	NA,C	NA,G	NA,1	NA,-inf	NA,inf	NA,0.239693	0.000181342	0.000181349
2	chr16:52856635:G:A	52856635	NA,A	NA,G	NA,1	NA,-inf	NA,inf	NA,0.202769	0.000181335	0.000181342
2	chr16:53485652:C:T	53485652	NA,T	NA,C	NA,1	NA,inf	NA,inf	NA,0.246133	0.000181276	0.000181283
2	chr16:53075433:G:A	53075433	NA,A	NA,G	NA,1	NA,-inf	NA,inf	NA,0.257161	0.000181258	0.000181265
2	chr16:53496035:A:G	53496035	NA,G	NA,A	NA,1	NA,inf	NA,inf	NA,0.246211	0.000181221	0.000181227
2	chr16:52685137:A:G	52685137	NA,G	NA,A	NA,1	NA,inf	NA,inf	NA,0.236775	0.000181172	0.000181178
2	chr16:53027938:A:G	53027938	NA,G	NA,A	NA,1	NA,-inf	NA,inf	NA,0.213519	0.000181158	0.000181164
2	chr16:53008347:A:C	53008347	NA,C	NA,A	NA,1	NA,inf	NA,inf	NA,0.277268	0.000181049	0.000181056
2	chr16:53196918:A:C	53196918	NA,C	NA,A	NA,1	NA,-inf	NA,inf	NA,0.189871	0.000180967	0.000180973
2	chr16:53289367:C:A	53289367	NA,A	NA,C	NA,1	NA,inf	NA,inf	NA,0.326253	0.000180957	0.000180965
2	chr16:52668157:A:G	52668157	NA,G	NA,A	NA,1	NA,-inf	NA,inf	NA,0.270128	0.000180924	0.000180931
2	chr16:53194899:TAATAA:T	53194899	NA,T	NA,TAATAA	NA,1	NA,-inf	NA,inf	NA,0.191763	0.000180875	0.000180882
2	chr16:52783157:A:G	52783157	NA,G	NA,A	NA,1	NA,inf	NA,inf	NA,0.293679	0.000180853	0.00018086
2	chr16:53327007:A:G	53327007	NA,G	NA,A	NA,1	NA,inf	NA,inf	NA,0.325486	0.000180829	0.000180836
2	chr16:52950983:G:A	52950983	NA,A	NA,G	NA,1	NA,-inf	NA,inf	NA,0.218355	0.000180817	0.000180823
2	chr16:53389022:G:A	53389022	NA,A	NA,G	NA,1	NA,inf	NA,inf	NA,0.260798	0.000180797	0.000180803
2	chr16:53446142:C:G	53446142	NA,G	NA,C	NA,1	NA,-inf	NA,inf	NA,0.248342	0.000180702	0.000180709
2	chr16:53218358:C:CT	53218358	NA,CT	NA,C	NA,1	NA,inf	NA,inf	NA,0.219818	0.000180691	0.000180697
2	chr16:53441969:C:T	53441969	NA,T	NA,C	NA,1	NA,inf	NA,inf	NA,0.24197	0.000180688	0.000180694
2	chr16:52966894:C:T	52966894	NA,T	NA,C	NA,1	NA,-inf	NA,inf	NA,0.267207	0.000180657	0.000180664
2	chr16:52624704:C:T	52624704	T,NA	C,NA	1,NA	inf,NA	inf,NA	0.505216,NA	0.00018063	0.000180636
2	chr16:53190030:A:C	53190030	NA,C	NA,A	NA,1	NA,inf	NA,inf	NA,0.378594	0.000180627	0.000180635
2	chr16:52836657:A:T	52836657	NA,T	NA,A	NA,1	NA,-inf	NA,inf	NA,0.202312	0.000180433	0.000180439
2	chr16:52888527:A:G	52888527	NA,G	NA,A	NA,1	NA,inf	NA,inf	NA,0.249582	0.000180402	0.000180409
2	chr16:53219487:G:A	53219487	NA,A	NA,G	NA,1	NA,inf	NA,inf	NA,0.238677	0.000180302	0.000180309
2	chr16:52870896:C:T	52870896	NA,T	NA,C	NA,1	NA,inf	NA,inf	NA,0.222075	0.000180199	0.000180205
2	chr16:52650762:T:A	52650762	NA,A	NA,T	NA,1	NA,-inf	NA,inf	NA,0.288747	0.000180123	0.00018013
2	chr16:53063466:T:A	53063466	NA,A	NA,T	NA,1	NA,inf	NA,inf	NA,0.402784	0.000180101	0.000180109
2	chr16:52853006:T:C	52853006	NA,C	NA,T	NA,1	NA,-inf	NA,inf	NA,0.196605	0.000180069	0.000180075
2	chr16:53409892:T:C	53409892	NA,C	NA,T	NA,1	NA,-inf	NA,inf	NA,0.213456	0.000180023	0.000180029
2	chr16:52685336:CAG:C	52685336	NA,C	NA,CAG	NA,1	NA,inf	NA,inf	NA,0.285173	0.000179861	0.000179868
2	chr16:52760157:C:T	52760157	NA,T	NA,C	NA,1	NA,-inf	NA,inf	NA,0.22289	0.000179798	0.000179804
2	chr16:52660096:G:A	52660096	NA,A	NA,G	NA,1	NA,-inf	NA,inf	NA,0.221998	0.000179748	0.000179754
2	chr16:52866162:A:T	52866162	NA,T	NA,A	NA,1	NA,inf	NA,inf	NA,0.219701	0.000179743	0.000179749
2	chr16:52748144:T:C	52748144	NA,C	NA,T	NA,1	NA,-inf	NA,inf	NA,0.241324	0.000179655	0.000179661
2	chr16:52738006:T:A	52738006	NA,A	NA,T	NA,1	NA,-inf	NA,inf	NA,0.227822	0.000179601	0.000179608
2	chr16:52738007:C:G	52738007	NA,G	NA,C	NA,1	NA,-inf	NA,inf	NA,0.227822	0.000179601	0.000179608
2	chr16:52889176:T:C	52889176	NA,C	NA,T	NA,1	NA,inf	NA,inf	NA,0.236012	0.000179588	0.000179594
2	chr16:52753963:C:T	52753963	NA,T	NA,C	NA,1	NA,inf	NA,inf	NA,0.246328	0.000179572	0.000179578
2	chr16:52869474:G:A	52869474	NA,A	NA,G	NA,1	NA,-inf	NA,inf	NA,0.194801	0.000179508	0.000179514
2	chr16:53022198:G:A	53022198	A,NA	G,NA	1,NA	-inf,NA	inf,NA	0.41128,NA	0.000179494	0.0001795
2	chr16:52769867:T:C	52769867	NA,C	NA,T	NA,1	NA,inf	NA,inf	NA,0.285229	0.00017946	0.000179467
2	chr16:52869489:A:G	52869489	NA,G	NA,A	NA,1	NA,-inf	NA,inf	NA,0.194193	0.000179387	0.000179393
2	chr16:52909565:A:G	52909565	NA,G	NA,A	NA,1	NA,inf	NA,inf	NA,0.291058	0.000179333	0.00017934
2	chr16:52919501:G:C	52919501	NA,C	NA,G	NA,1	NA,inf	NA,inf	NA,0.267425	0.000179315	0.000179322
2	chr16:52825017:G:A	52825017	NA,A	NA,G	NA,1	NA,-inf	NA,inf	NA,0.232153	0.000179122	0.000179128
2	chr16:53010925:A:C	53010925	NA,C	NA,A	NA,1	NA,-inf	NA,inf	NA,0.204307	0.000179114	0.00017912
2	chr16:53460911:G:C	53460911	NA,C	NA,G	NA,1	NA,inf	NA,inf	NA,0.256552	0.000179112	0.000179119
2	chr16:53223371:T:C	53223371	NA,C	NA,T	NA,1	NA,inf	NA,inf	NA,0.211247	0.000179087	0.000179093
2	chr16:52786627:G:A	52786627	NA,A	NA,G	NA,1	NA,inf	NA,inf	NA,0.297963	0.000179058	0.000179065
2	chr16:53356511:T:C	53356511	NA,C	NA,T	NA,1	NA,inf	NA,inf	NA,0.282483	0.000179048	0.000179055
2	chr16:52926234:A:G	52926234	NA,G	NA,A	NA,1	NA,inf	NA,inf	NA,0.179109	0.000178991	0.000178997
2	chr16:52707808:C:G	52707808	G,NA	C,NA	1,NA	-inf,NA	inf,NA	0.490076,NA	0.000178977	0.000178983
2	chr16:52803627:G:A	52803627	NA,A	NA,G	NA,1	NA,-inf	NA,inf	NA,0.19219	0.000178937	0.000178943
2	chr16:52842077:C:T	52842077	NA,T	NA,C	NA,1	NA,inf	NA,inf	NA,0.237798	0.000178913	0.000178919
2	chr16:52729972:G:A	52729972	NA,A	NA,G	NA,1	NA,-inf	NA,inf	NA,0.215791	0.00017889	0.000178896
2	chr16:52865792:C:T	52865792	NA,T	NA,C	NA,1	NA,inf	NA,inf	NA,0.28664	0.000178813	0.00017882
2	chr16:52787968:G:T	52787968	NA,T	NA,G	NA,1	NA,inf	NA,inf	NA,0.296724	0.000178804	0.000178811
2	chr16:52956785:G:A	52956785	NA,A	NA,G	NA,1	NA,inf	NA,inf	NA,0.302726	0.000178749	0.000178756
2	chr16:53496789:T:G	53496789	NA,G	NA,T	NA,1	NA,-inf	NA,inf	NA,0.289531	0.000178692	0.000178699
2	chr16:53406077:G:C	53406077	NA,C	NA,G	NA,1	NA,-inf	NA,inf	NA,0.236279	0.000178633	0.000178639
2	chr16:53464796:G:T	53464796	NA,T	NA,G	NA,1	NA,inf	NA,inf	NA,0.267988	0.000178631	0.000178638
2	chr16:53200007:G:A	53200007	NA,A	NA,G	NA,1	NA,inf	NA,inf	NA,0.228067	0.000178613	0.000178619
2	chr16:53040150:A:G	53040150	NA,G	NA,A	NA,1	NA,-inf	NA,inf	NA,0.170951	0.000178608	0.000178614
2	chr16:52929307:A:T	52929307	NA,T	NA,A	NA,1	NA,-inf	NA,inf	NA,0.218606	0.000178561	0.000178567
2	chr16:53562190:A:T	53562190	NA,T	NA,A	NA,1	NA,inf	NA,inf	NA,0.260298	0.000178539	0.000178545
2	chr16:52847139:G:T	52847139	NA,T	NA,G	NA,1	NA,inf	NA,inf	NA,0.235074	0.000178479	0.000178485
2	chr16:53290149:C:T	53290149	NA,T	NA,C	NA,1	NA,-inf	NA,inf	NA,0.153752	0.000178262	0.000178268
2	chr16:53215951:C:T	53215951	T,T	C,C	1,1	-inf,inf	inf,inf	0.455405,0.000798677	0.000178233	0.000178234
2	chr16:52811237:G:A	52811237	NA,A	NA,G	NA,1	NA,inf	NA,inf	NA,0.273197	0.000178225	0.000178231
2	chr16:52848723:A:T	52848723	NA,T	NA,A	NA,1	NA,inf	NA,inf	NA,0.279947	0.000178217	0.000178223
2	chr16:53137522:C:T	53137522	NA,T	NA,C	NA,1	NA,inf	NA,inf	NA,0.227273	0.000178214	0.00017822
2	chr16:53179899:A:G	53179899	NA,G	NA,A	NA,1	NA,inf	NA,inf	NA,0.225817	0.00017815	0.000178156
2	chr16:52846563:C:A	52846563	NA,A	NA,C	NA,1	NA,inf	NA,inf	NA,0.233299	0.000178149	0.000178155
2	chr16:53436789:G:A	53436789	NA,A	NA,G	NA,1	NA,inf	NA,inf	NA,0.367797	0.000178119	0.000178126
2	chr16:52852032:G:T	52852032	NA,T	NA,G	NA,1	NA,inf	NA,inf	NA,0.232815	0.000178065	0.000178071
2	chr16:52852419:G:C	52852419	NA,C	NA,G	NA,1	NA,inf	NA,inf	NA,0.232815	0.000178065	0.000178071
2	chr16:52854678:T:C	52854678	NA,C	NA,T	NA,1	NA,inf	NA,inf	NA,0.232815	0.000178065	0.000178071
2	chr16:53436866:T:C	53436866	NA,C	NA,T	NA,1	NA,inf	NA,inf	NA,0.367502	0.000178045	0.000178052
2	chr16:53001370:G:A	53001370	NA,A	NA,G	NA,1	NA,-inf	NA,inf	NA,0.198895	0.000178035	0.000178041
2	chr16:53561405:A:G	53561405	NA,G	NA,A	NA,1	NA,inf	NA,inf	NA,0.261167	0.000177991	0.000177997
2	chr16:52876922:A:AG	52876922	NA,AG	NA,A	NA,1	NA,-inf	NA,inf	NA,0.202621	0.000177984	0.00017799
2	chr16:53374297:G:A	53374297	NA,A	NA,G	NA,1	NA,-inf	NA,inf	NA,0.220264	0.00017797	0.000177976
2	chr16:53136217:A:G	53136217	NA,G	NA,A	NA,1	NA,inf	NA,inf	NA,0.207921	0.00017796	0.000177966
2	chr16:52997468:G:A	52997468	NA,A	NA,G	NA,1	NA,inf	NA,inf	NA,0.270632	0.000177918	0.000177925
2	chr16:52854389:G:A	52854389	NA,A	NA,G	NA,1	NA,inf	NA,inf	NA,0.231842	0.000177894	0.000177901
2	chr16:52714924:A:G	52714924	NA,G	NA,A	NA,1	NA,inf	NA,inf	NA,0.273451	0.000177869	0.000177875
2	chr16:53085850:T:C	53085850	C,NA	T,NA	1,NA	-inf,NA	inf,NA	0.609238,NA	0.000177758	0.000177765
2	chr16:52865693:GTTC:G	52865693	G,G	GTTC,GTTC	1,1	inf,inf	inf,inf	0.911532,0.476206	0.000177755	0.00017776
2	chr16:52930244:C:G	52930244	NA,G	NA,C	NA,1	NA,-inf	NA,inf	NA,0.17115	0.000177662	0.000177668
2	chr16:52846461:G:A	52846461	NA,A	NA,G	NA,1	NA,inf	NA,inf	NA,0.278193	0.00017765	0.000177657
2	chr16:52767968:G:A	52767968	NA,A	NA,G	NA,1	NA,-inf	NA,inf	NA,0.207437	0.000177546	0.000177552
2	chr16:52646556:G:A	52646556	NA,A	NA,G	NA,1	NA,inf	NA,inf	NA,0.184985	0.000177473	0.000177479
2	chr16:52811259:G:A	52811259	NA,A	NA,G	NA,1	NA,inf	NA,inf	NA,0.268572	0.000177443	0.000177449
2	chr16:53233629:C:T	53233629	NA,T	NA,C	NA,1	NA,inf	NA,inf	NA,0.202061	0.000177394	0.0001774
2	chr16:53607217:A:G	53607217	NA,G	NA,A	NA,1	NA,-inf	NA,inf	NA,0.279997	0.000177282	0.000177289
2	chr16:52651675:C:G	52651675	NA,G	NA,C	NA,1	NA,inf	NA,inf	NA,0.268448	0.000177202	0.000177209
2	chr16:52813305:T:C	52813305	NA,C	NA,T	NA,1	NA,inf	NA,inf	NA,0.266879	0.000177171	0.000177177
2	chr16:53503851:G:A	53503851	NA,A	NA,G	NA,1	NA,inf	NA,inf	NA,0.252958	0.000177123	0.000177129
2	chr16:52806849:T:A	52806849	NA,A	NA,T	NA,1	NA,inf	NA,inf	NA,0.266802	0.000177027	0.000177033
2	chr16:52809120:C:T	52809120	NA,T	NA,C	NA,1	NA,inf	NA,inf	NA,0.266148	0.000176974	0.00017698
2	chr16:52816150:A:G	52816150	NA,G	NA,A	NA,1	NA,inf	NA,inf	NA,0.204884	0.000176963	0.000176969
2	chr16:53543619:C:T	53543619	NA,T	NA,C	NA,1	NA,-inf	NA,inf	NA,0.226212	0.000176922	0.000176929
2	chr16:53079752:G:A	53079752	NA,A	NA,G	NA,1	NA,inf	NA,inf	NA,0.266485	0.000176842	0.000176848
2	chr16:53284540:A:G	53284540	NA,G	NA,A	NA,1	NA,inf	NA,inf	NA,0.314234	0.0001768	0.000176807
2	chr16:53427590:G:A	53427590	NA,A	NA,G	NA,1	NA,inf	NA,inf	NA,0.268643	0.000176746	0.000176753
2	chr16:52970470:T:A	52970470	NA,A	NA,T	NA,1	NA,-inf	NA,inf	NA,0.245099	0.000176691	0.000176698
2	chr16:53117413:T:C	53117413	NA,C	NA,T	NA,1	NA,-inf	NA,inf	NA,0.152842	0.000176657	0.000176663
2	chr16:52813104:A:G	52813104	NA,G	NA,A	NA,1	NA,inf	NA,inf	NA,0.263595	0.000176591	0.000176598
2	chr16:53390532:A:G	53390532	NA,G	NA,A	NA,1	NA,-inf	NA,inf	NA,0.181549	0.000176542	0.000176548
2	chr16:53380176:TG:T	53380176	NA,T	NA,TG	NA,1	NA,inf	NA,inf	NA,0.234193	0.000176537	0.000176543
2	chr16:52842026:T:C	52842026	NA,C	NA,T	NA,1	NA,inf	NA,inf	NA,0.271243	0.000176523	0.00017653
2	chr16:53228035:G:A	53228035	NA,A	NA,G	NA,1	NA,-inf	NA,inf	NA,0.183204	0.000176458	0.000176464
2	chr16:53027839:A:G	53027839	G,NA	A,NA	1,NA	-inf,NA	inf,NA	1.05968,NA	0.000176368	0.000176384
2	chr16:52841409:A:G	52841409	NA,G	NA,A	NA,1	NA,inf	NA,inf	NA,0.270084	0.000176325	0.000176331
2	chr16:52791110:A:G	52791110	NA,G	NA,A	NA,1	NA,inf	NA,inf	NA,0.275595	0.000176255	0.000176262
2	chr16:52946293:A:G	52946293	NA,G	NA,A	NA,1	NA,inf	NA,inf	NA,0.251954	0.000176214	0.000176221
2	chr16:52710000:T:C	52710000	NA,C	NA,T	NA,1	NA,inf	NA,inf	NA,0.261382	0.0001762	0.000176206
2	chr16:53004305:A:T	53004305	NA,T	NA,A	NA,1	NA,inf	NA,inf	NA,0.231641	0.000176167	0.000176173
2	chr16:52842619:G:A	52842619	NA,A	NA,G	NA,1	NA,inf	NA,inf	NA,0.268607	0.000176105	0.000176112
2	chr16:53450871:A:G	53450871	NA,G	NA,A	NA,1	NA,-inf	NA,inf	NA,0.211435	0.000176052	0.000176058
2	chr16:53553360:C:T	53553360	T,NA	C,NA	1,NA	inf,NA	inf,NA	0.655505,NA	0.000176025	0.000176033
2	chr16:52761826:C:A	52761826	NA,A	NA,C	NA,1	NA,inf	NA,inf	NA,0.224659	0.000175998	0.000176004
2	chr16:53377209:C:T	53377209	NA,T	NA,C	NA,1	NA,-inf	NA,inf	NA,0.165989	0.000175897	0.000175903
2	chr16:52784740:C:A	52784740	NA,A	NA,C	NA,1	NA,inf	NA,inf	NA,0.279071	0.000175875	0.000175881
2	chr16:53114218:T:A	53114218	NA,A	NA,T	NA,1	NA,-inf	NA,inf	NA,0.149198	0.000175852	0.000175858
2	chr16:52909625:A:G	52909625	NA,G	NA,A	NA,1	NA,inf	NA,inf	NA,0.268977	0.000175654	0.00017566
2	chr16:52853505:C:T	52853505	NA,T	NA,C	NA,1	NA,inf	NA,inf	NA,0.265302	0.000175644	0.00017565
2	chr16:52853228:C:T	52853228	NA,T	NA,C	NA,1	NA,inf	NA,inf	NA,0.265302	0.000175644	0.00017565
2	chr16:53277502:A:G	53277502	G,G	A,A	1,1	-inf,-inf	inf,inf	0.435462,0.00972699	0.000175632	0.000175634
2	chr16:52852364:G:T	52852364	NA,T	NA,G	NA,1	NA,inf	NA,inf	NA,0.265079	0.000175605	0.000175612
2	chr16:52810160:T:C	52810160	NA,C	NA,T	NA,1	NA,inf	NA,inf	NA,0.257729	0.000175571	0.000175577
2	chr16:53077363:G:A	53077363	NA,A	NA,G	NA,1	NA,inf	NA,inf	NA,0.252529	0.000175533	0.000175539
2	chr16:52839502:G:A	52839502	NA,A	NA,G	NA,1	NA,inf	NA,inf	NA,0.276845	0.000175532	0.000175539
2	chr16:52900995:G:C	52900995	NA,C	NA,G	NA,1	NA,inf	NA,inf	NA,0.268706	0.000175479	0.000175486
2	chr16:53512790:C:T	53512790	NA,T	NA,C	NA,1	NA,inf	NA,inf	NA,0.223037	0.000175467	0.000175474
2	chr16:52808128:C:T	52808128	NA,T	NA,C	NA,1	NA,inf	NA,inf	NA,0.256861	0.000175443	0.00017545
2	chr16:53341733:G:C	53341733	C,C	G,G	1,1	-inf,-inf	inf,inf	7.12188,0.818328	0.000175357	0.0029553
2	chr16:52904069:G:T	52904069	T,T	G,G	1,1	inf,inf	inf,inf	0.848989,0.553591	0.000175353	0.000175358
2	chr16:53475081:G:A	53475081	NA,A	NA,G	NA,1	NA,inf	NA,inf	NA,0.247747	0.00017535	0.000175356
2	chr16:52903049:T:C	52903049	NA,C	NA,T	NA,1	NA,inf	NA,inf	NA,0.267742	0.000175318	0.000175325
2	chr16:53405765:TACA:T	53405765	NA,T	NA,TACA	NA,1	NA,-inf	NA,inf	NA,0.26952	0.00017531	0.000175316
2	chr16:53472931:T:A	53472931	NA,A	NA,T	NA,1	NA,inf	NA,inf	NA,0.247477	0.000175308	0.000175315
2	chr16:53499201:C:T	53499201	NA,T	NA,C	NA,1	NA,inf	NA,inf	NA,0.280379	0.000175286	0.000175293
2	chr16:52975305:G:T	52975305	NA,T	NA,G	NA,1	NA,inf	NA,inf	NA,0.273462	0.000175257	0.000175264
2	chr16:53401517:T:C	53401517	NA,C	NA,T	NA,1	NA,-inf	NA,inf	NA,0.211474	0.000175203	0.000175209
2	chr16:52782165:C:G	52782165	NA,G	NA,C	NA,1	NA,-inf	NA,inf	NA,0.218597	0.000175134	0.000175141
2	chr16:53164770:C:T	53164770	NA,T	NA,C	NA,1	NA,inf	NA,inf	NA,0.19132	0.00017506	0.000175066
2	chr16:52721163:C:T	52721163	NA,T	NA,C	NA,1	NA,-inf	NA,inf	NA,0.201939	0.000175059	0.000175065
2	chr16:53317245:C:T	53317245	NA,T	NA,C	NA,1	NA,inf	NA,inf	NA,0.36681	0.000175036	0.000175044
2	chr16:52810503:A:G	52810503	NA,G	NA,A	NA,1	NA,inf	NA,inf	NA,0.253011	0.000174862	0.000174869
2	chr16:52741938:T:C	52741938	C,NA	T,NA	1,NA	inf,NA	inf,NA	0.416462,NA	0.000174853	0.000174859
2	chr16:52965729:G:GT	52965729	NA,GT	NA,G	NA,1	NA,inf	NA,inf	NA,0.277628	0.000174819	0.000174826
2	chr16:53392070:T:C	53392070	NA,C	NA,T	NA,1	NA,-inf	NA,inf	NA,0.171667	0.000174795	0.000174801
2	chr16:52815609:G:T	52815609	NA,T	NA,G	NA,1	NA,inf	NA,inf	NA,0.242794	0.00017463	0.000174637
2	chr16:53439024:T:C	53439024	NA,C	NA,T	NA,1	NA,-inf	NA,inf	NA,0.37394	0.00017457	0.000174578
2	chr16:52956776:G:A	52956776	NA,A	NA,G	NA,1	NA,inf	NA,inf	NA,0.173809	0.000174443	0.00017445
2	chr16:52891155:G:A	52891155	NA,A	NA,G	NA,1	NA,-inf	NA,inf	NA,0.246246	0.000174363	0.000174369
2	chr16:52865647:C:A	52865647	NA,A	NA,C	NA,1	NA,-inf	NA,inf	NA,0.167383	0.000174334	0.00017434
2	chr16:52853772:T:C	52853772	NA,C	NA,T	NA,1	NA,-inf	NA,inf	NA,0.181526	0.000174321	0.000174327
2	chr16:53445946:TAAGTAGAA:T	53445946	NA,T	NA,TAAGTAGAA	NA,1	NA,-inf	NA,inf	NA,0.194095	0.00017428	0.000174286
2	chr16:53554899:C:T	53554899	NA,T	NA,C	NA,1	NA,-inf	NA,inf	NA,0.233016	0.000174203	0.00017421
2	chr16:52863982:T:C	52863982	C,C	T,T	1,1	-inf,-inf	inf,inf	0.604028,1.00717	0.000174187	0.000174194
2	chr16:52832344:G:A	52832344	NA,A	NA,G	NA,1	NA,inf	NA,inf	NA,0.264073	0.000174089	0.000174095
2	chr16:53393614:G:T	53393614	NA,T	NA,G	NA,1	NA,inf	NA,inf	NA,0.215134	0.000173998	0.000174004
2	chr16:52859027:A:G	52859027	G,G	A,A	1,1	-inf,-inf	inf,inf	0.586193,1.02242	0.000173977	0.000173983
2	chr16:52862895:T:C	52862895	NA,C	NA,T	NA,1	NA,-inf	NA,inf	NA,0.164823	0.000173975	0.000173981
2	chr16:53495651:C:G	53495651	NA,G	NA,C	NA,1	NA,-inf	NA,inf	NA,0.23016	0.000173936	0.000173943
2	chr16:52889726:T:C	52889726	NA,C	NA,T	NA,1	NA,inf	NA,inf	NA,0.260912	0.000173917	0.000173924
2	chr16:53541148:G:A	53541148	NA,A	NA,G	NA,1	NA,-inf	NA,inf	NA,0.201432	0.0001739	0.000173907
2	chr16:52878945:A:G	52878945	NA,G	NA,A	NA,1	NA,inf	NA,inf	NA,0.266985	0.000173886	0.000173893
2	chr16:53462902:A:G	53462902	NA,G	NA,A	NA,1	NA,inf	NA,inf	NA,0.238509	0.000173863	0.000173869
2	chr16:53372751:T:C	53372751	NA,C	NA,T	NA,1	NA,-inf	NA,inf	NA,0.173311	0.000173863	0.000173869
2	chr16:52886004:T:C	52886004	NA,C	NA,T	NA,1	NA,inf	NA,inf	NA,0.260348	0.000173831	0.000173838
2	chr16:52938648:G:A	52938648	NA,A	NA,G	NA,1	NA,inf	NA,inf	NA,0.230248	0.000173827	0.000173834
2	chr16:52900668:T:A	52900668	NA,A	NA,T	NA,1	NA,-inf	NA,inf	NA,0.242214	0.000173825	0.000173832
2	chr16:53390360:A:G	53390360	NA,G	NA,A	NA,1	NA,-inf	NA,inf	NA,0.161386	0.000173747	0.000173753
2	chr16:52686047:T:C	52686047	NA,C	NA,T	NA,1	NA,-inf	NA,inf	NA,0.175676	0.000173707	0.000173713
2	chr16:53295149:C:T	53295149	NA,T	NA,C	NA,1	NA,-inf	NA,inf	NA,0.115237	0.000173677	0.000173683
2	chr16:52953507:T:G	52953507	NA,G	NA,T	NA,1	NA,-inf	NA,inf	NA,0.144444	0.000173644	0.00017365
2	chr16:53357477:T:C	53357477	NA,C	NA,T	NA,1	NA,inf	NA,inf	NA,0.238027	0.000173632	0.000173638
2	chr16:53386768:T:C	53386768	NA,C	NA,T	NA,1	NA,inf	NA,inf	NA,0.294519	0.000173596	0.000173603
2	chr16:52955897:TTTTG:T	52955897	T,T	TTTTG,TTTTG	1,1	inf,inf	inf,inf	0.661258,0.647292	0.000173595	0.000173599
2	chr16:53231512:A:G	53231512	NA,G	NA,A	NA,1	NA,-inf	NA,inf	NA,0.114523	0.00017354	0.000173546
2	chr16:53052076:A:G	53052076	NA,G	NA,A	NA,1	NA,inf	NA,inf	NA,0.0307393	0.000173524	0.00017353
2	chr16:53552573:G:A	53552573	NA,A	NA,G	NA,1	NA,inf	NA,inf	NA,0.221975	0.000173509	0.000173516
2	chr16:53494778:T:G	53494778	NA,G	NA,T	NA,1	NA,inf	NA,inf	NA,0.231537	0.000173501	0.000173507
2	chr16:52865887:C:T	52865887	NA,T	NA,C	NA,1	NA,-inf	NA,inf	NA,0.162451	0.000173469	0.000173475
2	chr16:52864883:T:C	52864883	NA,C	NA,T	NA,1	NA,-inf	NA,inf	NA,0.162451	0.000173469	0.000173475
2	chr16:52988036:C:T	52988036	T,T	C,C	1,1	inf,-inf	inf,inf	0.874555,0.673514	0.000173292	0.000173298
2	chr16:53348822:G:C	53348822	NA,C	NA,G	NA,1	NA,-inf	NA,inf	NA,0.153043	0.000173283	0.000173289
2	chr16:53421201:T:C	53421201	NA,C	NA,T	NA,1	NA,inf	NA,inf	NA,0.29768	0.000173269	0.000173276
2	chr16:53205093:T:G	53205093	NA,G	NA,T	NA,1	NA,inf	NA,inf	NA,0.178091	0.000173219	0.000173225
2	chr16:53107950:A:G	53107950	NA,G	NA,A	NA,1	NA,-inf	NA,inf	NA,0.24817	0.000173132	0.000173139
2	chr16:52814420:T:C	52814420	NA,C	NA,T	NA,1	NA,inf	NA,inf	NA,0.182053	0.000173067	0.000173073
2	chr16:52716038:A:G	52716038	NA,G	NA,A	NA,1	NA,inf	NA,inf	NA,0.243539	0.000172998	0.000173004
2	chr16:53014799:T:C	53014799	NA,C	NA,T	NA,1	NA,-inf	NA,inf	NA,0.197466	0.000172931	0.000172937
2	chr16:52945518:A:T	52945518	NA,T	NA,A	NA,1	NA,inf	NA,inf	NA,0.231418	0.000172873	0.00017288
2	chr16:53066659:CCATA:C	53066659	NA,C	NA,CCATA	NA,1	NA,inf	NA,inf	NA,0.333092	0.000172869	0.000172876
2	chr16:53349230:G:A	53349230	A,NA	G,NA	1,NA	inf,NA	inf,NA	0.712989,NA	0.000172854	0.000172862
2	chr16:52686227:T:A	52686227	NA,A	NA,T	NA,1	NA,-inf	NA,inf	NA,0.170761	0.00017284	0.000172846
2	chr16:53543078:T:C	53543078	NA,C	NA,T	NA,1	NA,inf	NA,inf	NA,0.12065	0.000172833	0.000172839
2	chr16:52943107:A:G	52943107	NA,G	NA,A	NA,1	NA,inf	NA,inf	NA,0.230977	0.000172808	0.000172814
2	chr16:52890555:C:T	52890555	NA,T	NA,C	NA,1	NA,-inf	NA,inf	NA,0.23596	0.000172777	0.000172784
2	chr16:53098406:G:A	53098406	A,A	G,G	1,1	inf,inf	inf,inf	2.04514,0.757709	0.00017275	0.000172809
2	chr16:52962790:AG:A	52962790	NA,A	NA,AG	NA,1	NA,inf	NA,inf	NA,0.196045	0.000172692	0.000172698
2	chr16:52744910:T:C	52744910	NA,C	NA,T	NA,1	NA,inf	NA,inf	NA,0.203429	0.000172687	0.000172694
2	chr16:52899698:C:A	52899698	A,A	C,C	1,1	inf,inf	inf,inf	0.833271,0.558356	0.000172636	0.000172641
2	chr16:52947791:TA:T	52947791	NA,T	NA,TA	NA,1	NA,inf	NA,inf	NA,0.229447	0.000172572	0.000172578
2	chr16:52944585:AAG:A	52944585	NA,A	NA,AAG	NA,1	NA,inf	NA,inf	NA,0.229239	0.000172538	0.000172545
2	chr16:53335660:A:G	53335660	NA,G	NA,A	NA,1	NA,-inf	NA,inf	NA,0.104932	0.000172496	0.000172502
2	chr16:52903499:TA:T	52903499	T,T	TA,TA	1,1	inf,inf	inf,inf	0.8394,0.554509	0.000172484	0.000172488
2	chr16:52622964:G:A	52622964	NA,A	NA,G	NA,1	NA,-inf	NA,inf	NA,0.22006	0.000172481	0.000172488
2	chr16:52942994:A:G	52942994	NA,G	NA,A	NA,1	NA,inf	NA,inf	NA,0.228822	0.00017247	0.000172476
2	chr16:52726197:C:T	52726197	NA,T	NA,C	NA,1	NA,-inf	NA,inf	NA,0.185985	0.000172392	0.000172398
2	chr16:52967019:T:A	52967019	NA,A	NA,T	NA,1	NA,-inf	NA,inf	NA,0.169877	0.00017236	0.000172366
2	chr16:53452927:C:T	53452927	NA,T	NA,C	NA,1	NA,-inf	NA,inf	NA,0.244673	0.000172335	0.000172342
2	chr16:53113461:T:C	53113461	NA,C	NA,T	NA,1	NA,inf	NA,inf	NA,0.364552	0.000172168	0.000172175
2	chr16:53530127:G:A	53530127	NA,A	NA,G	NA,1	NA,-inf	NA,inf	NA,0.158694	0.00017214	0.000172146
2	chr16:52787314:G:A	52787314	NA,A	NA,G	NA,1	NA,-inf	NA,inf	NA,0.17235	0.000172124	0.00017213
2	chr16:52821109:G:T	52821109	NA,T	NA,G	NA,1	NA,inf	NA,inf	NA,0.176105	0.000172122	0.000172129
2	chr16:52981150:G:A	52981150	NA,A	NA,G	NA,1	NA,-inf	NA,inf	NA,0.219162	0.000172121	0.000172127
2	chr16:53015427:G:A	53015427	NA,A	NA,G	NA,1	NA,-inf	NA,inf	NA,0.192215	0.000172108	0.000172114
2	chr16:53059292:T:C	53059292	NA,C	NA,T	NA,1	NA,inf	NA,inf	NA,0.24018	0.000172056	0.000172062
2	chr16:53398315:T:C	53398315	NA,C	NA,T	NA,1	NA,-inf	NA,inf	NA,0.177202	0.000172055	0.000172061
2	chr16:53444408:C:T	53444408	NA,T	NA,C	NA,1	NA,inf	NA,inf	NA,0.226204	0.000172002	0.000172008
2	chr16:52769383:C:T	52769383	NA,T	NA,C	NA,1	NA,inf	NA,inf	NA,0.239415	0.000171981	0.000171987
2	chr16:53279481:G:A	53279481	NA,A	NA,G	NA,1	NA,inf	NA,inf	NA,0.295491	0.000171935	0.000171942
2	chr16:53144923:T:C	53144923	NA,C	NA,T	NA,1	NA,-inf	NA,inf	NA,0.100889	0.000171901	0.000171907
2	chr16:52810958:T:C	52810958	NA,C	NA,T	NA,1	NA,inf	NA,inf	NA,0.23358	0.000171889	0.000171895
2	chr16:53423649:T:G	53423649	NA,G	NA,T	NA,1	NA,-inf	NA,inf	NA,0.191386	0.000171861	0.000171867
2	chr16:52725493:T:C	52725493	NA,C	NA,T	NA,1	NA,inf	NA,inf	NA,0.244067	0.00017181	0.000171816
2	chr16:52918645:C:T	52918645	NA,T	NA,C	NA,1	NA,-inf	NA,inf	NA,0.17137	0.000171796	0.000171802
2	chr16:52873511:A:G	52873511	NA,G	NA,A	NA,1	NA,inf	NA,inf	NA,0.253377	0.000171788	0.000171795
2	chr16:53053284:C:T	53053284	T,T	C,C	1,1	inf,-inf	inf,inf	0.730525,0.0796695	0.000171777	0.00017178
2	chr16:52813347:G:C	52813347	NA,C	NA,G	NA,1	NA,inf	NA,inf	NA,0.232296	0.000171699	0.000171706
2	chr16:53539534:C:A	53539534	NA,A	NA,C	NA,1	NA,-inf	NA,inf	NA,0.189178	0.000171671	0.000171677
2	chr16:52949928:G:A	52949928	NA,A	NA,G	NA,1	NA,-inf	NA,inf	NA,0.168771	0.000171606	0.000171612
2	chr16:53485043:T:C	53485043	NA,C	NA,T	NA,1	NA,inf	NA,inf	NA,0.224436	0.00017157	0.000171577
2	chr16:53582075:A:T	53582075	NA,T	NA,A	NA,1	NA,-inf	NA,inf	NA,0.153195	0.000171503	0.000171509
2	chr16:53443213:T:G	53443213	NA,G	NA,T	NA,1	NA,inf	NA,inf	NA,0.223268	0.000171474	0.000171481
2	chr16:53091907:T:C	53091907	C,C	T,T	1,1	-inf,-inf	inf,inf	2.65284,0.655197	0.000171421	0.00017158
2	chr16:53546370:G:C	53546370	C,C	G,G	1,1	inf,inf	inf,inf	0.360918,1.08991	0.000171369	0.000171374
2	chr16:52758756:A:G	52758756	G,NA	A,NA	1,NA	inf,NA	inf,NA	0.598852,NA	0.000171342	0.000171349
2	chr16:53358317:G:A	53358317	NA,A	NA,G	NA,1	NA,inf	NA,inf	NA,0.203249	0.00017127	0.000171277
2	chr16:53184455:A:G	53184455	NA,G	NA,A	NA,1	NA,inf	NA,inf	NA,0.167136	0.000171252	0.000171258
2	chr16:52627369:A:G	52627369	NA,G	NA,A	NA,1	NA,-inf	NA,inf	NA,0.171588	0.000171251	0.000171257
2	chr16:52650714:G:T	52650714	NA,T	NA,G	NA,1	NA,-inf	NA,inf	NA,0.186361	0.00017123	0.000171236
2	chr16:53414505:C:T	53414505	NA,T	NA,C	NA,1	NA,-inf	NA,inf	NA,0.187335	0.000171199	0.000171206
2	chr16:53113502:G:A	53113502	NA,A	NA,G	NA,1	NA,-inf	NA,inf	NA,0.235302	0.000171193	0.0001712
2	chr16:53365649:G:T	53365649	NA,T	NA,G	NA,1	NA,-inf	NA,inf	NA,0.160264	0.00017118	0.000171186
2	chr16:52939126:T:C	52939126	NA,C	NA,T	NA,1	NA,-inf	NA,inf	NA,0.204628	0.000171178	0.000171184
2	chr16:52939040:T:C	52939040	NA,C	NA,T	NA,1	NA,-inf	NA,inf	NA,0.204539	0.000171165	0.000171172
2	chr16:53455984:C:G	53455984	NA,G	NA,C	NA,1	NA,-inf	NA,inf	NA,0.187243	0.000171112	0.000171118
2	chr16:53505431:A:G	53505431	NA,G	NA,A	NA,1	NA,inf	NA,inf	NA,0.187948	0.000171073	0.000171079
2	chr16:53172985:A:G	53172985	NA,G	NA,A	NA,1	NA,inf	NA,inf	NA,0.16533	0.000171029	0.000171035
2	chr16:53332538:T:A	53332538	NA,A	NA,T	NA,1	NA,inf	NA,inf	NA,0.166218	0.000170895	0.000170901
2	chr16:53035869:G:T	53035869	NA,T	NA,G	NA,1	NA,-inf	NA,inf	NA,0.295073	0.000170748	0.000170755
2	chr16:52868842:C:T	52868842	T,T	C,C	1,1	inf,inf	inf,inf	0.851135,0.518831	0.000170715	0.00017072
2	chr16:53449214:C:T	53449214	NA,T	NA,C	NA,1	NA,inf	NA,inf	NA,0.0973192	0.000170702	0.000170708
2	chr16:52730703:A:G	52730703	NA,G	NA,A	NA,1	NA,-inf	NA,inf	NA,0.176021	0.000170677	0.000170683
2	chr16:53406527:A:G	53406527	NA,G	NA,A	NA,1	NA,-inf	NA,inf	NA,0.232856	0.000170601	0.000170607
2	chr16:52725656:C:T	52725656	NA,T	NA,C	NA,1	NA,-inf	NA,inf	NA,0.172153	0.000170546	0.000170552
2	chr16:53394253:G:C	53394253	NA,C	NA,G	NA,1	NA,-inf	NA,inf	NA,0.137606	0.000170543	0.000170548
2	chr16:53223729:A:G	53223729	NA,G	NA,A	NA,1	NA,-inf	NA,inf	NA,0.117045	0.000170516	0.000170522
2	chr16:52974045:T:C	52974045	C,C	T,T	1,1	inf,inf	inf,inf	0.688786,1.19154	0.000170477	0.000170487
2	chr16:52687897:A:G	52687897	NA,G	NA,A	NA,1	NA,-inf	NA,inf	NA,0.172606	0.000170451	0.000170457
2	chr16:52823376:G:A	52823376	NA,A	NA,G	NA,1	NA,-inf	NA,inf	NA,0.154793	0.000170415	0.000170421
2	chr16:53422905:T:A	53422905	NA,A	NA,T	NA,1	NA,-inf	NA,inf	NA,0.181471	0.000170362	0.000170368
2	chr16:52884096:C:T	52884096	NA,T	NA,C	NA,1	NA,inf	NA,inf	NA,0.254676	0.000170144	0.000170151
2	chr16:53291270:G:T	53291270	NA,T	NA,G	NA,1	NA,inf	NA,inf	NA,0.33026	0.000170139	0.000170147
2	chr16:52866310:G:A	52866310	NA,A	NA,G	NA,1	NA,inf	NA,inf	NA,0.24177	0.00017013	0.000170136
2	chr16:53249756:T:C	53249756	NA,C	NA,T	NA,1	NA,inf	NA,inf	NA,0.159928	0.000170093	0.000170099
2	chr16:52865299:A:T	52865299	NA,T	NA,A	NA,1	NA,inf	NA,inf	NA,0.241209	0.000170085	0.000170091
2	chr16:53493277:C:T	53493277	NA,T	NA,C	NA,1	NA,inf	NA,inf	NA,0.209282	0.00016994	0.000169946
2	chr16:53411713:A:G	53411713	NA,G	NA,A	NA,1	NA,-inf	NA,inf	NA,0.164243	0.000169938	0.000169944
2	chr16:53578220:G:T	53578220	NA,T	NA,G	NA,1	NA,inf	NA,inf	NA,0.201349	0.000169906	0.000169912
2	chr16:52714086:G:A	52714086	NA,A	NA,G	NA,1	NA,inf	NA,inf	NA,0.221254	0.000169868	0.000169874
2	chr16:53503880:C:T	53503880	NA,T	NA,C	NA,1	NA,inf	NA,inf	NA,0.211379	0.000169809	0.000169816
2	chr16:52815288:T:G	52815288	NA,G	NA,T	NA,1	NA,inf	NA,inf	NA,0.216434	0.00016977	0.000169776
2	chr16:53326361:G:T	53326361	T,T	G,G	1,1	-inf,inf	inf,inf	0.458937,0.062444	0.000169765	0.000169766
2	chr16:52837993:C:T	52837993	NA,T	NA,C	NA,1	NA,inf	NA,inf	NA,0.226989	0.00016976	0.000169767
2	chr16:53387796:A:G	53387796	G,NA	A,NA	1,NA	inf,NA	inf,NA	0.607495,NA	0.000169626	0.000169633
2	chr16:52627233:T:C	52627233	NA,C	NA,T	NA,1	NA,-inf	NA,inf	NA,0.202064	0.00016962	0.000169626
2	chr16:52848430:A:AAG	52848430	NA,AAG	NA,A	NA,1	NA,-inf	NA,inf	NA,0.14991	0.000169534	0.00016954
2	chr16:53430866:C:T	53430866	NA,T	NA,C	NA,1	NA,inf	NA,inf	NA,0.18841	0.000169531	0.000169537
2	chr16:53576536:A:G	53576536	NA,G	NA,A	NA,1	NA,inf	NA,inf	NA,0.198524	0.000169503	0.00016951
2	chr16:52807143:C:T	52807143	NA,T	NA,C	NA,1	NA,-inf	NA,inf	NA,0.141051	0.00016948	0.000169486
2	chr16:53291161:C:A	53291161	NA,A	NA,C	NA,1	NA,inf	NA,inf	NA,0.157263	0.000169453	0.000169459
2	chr16:52814363:G:A	52814363	NA,A	NA,G	NA,1	NA,-inf	NA,inf	NA,0.140079	0.00016945	0.000169456
2	chr16:52680799:G:A	52680799	NA,A	NA,G	NA,1	NA,-inf	NA,inf	NA,0.168518	0.000169404	0.00016941
2	chr16:53252427:A:G	53252427	G,NA	A,NA	1,NA	-inf,NA	inf,NA	1.49807,NA	0.000169367	0.000169402
2	chr16:52841596:T:G	52841596	NA,G	NA,T	NA,1	NA,-inf	NA,inf	NA,0.165573	0.000169343	0.000169349
2	chr16:52744195:C:T	52744195	NA,T	NA,C	NA,1	NA,inf	NA,inf	NA,0.20789	0.000169224	0.00016923
2	chr16:52742961:CAACT:C	52742961	NA,C	NA,CAACT	NA,1	NA,inf	NA,inf	NA,0.184668	0.000169079	0.000169085
2	chr16:53289528:G:A	53289528	A,A	G,G	1,1	-inf,inf	inf,inf	0.449327,0.030361	0.000169052	0.000169054
2	chr16:52964267:G:A	52964267	NA,A	NA,G	NA,1	NA,inf	NA,inf	NA,0.163958	0.00016905	0.000169056
2	chr16:53476794:C:T	53476794	NA,T	NA,C	NA,1	NA,-inf	NA,inf	NA,0.195832	0.00016895	0.000168956
2	chr16:53396191:A:G	53396191	NA,G	NA,A	NA,1	NA,-inf	NA,inf	NA,0.22167	0.000168908	0.000168915
2	chr16:53296026:C:G	53296026	G,G	C,C	1,1	-inf,inf	inf,inf	0.463304,0.192505	0.000168862	0.000168864
2	chr16:52696147:C:T	52696147	NA,T	NA,C	NA,1	NA,-inf	NA,inf	NA,0.158337	0.000168834	0.00016884
2	chr16:52628908:T:C	52628908	NA,C	NA,T	NA,1	NA,-inf	NA,inf	NA,0.161171	0.00016882	0.000168827
2	chr16:53053996:G:A	53053996	A,A	G,G	1,1	inf,inf	inf,inf	1.42396,0.776909	0.000168791	0.00016881
2	chr16:53050338:C:T	53050338	T,T	C,C	1,1	inf,inf	inf,inf	1.45971,0.743298	0.000168655	0.000168673
2	chr16:53105013:C:A	53105013	A,A	C,C	1,1	inf,inf	inf,inf	2.33644,0.488063	0.000168574	0.000168643
2	chr16:52775804:A:G	52775804	NA,G	NA,A	NA,1	NA,inf	NA,inf	NA,0.209796	0.000168546	0.000168553
2	chr16:52989410:T:C	52989410	NA,C	NA,T	NA,1	NA,-inf	NA,inf	NA,0.163545	0.00016854	0.000168546
2	chr16:52717975:T:C	52717975	NA,C	NA,T	NA,1	NA,-inf	NA,inf	NA,0.156095	0.00016851	0.000168516
2	chr16:53538052:G:A	53538052	A,NA	G,NA	1,NA	inf,NA	inf,NA	0.608694,NA	0.000168501	0.000168508
2	chr16:52693888:C:T	52693888	NA,T	NA,C	NA,1	NA,-inf	NA,inf	NA,0.159589	0.000168472	0.000168478
2	chr16:53492454:T:C	53492454	NA,C	NA,T	NA,1	NA,inf	NA,inf	NA,0.201722	0.000168444	0.000168451
2	chr16:53105876:T:C	53105876	NA,C	NA,T	NA,1	NA,-inf	NA,inf	NA,0.215902	0.000168356	0.000168363
2	chr16:53397696:T:A	53397696	NA,A	NA,T	NA,1	NA,-inf	NA,inf	NA,0.216796	0.000168334	0.00016834
2	chr16:52956253:A:G	52956253	NA,G	NA,A	NA,1	NA,inf	NA,inf	NA,0.215591	0.000168324	0.00016833
2	chr16:53345019:T:C	53345019	NA,C	NA,T	NA,1	NA,inf	NA,inf	NA,0.205007	0.000168311	0.000168317
2	chr16:53415576:CAG:C	53415576	NA,C	NA,CAG	NA,1	NA,inf	NA,inf	NA,0.0826581	0.000168278	0.000168284
2	chr16:53024064:A:G	53024064	G,NA	A,NA	1,NA	inf,NA	inf,NA	0.800305,NA	0.000168277	0.000168287
2	chr16:53088520:C:T	53088520	NA,T	NA,C	NA,1	NA,inf	NA,inf	NA,0.314522	0.000168198	0.000168205
2	chr16:52685484:T:C	52685484	NA,C	NA,T	NA,1	NA,-inf	NA,inf	NA,0.158182	0.000168191	0.000168197
2	chr16:53003447:A:G	53003447	NA,G	NA,A	NA,1	NA,inf	NA,inf	NA,0.229865	0.000168176	0.000168182
2	chr16:53397924:A:G	53397924	NA,G	NA,A	NA,1	NA,-inf	NA,inf	NA,0.143204	0.000168149	0.000168155
2	chr16:52792403:C:A	52792403	NA,A	NA,C	NA,1	NA,-inf	NA,inf	NA,0.155556	0.000168098	0.000168104
2	chr16:52961007:A:G	52961007	NA,G	NA,A	NA,1	NA,-inf	NA,inf	NA,0.171251	0.000168097	0.000168104
2	chr16:53039573:C:T	53039573	NA,T	NA,C	NA,1	NA,-inf	NA,inf	NA,0.238252	0.000168071	0.000168078
2	chr16:53025180:G:A	53025180	NA,A	NA,G	NA,1	NA,inf	NA,inf	NA,0.0987231	0.000168058	0.000168064
2	chr16:53455479:G:C	53455479	NA,C	NA,G	NA,1	NA,-inf	NA,inf	NA,0.214414	0.000168047	0.000168053
2	chr16:53415265:T:G	53415265	NA,G	NA,T	NA,1	NA,-inf	NA,inf	NA,0.165209	0.000168016	0.000168022
2	chr16:52827684:G:A	52827684	NA,A	NA,G	NA,1	NA,inf	NA,inf	NA,0.212956	0.000168007	0.000168014
2	chr16:52682748:G:T	52682748	NA,T	NA,G	NA,1	NA,-inf	NA,inf	NA,0.155714	0.000167996	0.000168002
2	chr16:53082268:T:C	53082268	NA,C	NA,T	NA,1	NA,-inf	NA,inf	NA,0.125349	0.000167904	0.00016791
2	chr16:52950266:C:T	52950266	NA,T	NA,C	NA,1	NA,inf	NA,inf	NA,0.197304	0.000167767	0.000167773
2	chr16:53302534:T:A	53302534	A,A	T,T	1,1	-inf,inf	inf,inf	0.446129,0.030314	0.000167764	0.000167766
2	chr16:53618948:C:T	53618948	NA,T	NA,C	NA,1	NA,-inf	NA,inf	NA,0.165866	0.000167755	0.000167761
2	chr16:53510161:T:C	53510161	NA,C	NA,T	NA,1	NA,-inf	NA,inf	NA,0.265644	0.00016775	0.000167757
2	chr16:52727145:A:G	52727145	NA,G	NA,A	NA,1	NA,-inf	NA,inf	NA,0.155933	0.000167743	0.000167749
2	chr16:52715692:C:T	52715692	NA,T	NA,C	NA,1	NA,inf	NA,inf	NA,0.204883	0.000167736	0.000167743
2	chr16:53004200:G:A	53004200	NA,A	NA,G	NA,1	NA,inf	NA,inf	NA,0.188488	0.000167695	0.000167701
2	chr16:52941691:T:G	52941691	G,G	T,T	1,1	inf,inf	inf,inf	0.840641,0.373863	0.000167667	0.000167671
2	chr16:52947790:T:C	52947790	NA,C	NA,T	NA,1	NA,inf	NA,inf	NA,0.195096	0.000167649	0.000167656
2	chr16:52731453:T:C	52731453	NA,C	NA,T	NA,1	NA,-inf	NA,inf	NA,0.150872	0.000167631	0.000167637
2	chr16:53026219:G:A	53026219	NA,A	NA,G	NA,1	NA,-inf	NA,inf	NA,0.152503	0.00016759	0.000167596
2	chr16:52695975:C:G	52695975	NA,G	NA,C	NA,1	NA,-inf	NA,inf	NA,0.132305	0.000167578	0.000167584
2	chr16:52697478:A:G	52697478	NA,G	NA,A	NA,1	NA,-inf	NA,inf	NA,0.153177	0.000167566	0.000167572
2	chr16:52830622:T:C	52830622	C,NA	T,NA	1,NA	inf,NA	inf,NA	0.530005,NA	0.000167564	0.00016757
2	chr16:52687288:T:C	52687288	NA,C	NA,T	NA,1	NA,-inf	NA,inf	NA,0.153263	0.000167551	0.000167557
2	chr16:53509805:G:A	53509805	NA,A	NA,G	NA,1	NA,-inf	NA,inf	NA,0.264709	0.000167537	0.000167544
2	chr16:52889530:A:G	52889530	NA,G	NA,A	NA,1	NA,-inf	NA,inf	NA,0.144326	0.000167526	0.000167532
2	chr16:52804109:A:T	52804109	NA,T	NA,A	NA,1	NA,-inf	NA,inf	NA,0.128632	0.000167511	0.000167516
2	chr16:52732340:G:A	52732340	A,A	G,G	1,1	inf,-inf	inf,inf	1.11612,0.527622	0.000167412	0.000167419
2	chr16:52689459:T:C	52689459	NA,C	NA,T	NA,1	NA,-inf	NA,inf	NA,0.152049	0.000167402	0.000167408
2	chr16:52760924:A:T	52760924	NA,T	NA,A	NA,1	NA,inf	NA,inf	NA,0.160536	0.000167388	0.000167394
2	chr16:52982152:G:T	52982152	T,T	G,G	1,1	inf,inf	inf,inf	0.298027,1.2535	0.000167377	0.000167384
2	chr16:53574892:A:C	53574892	NA,C	NA,A	NA,1	NA,inf	NA,inf	NA,0.183137	0.000167348	0.000167354
2	chr16:53486342:G:A	53486342	NA,A	NA,G	NA,1	NA,-inf	NA,inf	NA,0.209166	0.000167327	0.000167333
2	chr16:52689265:AT:A	52689265	NA,A	NA,AT	NA,1	NA,-inf	NA,inf	NA,0.151404	0.000167317	0.000167323
2	chr16:52679248:A:C	52679248	NA,C	NA,A	NA,1	NA,-inf	NA,inf	NA,0.1995	0.000167311	0.000167317
2	chr16:52848337:G:A	52848337	NA,A	NA,G	NA,1	NA,-inf	NA,inf	NA,0.193639	0.000167302	0.000167308
2	chr16:52649395:T:G	52649395	NA,G	NA,T	NA,1	NA,-inf	NA,inf	NA,0.181919	0.000167299	0.000167305
2	chr16:52962498:AC:A	52962498	NA,A	NA,AC	NA,1	NA,-inf	NA,inf	NA,0.165411	0.000167282	0.000167288
2	chr16:53420399:A:G	53420399	NA,G	NA,A	NA,1	NA,-inf	NA,inf	NA,0.208521	0.000167243	0.000167249
2	chr16:53412958:G:A	53412958	NA,A	NA,G	NA,1	NA,-inf	NA,inf	NA,0.208357	0.000167221	0.000167227
2	chr16:53431528:G:A	53431528	NA,A	NA,G	NA,1	NA,inf	NA,inf	NA,0.193338	0.000167198	0.000167204
2	chr16:53463339:G:A	53463339	NA,A	NA,G	NA,1	NA,-inf	NA,inf	NA,0.208031	0.000167175	0.000167182
2	chr16:53457960:C:T	53457960	NA,T	NA,C	NA,1	NA,inf	NA,inf	NA,0.191468	0.000167108	0.000167114
2	chr16:52672282:G:A	52672282	NA,A	NA,G	NA,1	NA,-inf	NA,inf	NA,0.141815	0.00016705	0.000167056
2	chr16:52662376:C:T	52662376	T,T	C,C	1,1	-inf,-inf	inf,inf	0.479663,1.03002	0.000167049	0.000167055
2	chr16:53283549:G:A	53283549	NA,A	NA,G	NA,1	NA,-inf	NA,inf	NA,0.1116	0.00016697	0.000166976
2	chr16:53076523:C:T	53076523	NA,T	NA,C	NA,1	NA,-inf	NA,inf	NA,0.115038	0.000166958	0.000166964
2	chr16:53070487:T:TC	53070487	NA,TC	NA,T	NA,1	NA,inf	NA,inf	NA,0.15313	0.000166953	0.000166959
2	chr16:53113355:A:G	53113355	NA,G	NA,A	NA,1	NA,-inf	NA,inf	NA,0.207156	0.000166917	0.000166923
2	chr16:53497345:G:A	53497345	NA,A	NA,G	NA,1	NA,-inf	NA,inf	NA,0.158219	0.000166791	0.000166797
2	chr16:53265304:A:G	53265304	NA,G	NA,A	NA,1	NA,inf	NA,inf	NA,0.13864	0.000166731	0.000166737
2	chr16:53495378:G:C	53495378	NA,C	NA,G	NA,1	NA,-inf	NA,inf	NA,0.183327	0.000166726	0.000166732
2	chr16:53237801:A:G	53237801	NA,G	NA,A	NA,1	NA,inf	NA,inf	NA,0.136076	0.000166703	0.000166709
2	chr16:52692607:C:T	52692607	NA,T	NA,C	NA,1	NA,-inf	NA,inf	NA,0.146924	0.000166681	0.000166687
2	chr16:52813977:G:A	52813977	NA,A	NA,G	NA,1	NA,inf	NA,inf	NA,0.19576	0.000166652	0.000166659
2	chr16:52959266:C:T	52959266	T,NA	C,NA	1,NA	inf,NA	inf,NA	0.220572,NA	0.000166627	0.000166631
2	chr16:53416088:C:T	53416088	NA,T	NA,C	NA,1	NA,-inf	NA,inf	NA,0.177112	0.0001666	0.000166606
2	chr16:52973913:C:G	52973913	NA,G	NA,C	NA,1	NA,-inf	NA,inf	NA,0.222294	0.000166558	0.000166564
2	chr16:52636125:C:G	52636125	NA,G	NA,C	NA,1	NA,-inf	NA,inf	NA,0.17265	0.000166558	0.000166564
2	chr16:53496428:A:C	53496428	NA,C	NA,A	NA,1	NA,-inf	NA,inf	NA,0.178816	0.000166553	0.000166559
2	chr16:52856803:A:G	52856803	G,G	A,A	1,1	-inf,-inf	inf,inf	0.712335,0.8311	0.000166552	0.000166557
2	chr16:52684877:G:A	52684877	NA,A	NA,G	NA,1	NA,-inf	NA,inf	NA,0.143489	0.000166549	0.000166555
2	chr16:52687269:C:T	52687269	NA,T	NA,C	NA,1	NA,-inf	NA,inf	NA,0.145589	0.000166508	0.000166514
2	chr16:52701057:T:G	52701057	NA,G	NA,T	NA,1	NA,-inf	NA,inf	NA,0.144791	0.000166397	0.000166403
2	chr16:53486228:G:A	53486228	NA,A	NA,G	NA,1	NA,-inf	NA,inf	NA,0.115402	0.000166308	0.000166313
2	chr16:52763769:T:G	52763769	NA,G	NA,T	NA,1	NA,inf	NA,inf	NA,0.194068	0.000166283	0.000166289
2	chr16:53525165:A:G	53525165	G,G	A,A	1,1	inf,-inf	inf,inf	0.00671989,1.17122	0.000166246	0.00016625
2	chr16:53034460:A:G	53034460	NA,G	NA,A	NA,1	NA,inf	NA,inf	NA,0.158613	0.000166157	0.000166163
2	chr16:53026836:C:T	53026836	NA,T	NA,C	NA,1	NA,-inf	NA,inf	NA,0.217769	0.00016608	0.000166087
2	chr16:52803862:AG:A	52803862	NA,A	NA,AG	NA,1	NA,-inf	NA,inf	NA,0.15834	0.000165935	0.000165941
2	chr16:53168893:C:T	53168893	T,NA	C,NA	1,NA	-inf,NA	inf,NA	0.0994281,NA	0.000165912	0.000165916
2	chr16:52846402:T:C	52846402	NA,C	NA,T	NA,1	NA,-inf	NA,inf	NA,0.182967	0.000165906	0.000165912
2	chr16:53519285:C:G	53519285	NA,G	NA,C	NA,1	NA,-inf	NA,inf	NA,0.116782	0.000165847	0.000165853
2	chr16:52919499:G:C	52919499	NA,C	NA,G	NA,1	NA,inf	NA,inf	NA,0.180577	0.000165688	0.000165694
2	chr16:52626623:T:C	52626623	NA,C	NA,T	NA,1	NA,inf	NA,inf	NA,0.16957	0.000165662	0.000165669
2	chr16:52691154:A:G	52691154	NA,G	NA,A	NA,1	NA,-inf	NA,inf	NA,0.139252	0.000165654	0.00016566
2	chr16:52770652:G:C	52770652	NA,C	NA,G	NA,1	NA,inf	NA,inf	NA,0.186261	0.000165639	0.000165645
2	chr16:53444744:A:G	53444744	NA,G	NA,A	NA,1	NA,-inf	NA,inf	NA,0.130007	0.000165582	0.000165588
2	chr16:53031749:G:A	53031749	NA,A	NA,G	NA,1	NA,-inf	NA,inf	NA,0.26254	0.000165544	0.000165551
2	chr16:52801882:C:T	52801882	NA,T	NA,C	NA,1	NA,-inf	NA,inf	NA,0.11364	0.000165541	0.000165547
2	chr16:52918829:G:A	52918829	NA,A	NA,G	NA,1	NA,-inf	NA,inf	NA,0.128627	0.000165496	0.000165502
2	chr16:53302675:T:C	53302675	NA,C	NA,T	NA,1	NA,inf	NA,inf	NA,0.156237	0.000165479	0.000165485
2	chr16:53492046:T:C	53492046	NA,C	NA,T	NA,1	NA,-inf	NA,inf	NA,0.158624	0.000165463	0.000165469
2	chr16:52727135:A:G	52727135	G,G	A,A	1,1	-inf,-inf	inf,inf	1.19032,0.360492	0.000165411	0.000165418
2	chr16:52804037:C:T	52804037	NA,T	NA,C	NA,1	NA,-inf	NA,inf	NA,0.114049	0.000165401	0.000165407
2	chr16:52624724:A:C	52624724	NA,C	NA,A	NA,1	NA,inf	NA,inf	NA,0.145108	0.000165269	0.000165275
2	chr16:52794159:AG:A	52794159	NA,A	NA,AG	NA,1	NA,inf	NA,inf	NA,0.161231	0.000165257	0.000165263
2	chr16:53462375:A:G	53462375	NA,G	NA,A	NA,1	NA,-inf	NA,inf	NA,0.157177	0.000165199	0.000165205
2	chr16:52985532:A:G	52985532	NA,G	NA,A	NA,1	NA,-inf	NA,inf	NA,0.12065	0.000165194	0.0001652
2	chr16:52756616:A:G	52756616	NA,G	NA,A	NA,1	NA,-inf	NA,inf	NA,0.135947	0.000165178	0.000165184
2	chr16:52645779:C:T	52645779	NA,T	NA,C	NA,1	NA,inf	NA,inf	NA,0.15163	0.000165136	0.000165142
2	chr16:53446382:C:G	53446382	NA,G	NA,C	NA,1	NA,inf	NA,inf	NA,0.154666	0.000165118	0.000165124
2	chr16:53437166:C:T	53437166	NA,T	NA,C	NA,1	NA,inf	NA,inf	NA,0.155308	0.000165092	0.000165098
2	chr16:53064262:T:C	53064262	NA,C	NA,T	NA,1	NA,-inf	NA,inf	NA,0.0847671	0.000165079	0.000165085
2	chr16:53437374:CTA:C	53437374	NA,C	NA,CTA	NA,1	NA,-inf	NA,inf	NA,0.190493	0.000165039	0.000165045
2	chr16:52959042:T:C	52959042	NA,C	NA,T	NA,1	NA,inf	NA,inf	NA,0.173843	0.000164771	0.000164777
2	chr16:52755787:T:C	52755787	NA,C	NA,T	NA,1	NA,inf	NA,inf	NA,0.143665	0.000164768	0.000164773
2	chr16:52672078:T:C	52672078	NA,C	NA,T	NA,1	NA,-inf	NA,inf	NA,0.12477	0.000164759	0.000164765
2	chr16:52672840:T:A	52672840	NA,A	NA,T	NA,1	NA,-inf	NA,inf	NA,0.124508	0.000164757	0.000164763
2	chr16:52920886:G:A	52920886	NA,A	NA,G	NA,1	NA,inf	NA,inf	NA,0.167108	0.000164752	0.000164758
2	chr16:53253208:G:A	53253208	NA,A	NA,G	NA,1	NA,inf	NA,inf	NA,0.0885254	0.000164749	0.000164755
2	chr16:53141635:T:C	53141635	NA,C	NA,T	NA,1	NA,inf	NA,inf	NA,0.273018	0.000164693	0.000164699
2	chr16:53378132:C:G	53378132	NA,G	NA,C	NA,1	NA,-inf	NA,inf	NA,0.106758	0.000164582	0.000164588
2	chr16:53201931:T:C	53201931	NA,C	NA,T	NA,1	NA,-inf	NA,inf	NA,0.0943398	0.000164556	0.000164561
2	chr16:52903405:T:C	52903405	NA,C	NA,T	NA,1	NA,-inf	NA,inf	NA,0.143917	0.000164554	0.00016456
2	chr16:52860317:G:A	52860317	A,NA	G,NA	1,NA	-inf,NA	inf,NA	0.680906,NA	0.000164544	0.000164552
2	chr16:53525076:C:T	53525076	NA,T	NA,C	NA,1	NA,inf	NA,inf	NA,0.144342	0.000164486	0.000164492
2	chr16:53446296:G:A	53446296	NA,A	NA,G	NA,1	NA,inf	NA,inf	NA,0.14994	0.000164478	0.000164484
2	chr16:53031734:A:G	53031734	NA,G	NA,A	NA,1	NA,-inf	NA,inf	NA,0.252574	0.000164444	0.000164451
2	chr16:52672038:C:T	52672038	NA,T	NA,C	NA,1	NA,-inf	NA,inf	NA,0.122236	0.000164426	0.000164432
2	chr16:53455404:A:T	53455404	NA,T	NA,A	NA,1	NA,-inf	NA,inf	NA,0.150581	0.000164388	0.000164394
2	chr16:53438213:C:G	53438213	NA,G	NA,C	NA,1	NA,inf	NA,inf	NA,0.169609	0.000164375	0.000164381
2	chr16:52705956:T:C	52705956	NA,C	NA,T	NA,1	NA,-inf	NA,inf	NA,0.127574	0.000164218	0.000164224
2	chr16:53434933:G:T	53434933	NA,T	NA,G	NA,1	NA,-inf	NA,inf	NA,0.158029	0.000164198	0.000164204
2	chr16:52903587:T:A	52903587	A,A	T,T	1,1	inf,inf	inf,inf	0.822992,0.542111	0.000164152	0.000164156
2	chr16:53143295:C:T	53143295	NA,T	NA,C	NA,1	NA,inf	NA,inf	NA,0.117631	0.00016415	0.000164156
2	chr16:52676554:A:G	52676554	NA,G	NA,A	NA,1	NA,-inf	NA,inf	NA,0.119079	0.000164137	0.000164142
2	chr16:53362226:C:G	53362226	NA,G	NA,C	NA,1	NA,-inf	NA,inf	NA,0.118174	0.000164081	0.000164086
2	chr16:52648123:G:GTAAT	52648123	NA,GTAAT	NA,G	NA,1	NA,inf	NA,inf	NA,0.173082	0.000164079	0.000164085
2	chr16:53419127:A:G	53419127	NA,G	NA,A	NA,1	NA,-inf	NA,inf	NA,0.184598	0.000164055	0.000164061
2	chr16:52693096:T:C	52693096	NA,C	NA,T	NA,1	NA,-inf	NA,inf	NA,0.107509	0.000164053	0.000164058
2	chr16:53569087:C:T	53569087	NA,T	NA,C	NA,1	NA,-inf	NA,inf	NA,0.146253	0.000164033	0.000164039
2	chr16:52916930:A:G	52916930	NA,G	NA,A	NA,1	NA,inf	NA,inf	NA,0.130423	0.000163997	0.000164003
2	chr16:52646915:T:C	52646915	C,NA	T,NA	1,NA	-inf,NA	inf,NA	0.573914,NA	0.000163958	0.000163965
2	chr16:52800635:G:A	52800635	NA,A	NA,G	NA,1	NA,inf	NA,inf	NA,0.174046	0.000163955	0.000163961
2	chr16:52975974:G:A	52975974	NA,A	NA,G	NA,1	NA,inf	NA,inf	NA,0.166155	0.000163952	0.000163958
2	chr16:52972239:A:G	52972239	NA,G	NA,A	NA,1	NA,-inf	NA,inf	NA,0.198682	0.000163915	0.000163921
2	chr16:52634678:G:A	52634678	A,NA	G,NA	1,NA	-inf,NA	inf,NA	0.52959,NA	0.00016391	0.000163917
2	chr16:52696403:C:T	52696403	NA,T	NA,C	NA,1	NA,-inf	NA,inf	NA,0.106139	0.000163875	0.000163881
2	chr16:53348424:G:A	53348424	NA,A	NA,G	NA,1	NA,-inf	NA,inf	NA,0.189894	0.00016386	0.000163866
2	chr16:52814333:G:T	52814333	NA,T	NA,G	NA,1	NA,inf	NA,inf	NA,0.173979	0.000163764	0.00016377
2	chr16:53219246:A:G	53219246	NA,G	NA,A	NA,1	NA,-inf	NA,inf	NA,0.0918479	0.000163763	0.000163769
2	chr16:53472698:C:T	53472698	NA,T	NA,C	NA,1	NA,-inf	NA,inf	NA,0.155277	0.000163743	0.000163749
2	chr16:52648824:T:C	52648824	NA,C	NA,T	NA,1	NA,inf	NA,inf	NA,0.125621	0.000163725	0.000163731
2	chr16:53521650:C:G	53521650	NA,G	NA,C	NA,1	NA,-inf	NA,inf	NA,0.150545	0.000163684	0.00016369
2	chr16:52875558:T:C	52875558	NA,C	NA,T	NA,1	NA,-inf	NA,inf	NA,0.154581	0.000163684	0.00016369
2	chr16:53018741:A:G	53018741	NA,G	NA,A	NA,1	NA,-inf	NA,inf	NA,0.122521	0.000163681	0.000163687
2	chr16:53067866:G:A	53067866	NA,A	NA,G	NA,1	NA,-inf	NA,inf	NA,0.100415	0.000163679	0.000163685
2	chr16:52798187:C:T	52798187	NA,T	NA,C	NA,1	NA,-inf	NA,inf	NA,0.123682	0.000163615	0.00016362
2	chr16:53503597:C:G	53503597	NA,G	NA,C	NA,1	NA,inf	NA,inf	NA,0.173309	0.000163585	0.000163591
2	chr16:52832980:T:C	52832980	NA,C	NA,T	NA,1	NA,inf	NA,inf	NA,0.161911	0.000163563	0.000163569
2	chr16:52827359:A:G	52827359	NA,G	NA,A	NA,1	NA,-inf	NA,inf	NA,0.0982727	0.000163553	0.000163559
2	chr16:52814918:G:A	52814918	NA,A	NA,G	NA,1	NA,inf	NA,inf	NA,0.170348	0.000163516	0.000163522
2	chr16:52935974:G:A	52935974	NA,A	NA,G	NA,1	NA,-inf	NA,inf	NA,0.131468	0.000163492	0.000163498
2	chr16:53305771:G:T	53305771	NA,T	NA,G	NA,1	NA,inf	NA,inf	NA,0.139142	0.000163469	0.000163475
2	chr16:52681695:T:C	52681695	NA,C	NA,T	NA,1	NA,-inf	NA,inf	NA,0.110757	0.000163457	0.000163463
2	chr16:52938586:T:G	52938586	G,NA	T,NA	1,NA	-inf,NA	inf,NA	0.568744,NA	0.000163322	0.000163328
2	chr16:52786618:C:T	52786618	NA,T	NA,C	NA,1	NA,inf	NA,inf	NA,0.169158	0.00016331	0.000163316
2	chr16:53445943:G:A	53445943	NA,A	NA,G	NA,1	NA,inf	NA,inf	NA,0.139911	0.000163258	0.000163264
2	chr16:52817817:G:A	52817817	NA,A	NA,G	NA,1	NA,-inf	NA,inf	NA,0.095637	0.000163229	0.000163235
2	chr16:53371208:C:A	53371208	NA,A	NA,C	NA,1	NA,-inf	NA,inf	NA,0.0864402	0.000163227	0.000163233
2	chr16:53273038:G:A	53273038	NA,A	NA,G	NA,1	NA,inf	NA,inf	NA,0.110138	0.000163204	0.00016321
2	chr16:52701781:T:G	52701781	NA,G	NA,T	NA,1	NA,-inf	NA,inf	NA,0.144112	0.000163157	0.000163163
2	chr16:52946790:C:A	52946790	A,A	C,C	1,1	inf,inf	inf,inf	0.839622,0.352477	0.000163146	0.00016315
2	chr16:53507815:C:T	53507815	NA,T	NA,C	NA,1	NA,-inf	NA,inf	NA,0.249144	0.000163138	0.000163145
2	chr16:52827095:C:CCTCAAAA	52827095	NA,CCTCAAAA	NA,C	NA,1	NA,inf	NA,inf	NA,0.150247	0.000163129	0.000163135
2	chr16:52825139:C:T	52825139	NA,T	NA,C	NA,1	NA,inf	NA,inf	NA,0.150163	0.000163116	0.000163122
2	chr16:52969222:A:G	52969222	NA,G	NA,A	NA,1	NA,-inf	NA,inf	NA,0.191982	0.000163116	0.000163122
2	chr16:53579735:A:G	53579735	NA,G	NA,A	NA,1	NA,-inf	NA,inf	NA,0.0988078	0.000163109	0.000163115
2	chr16:52630753:G:A	52630753	NA,A	NA,G	NA,1	NA,-inf	NA,inf	NA,0.149935	0.000163108	0.000163114
2	chr16:52976461:A:G	52976461	NA,G	NA,A	NA,1	NA,-inf	NA,inf	NA,0.19183	0.000163099	0.000163105
2	chr16:53606311:G:C	53606311	NA,C	NA,G	NA,1	NA,-inf	NA,inf	NA,0.144939	0.000163076	0.000163082
2	chr16:53018663:G:A	53018663	NA,A	NA,G	NA,1	NA,inf	NA,inf	NA,0.144321	0.000163075	0.000163081
2	chr16:52857583:A:G	52857583	NA,G	NA,A	NA,1	NA,inf	NA,inf	NA,0.184179	0.000163065	0.000163071
2	chr16:52678010:G:A	52678010	NA,A	NA,G	NA,1	NA,-inf	NA,inf	NA,0.110444	0.000163057	0.000163063
2	chr16:53033938:C:T	53033938	NA,T	NA,C	NA,1	NA,-inf	NA,inf	NA,0.230199	0.000163008	0.000163014
2	chr16:52661201:A:G	52661201	NA,G	NA,A	NA,1	NA,-inf	NA,inf	NA,0.147384	0.000163004	0.00016301
2	chr16:52938441:T:C	52938441	NA,C	NA,T	NA,1	NA,-inf	NA,inf	NA,0.128298	0.000162979	0.000162985
2	chr16:53085046:G:C	53085046	NA,C	NA,G	NA,1	NA,inf	NA,inf	NA,0.195783	0.000162903	0.00016291
2	chr16:52654598:A:G	52654598	NA,G	NA,A	NA,1	NA,inf	NA,inf	NA,0.129672	0.000162885	0.000162891
2	chr16:52712988:T:C	52712988	NA,C	NA,T	NA,1	NA,inf	NA,inf	NA,0.165582	0.00016287	0.000162876
2	chr16:52879577:A:G	52879577	NA,G	NA,A	NA,1	NA,-inf	NA,inf	NA,0.0870658	0.000162849	0.000162854
2	chr16:53379840:T:A	53379840	NA,A	NA,T	NA,1	NA,inf	NA,inf	NA,0.157831	0.000162805	0.000162811
2	chr16:52972208:T:C	52972208	NA,C	NA,T	NA,1	NA,inf	NA,inf	NA,0.164587	0.000162758	0.000162764
2	chr16:53147107:A:G	53147107	NA,G	NA,A	NA,1	NA,-inf	NA,inf	NA,0.0788928	0.000162754	0.00016276
2	chr16:53108676:A:G	53108676	NA,G	NA,A	NA,1	NA,-inf	NA,inf	NA,0.169918	0.0001627	0.000162706
2	chr16:52638158:G:A	52638158	NA,A	NA,G	NA,1	NA,inf	NA,inf	NA,0.147611	0.000162615	0.00016262
2	chr16:53425294:C:T	53425294	NA,T	NA,C	NA,1	NA,-inf	NA,inf	NA,0.135425	0.00016261	0.000162616
2	chr16:53067688:A:G	53067688	NA,G	NA,A	NA,1	NA,inf	NA,inf	NA,0.259136	0.000162601	0.000162607
2	chr16:52628390:G:A	52628390	NA,A	NA,G	NA,1	NA,-inf	NA,inf	NA,0.112781	0.000162598	0.000162604
2	chr16:53436616:T:C	53436616	NA,C	NA,T	NA,1	NA,inf	NA,inf	NA,0.153978	0.000162568	0.000162574
2	chr16:52855234:G:A	52855234	NA,A	NA,G	NA,1	NA,-inf	NA,inf	NA,0.119101	0.000162534	0.00016254
2	chr16:53115078:C:T	53115078	NA,T	NA,C	NA,1	NA,inf	NA,inf	NA,0.271674	0.000162533	0.00016254
2	chr16:52812553:G:A	52812553	NA,A	NA,G	NA,1	NA,-inf	NA,inf	NA,0.08987	0.0001625	0.000162506
2	chr16:52827247:A:G	52827247	NA,G	NA,A	NA,1	NA,-inf	NA,inf	NA,0.0891633	0.000162437	0.000162443
2	chr16:52981314:T:A	52981314	NA,A	NA,T	NA,1	NA,-inf	NA,inf	NA,0.165754	0.00016243	0.000162436
2	chr16:52975456:T:C	52975456	NA,C	NA,T	NA,1	NA,-inf	NA,inf	NA,0.10509	0.000162424	0.00016243
2	chr16:53295350:T:C	53295350	NA,C	NA,T	NA,1	NA,-inf	NA,inf	NA,0.0167239	0.000162379	0.000162385
2	chr16:52882726:C:T	52882726	NA,T	NA,C	NA,1	NA,inf	NA,inf	NA,0.172422	0.000162346	0.000162352
2	chr16:53476557:A:T	53476557	NA,T	NA,A	NA,1	NA,inf	NA,inf	NA,0.131161	0.000162341	0.000162347
2	chr16:53220332:T:A	53220332	NA,A	NA,T	NA,1	NA,inf	NA,inf	NA,0.129558	0.000162332	0.000162338
2	chr16:52976427:A:C	52976427	NA,C	NA,A	NA,1	NA,-inf	NA,inf	NA,0.165791	0.000162233	0.000162239
2	chr16:52674825:C:T	52674825	NA,T	NA,C	NA,1	NA,-inf	NA,inf	NA,0.10247	0.000162147	0.000162153
2	chr16:53191469:T:G	53191469	NA,G	NA,T	NA,1	NA,-inf	NA,inf	NA,0.152647	0.000162026	0.000162032
2	chr16:53446399:G:A	53446399	NA,A	NA,G	NA,1	NA,inf	NA,inf	NA,0.129028	0.000162025	0.000162031
2	chr16:53213028:T:C	53213028	NA,C	NA,T	NA,1	NA,inf	NA,inf	NA,0.100207	0.000162024	0.00016203
2	chr16:52992846:C:T	52992846	T,NA	C,NA	1,NA	inf,NA	inf,NA	0.532155,NA	0.000162	0.000162006
2	chr16:53586216:G:A	53586216	NA,A	NA,G	NA,1	NA,-inf	NA,inf	NA,0.114428	0.000161952	0.000161958
2	chr16:53266153:G:C	53266153	C,NA	G,NA	1,NA	-inf,NA	inf,NA	1.44938,NA	0.000161934	0.000161965
2	chr16:52660766:G:A	52660766	NA,A	NA,G	NA,1	NA,inf	NA,inf	NA,0.159323	0.00016192	0.000161926
```
