## Supplementary material for "Characterization of shared and ancestry-specific signals driving complex traits using multi-ancestry fine-mapping": susiex_nc2.cs80.snp

```
BP	SNP	PIP(CS1)	LogBF(CS1,Pop1)	LogBF(CS1,Pop2)	PIP(CS2)	LogBF(CS2,Pop1)	LogBF(CS2,Pop2)
52620651	chr16:52620651:C:T	2.30092e-09	-0.902975	-1.28858	5.75695e-05	-0.986981	-1.29914
52620684	chr16:52620684:T:C	1.33327e-09	-1.67354	-1.0637	3.70808e-05	-1.68857	-1.03744
52620954	chr16:52620954:C:T	1.66988e-09	-1.2943	-1.21781	5.30507e-05	-1.14813	-1.21973
52621981	chr16:52621981:CTG:C	1.77958e-09	-1.34823	-1.10026	4.89784e-05	-1.3554	-1.09233
52622096	chr16:52622096:C:T	7.16307e-09	-1.46546e-10	-1.05593	0.000199993	-1.46546e-10	-1.04083
52622364	chr16:52622364:AATAGGTT:A	8.7197e-09	-1.46546e-10	-0.859283	0.000241004	-1.46546e-10	-0.854299
52622446	chr16:52622446:A:G	5.70226e-09	-1.46546e-10	-1.284	0.000155984	-1.46546e-10	-1.28936
52622676	chr16:52622676:C:G	2.25727e-09	-0.926407	-1.28431	8.09835e-05	-0.679597	-1.26527
52622867	chr16:52622867:C:T	1.53304e-08	-1.46546e-10	-0.29503	0.000485185	-1.46546e-10	-0.154583
52622894	chr16:52622894:G:A	8.37069e-09	-1.46546e-10	-0.900131	0.000245582	-1.46546e-10	-0.835482
52622964	chr16:52622964:G:A	6.33283e-09	-1.46546e-10	-1.17912	0.000172481	-1.46546e-10	-1.18883
52623216	chr16:52623216:C:T	1.51012e-09	-1.31615	-1.29652	4.4034e-05	-1.25869	-1.29546
52623350	chr16:52623350:G:C	1.93578e-08	1.10576	-1.16753	0.000523807	1.10426	-1.18225
52623422	chr16:52623422:C:T	1.10218e-09	-1.64054	-1.28704	3.10362e-05	-1.63314	-1.27082
52623613	chr16:52623613:T:C	2.57112e-09	-0.797096	-1.28343	9.41461e-05	-0.530369	-1.2639
52623621	chr16:52623621:A:G	2.40616e-09	-0.857142	-1.28969	8.75174e-05	-0.593866	-1.27341
52623878	chr16:52623878:T:C	9.78586e-09	-1.46546e-10	-0.743928	0.000271036	-1.46546e-10	-0.736862
52624050	chr16:52624050:G:A	7.23839e-09	-1.46546e-10	-1.04547	0.000201556	-1.46546e-10	-1.03304
52624349	chr16:52624349:T:C	5.66342e-09	-1.46546e-10	-1.29084	0.000157454	-1.46546e-10	-1.27998
52624426	chr16:52624426:T:C	7.11121e-09	-1.06319	-3.11501e-10	0.000196316	-1.05939	-3.11501e-10
52624704	chr16:52624704:C:T	6.15156e-09	-1.20816	-3.11501e-10	0.00018063	-1.14266	-3.11501e-10
52624724	chr16:52624724:A:C	5.9684e-09	-1.46546e-10	-1.23839	0.000165269	-1.46546e-10	-1.23154
52625438	chr16:52625438:G:T	1.70161e-09	-1.20881	-1.28449	5.7905e-05	-1.01284	-1.26747
52625523	chr16:52625523:G:C	1.1694e-09	-1.57015	-1.29823	3.81697e-05	-1.41594	-1.28113
52625862	chr16:52625862:G:A	3.76902e-09	-1.69805	-3.11501e-10	0.000115648	-1.58856	-3.11501e-10
52626122	chr16:52626122:G:A	1.52806e-08	-1.46546e-10	-0.298284	0.000433038	-1.46546e-10	-0.268287
52626264	chr16:52626264:A:G	2.00881e-09	-1.10451	-1.22281	7.032e-05	-0.896157	-1.1899
52626623	chr16:52626623:T:C	6.09229e-09	-1.46546e-10	-1.21784	0.000165662	-1.46546e-10	-1.22916
52626967	chr16:52626967:T:C	1.2667e-09	-1.52781	-1.26064	3.52376e-05	-1.5275	-1.2495
52627110	chr16:52627110:C:T	5.69154e-09	-1.46546e-10	-1.28589	0.000157568	-1.46546e-10	-1.27926
52627233	chr16:52627233:T:C	6.22931e-09	-1.46546e-10	-1.1956	0.00016962	-1.46546e-10	-1.20555
52627333	chr16:52627333:A:G	8.40563e-09	-0.895965	-3.11501e-10	0.000226274	-0.917368	-3.11501e-10
52627369	chr16:52627369:A:G	6.09258e-09	-1.46546e-10	-1.2178	0.000171251	-1.46546e-10	-1.19598
52627575	chr16:52627575:G:C	1.39597e-09	-1.44474	-1.24654	3.81888e-05	-1.47019	-1.22638
52628390	chr16:52628390:G:A	5.83764e-09	-1.46546e-10	-1.26054	0.000162598	-1.46546e-10	-1.24783
52628746	chr16:52628746:C:G	1.40427e-09	-1.63727	-1.04808	3.81571e-05	-1.67235	-1.02505
52628801	chr16:52628801:A:G	5.79711e-09	-1.46546e-10	-1.26751	0.000161254	-1.46546e-10	-1.25613
52628908	chr16:52628908:T:C	6.04077e-09	-1.46546e-10	-1.22634	0.00016882	-1.46546e-10	-1.21028
52629063	chr16:52629063:T:C	1.56999e-09	-1.62005	-0.953747	4.41044e-05	-1.65299	-0.899561
52629065	chr16:52629065:G:T	1.15379e-09	-1.58268	-1.29913	3.32728e-05	-1.53539	-1.29898
52629504	chr16:52629504:AGT:A	1.17736e-09	-1.56316	-1.29843	3.40283e-05	-1.51289	-1.29903
52629533	chr16:52629533:A:G	1.90255e-09	-1.50207	-0.879609	5.65929e-05	-1.43921	-0.864018
52629568	chr16:52629568:C:T	1.7373e-09	-1.48089	-0.991647	5.17964e-05	-1.41541	-0.976383
52629979	chr16:52629979:G:A	3.42589e-09	-0.611425	-1.18208	0.000111102	-0.467531	-1.16113
52630035	chr16:52630035:G:T	1.0722e-09	-1.67109	-1.28406	3.25337e-05	-1.58091	-1.27593
52630089	chr16:52630089:G:A	1.79474e-09	-1.48705	-0.952956	5.28539e-05	-1.42295	-0.948632
52630753	chr16:52630753:G:A	5.97055e-09	-1.46546e-10	-1.23803	0.000163108	-1.46546e-10	-1.2447
52630885	chr16:52630885:T:C	1.58278e-09	-1.52715	-1.03854	4.64495e-05	-1.48039	-1.02036
52631732	chr16:52631732:T:C	5.46416e-09	-1.32666	-3.11501e-10	0.000150235	-1.32691	-3.11501e-10
52631762	chr16:52631762:G:A	8.35267e-09	-1.46546e-10	-0.902286	0.000240636	-1.46546e-10	-0.855827
52631772	chr16:52631772:T:A	1.2441e-09	-1.50751	-1.29895	3.63186e-05	-1.44851	-1.29827
52632186	chr16:52632186:G:A	7.97357e-09	-1.46546e-10	-0.948736	0.00023355	-1.46546e-10	-0.885717
52632262	chr16:52632262:G:A	5.89092e-09	-1.46546e-10	-1.25145	0.000160956	-1.46546e-10	-1.25798
52632690	chr16:52632690:A:G	1.67617e-09	-1.52457	-0.983789	4.91883e-05	-1.47909	-0.964369
52632695	chr16:52632695:A:G	1.63448e-09	-1.53272	-1.00082	4.79029e-05	-1.48846	-0.981474
52633030	chr16:52633030:A:C	3.8823e-09	-1.66844	-3.11501e-10	0.000108485	-1.6525	-3.11501e-10
52633109	chr16:52633109:A:C	8.18746e-09	-1.46546e-10	-0.922264	0.000240218	-1.46546e-10	-0.857567
52633295	chr16:52633295:T:A	2.17337e-08	0.0539944	-3.11501e-10	0.000589946	0.0409174	-3.11501e-10
52633308	chr16:52633308:G:A	3.23551e-08	-1.46546e-10	0.451903	0.000967916	-1.46546e-10	0.536032
52633462	chr16:52633462:C:A	1.22539e-08	-1.46546e-10	-0.519025	0.000333559	-1.46546e-10	-0.529295
52633514	chr16:52633514:TA:T	1.76486e-09	-1.53003	-0.926763	5.18502e-05	-1.48563	-0.90512
52633591	chr16:52633591:C:A	5.80065e-09	-1.46546e-10	-1.2669	0.000158988	-1.46546e-10	-1.27028
52634678	chr16:52634678:G:A	6.37129e-09	-1.17307	-3.11501e-10	0.00016391	-1.23979	-3.11501e-10
52634812	chr16:52634812:G:A	5.80375e-09	-1.46546e-10	-1.26636	0.000159042	-1.46546e-10	-1.26994
52634964	chr16:52634964:A:G	1.51783e-09	-1.61509	-0.992494	4.11979e-05	-1.65524	-0.965487
52635058	chr16:52635058:G:A	1.72702e-09	-1.55267	-0.9258	5.06512e-05	-1.51152	-0.902631
52635103	chr16:52635103:T:C	8.85789e-09	-1.46546e-10	-0.843559	0.000241598	-1.46546e-10	-0.851837
52635137	chr16:52635137:T:A	1.97233e-08	-1.46546e-10	-0.0430687	0.000531001	-1.46546e-10	-0.06435
52635159	chr16:52635159:T:C	4.09712e-09	-1.61458	-3.11501e-10	0.000116694	-1.57956	-3.11501e-10
52635377	chr16:52635377:A:C	1.79837e-09	-1.53692	-0.901066	5.28651e-05	-1.4944	-0.876971
52635417	chr16:52635417:G:A	2.35478e-08	-1.46546e-10	0.134166	0.000635128	-1.46546e-10	0.114714
52635560	chr16:52635560:C:T	1.1855e-09	-1.55597	-1.29874	3.43056e-05	-1.50472	-1.29908
52635827	chr16:52635827:T:C	3.86286e-09	-1.67346	-3.11501e-10	0.00010584	-1.67719	-3.11501e-10
52636055	chr16:52636055:G:A	1.98142e-08	-1.46546e-10	-0.0384708	0.000533434	-1.46546e-10	-0.0597784
52636060	chr16:52636060:A:T	2.17553e-08	0.0549907	-3.11501e-10	0.00061642	0.0848153	-3.11501e-10
52636125	chr16:52636125:C:G	6.07583e-09	-1.46546e-10	-1.22055	0.000166558	-1.46546e-10	-1.22377
52636266	chr16:52636266:C:T	1.14737e-08	-1.46546e-10	-0.584807	0.00036362	-1.46546e-10	-0.443004
52636512	chr16:52636512:T:A	1.40304e-09	-1.4946	-1.19163	4.11942e-05	-1.44565	-1.17517
52636539	chr16:52636539:A:T	1.36399e-09	-1.51262	-1.20183	3.99366e-05	-1.4657	-1.18612
52636784	chr16:52636784:C:T	5.64296e-09	-1.46546e-10	-1.29446	0.000156374	-1.46546e-10	-1.28686
52636785	chr16:52636785:C:T	4.07474e-09	-1.62006	-3.11501e-10	0.000110559	-1.63356	-3.11501e-10
52636846	chr16:52636846:G:A	5.72849e-09	-1.46546e-10	-1.27941	0.000159038	-1.46546e-10	-1.26997
52636961	chr16:52636961:CA:C	1.14406e-08	-1.46546e-10	-0.587702	0.000362472	-1.46546e-10	-0.446165
52636990	chr16:52636990:C:T	5.80258e-09	-1.46546e-10	-1.26657	0.000159038	-1.46546e-10	-1.26997
52637279	chr16:52637279:C:G	1.0755e-09	-1.6657	-1.28638	2.92897e-05	-1.67224	-1.28964
52637378	chr16:52637378:C:T	5.80258e-09	-1.46546e-10	-1.26657	0.000159038	-1.46546e-10	-1.26997
52637547	chr16:52637547:C:T	1.05562e-09	-1.67484	-1.29589	2.83892e-05	-1.69921	-1.29389
52637557	chr16:52637557:A:C	5.69338e-09	-1.46546e-10	-1.28556	0.00015625	-1.46546e-10	-1.28766
52637858	chr16:52637858:C:T	1.66347e-09	-1.56458	-0.951383	4.4808e-05	-1.648	-0.888729
52638158	chr16:52638158:G:A	5.9727e-09	-1.46546e-10	-1.23767	0.000162615	-1.46546e-10	-1.24773
52638182	chr16:52638182:T:C	4.06978e-09	-1.62128	-3.11501e-10	0.000115683	-1.58826	-3.11501e-10
52638332	chr16:52638332:T:A	1.24966e-08	-1.46546e-10	-0.499407	0.000359167	-1.46546e-10	-0.455327
52638584	chr16:52638584:A:G	1.41411e-09	-1.43417	-1.2442	4.13864e-05	-1.36337	-1.25279
52638612	chr16:52638612:G:T	5.64536e-09	-1.46546e-10	-1.29403	0.000156076	-1.46546e-10	-1.28877
52639067	chr16:52639067:G:A	1.34445e-08	-1.46546e-10	-0.426295	0.000365396	-1.46546e-10	-0.438132
52639252	chr16:52639252:T:C	1.32036e-09	-1.4625	-1.28447	3.5863e-05	-1.47592	-1.28349
52639473	chr16:52639473:T:C	1.35059e-09	-1.65041	-1.07391	3.73309e-05	-1.63471	-1.08458
52640254	chr16:52640254:G:A	6.38068e-08	1.13099	-3.11501e-10	0.00172553	1.11418	-3.11501e-10
52640456	chr16:52640456:C:T	3.9659e-09	-1.64713	-3.11501e-10	0.000129471	-1.47566	-3.11501e-10
52640570	chr16:52640570:A:G	5.91439e-09	-1.46546e-10	-1.24748	0.000159552	-1.46546e-10	-1.26674
52640788	chr16:52640788:T:C	7.71432e-09	-1.46546e-10	-0.98179	0.000211774	-1.46546e-10	-0.983591
52641140	chr16:52641140:A:G	1.26084e-09	-1.49399	-1.29911	3.31874e-05	-1.53782	-1.29912
52641299	chr16:52641299:C:G	5.90957e-09	-1.46546e-10	-1.24829	0.000159449	-1.46546e-10	-1.26739
52641465	chr16:52641465:C:T	1.00613e-08	-1.46546e-10	-0.716167	0.000266147	-1.46546e-10	-0.755063
52641501	chr16:52641501:A:G	2.1644e-09	-1.06583	-1.18689	7.07224e-05	-0.945278	-1.13507
52641559	chr16:52641559:T:TATACC	7.65223e-09	-1.46546e-10	-0.989871	0.000210078	-1.46546e-10	-0.991636
52641891	chr16:52641891:A:G	1.40417e-09	-1.49873	-1.18669	4.03183e-05	-1.49458	-1.14773
52642041	chr16:52642041:G:A	1.22118e-09	-1.69727	-1.12778	3.31165e-05	-1.6991	-1.13998
52642106	chr16:52642106:G:C	6.52959e-09	-1.46546e-10	-1.14852	0.000184148	-1.46546e-10	-1.12337
52642158	chr16:52642158:G:A	9.95511e-09	-1.46546e-10	-0.726781	0.000271189	-1.46546e-10	-0.736297
52642456	chr16:52642456:C:T	1.42073e-09	-1.64939	-1.0243	4.05156e-05	-1.62191	-1.01552
52642501	chr16:52642501:T:C	2.23893e-08	-1.46546e-10	0.0837163	0.000679181	-1.46546e-10	0.181774
52642661	chr16:52642661:A:T	1.44113e-09	-1.39648	-1.26296	4.00598e-05	-1.37492	-1.27382
52642931	chr16:52642931:G:A	1.90437e-09	-1.26605	-1.11467	5.9399e-05	-1.15919	-1.09565
52643098	chr16:52643098:A:G	5.63706e-09	-1.46546e-10	-1.2955	0.000154817	-1.46546e-10	-1.29687
52643279	chr16:52643279:A:C	1.00718e-08	-1.46546e-10	-0.715131	0.000273888	-1.46546e-10	-0.726393
52643598	chr16:52643598:G:A	1.02623e-08	-1.46546e-10	-0.696391	0.000281391	-1.46546e-10	-0.699367
52644166	chr16:52644166:G:GAA	8.33507e-09	-1.46546e-10	-0.904395	0.000228722	-1.46546e-10	-0.906604
52645097	chr16:52645097:G:A	1.35546e-09	-1.4342	-1.28653	3.81942e-05	-1.41467	-1.28176
52645181	chr16:52645181:A:C	1.24231e-09	-1.57251	-1.23538	3.59238e-05	-1.53295	-1.22476
52645779	chr16:52645779:C:T	5.99475e-09	-1.46546e-10	-1.23398	0.000165136	-1.46546e-10	-1.23234
52645993	chr16:52645993:A:G	1.29773e-09	-1.56953	-1.19472	3.75764e-05	-1.52993	-1.18281
52646057	chr16:52646057:T:C	9.90356e-09	-1.46546e-10	-0.731974	0.000271159	-1.46546e-10	-0.736407
52646160	chr16:52646160:T:A	1.08637e-08	-1.46546e-10	-0.639443	0.000297646	-1.46546e-10	-0.643207
52646166	chr16:52646166:G:A	1.03708e-09	-1.69904	-1.28941	2.84309e-05	-1.69873	-1.29291
52646206	chr16:52646206:G:A	8.23331e-09	-0.916679	-3.11501e-10	0.000205675	-1.01282	-3.11501e-10
52646556	chr16:52646556:G:A	6.18536e-09	-1.46546e-10	-1.20268	0.000177473	-1.46546e-10	-1.16029
52646606	chr16:52646606:G:C	1.20014e-09	-1.61524	-1.22719	3.44432e-05	-1.58211	-1.21769
52646915	chr16:52646915:T:C	6.79966e-09	-1.10799	-3.11501e-10	0.000163958	-1.2395	-3.11501e-10
52646987	chr16:52646987:A:G	7.56792e-09	-1.46546e-10	-1.00095	0.000208832	-1.46546e-10	-0.997583
52647051	chr16:52647051:G:A	6.09066e-09	-1.21811	-3.11501e-10	0.000145786	-1.35698	-3.11501e-10
52647089	chr16:52647089:T:C	1.28623e-09	-1.59318	-1.17998	3.71233e-05	-1.55687	-1.168
52647924	chr16:52647924:C:T	1.55998e-09	-1.31081	-1.26938	4.60607e-05	-1.22979	-1.27936
52648123	chr16:52648123:G:GTAAT	6.11029e-09	-1.46546e-10	-1.21489	0.000164079	-1.46546e-10	-1.23877
52648227	chr16:52648227:T:C	1.34553e-09	-1.42898	-1.2991	3.76209e-05	-1.41293	-1.29862
52648248	chr16:52648248:C:A	1.30517e-08	-1.46546e-10	-0.455949	0.000371258	-1.46546e-10	-0.422217
52648412	chr16:52648412:G:A	1.41797e-09	-1.52259	-1.15305	3.90239e-05	-1.55319	-1.12175
52648824	chr16:52648824:T:C	5.88217e-09	-1.46546e-10	-1.25294	0.000163725	-1.46546e-10	-1.24092
52649019	chr16:52649019:T:C	1.03341e-09	-1.69521	-1.29679	2.83071e-05	-1.69795	-1.29805
52649395	chr16:52649395:T:G	6.13437e-09	-1.46546e-10	-1.21096	0.000167299	-1.46546e-10	-1.21933
52650132	chr16:52650132:C:T	1.06674e-09	-1.66554	-1.29472	2.90727e-05	-1.67017	-1.29914
52650160	chr16:52650160:G:A	1.9758e-09	-1.05427	-1.28962	5.41346e-05	-1.06847	-1.27917
52650223	chr16:52650223:G:A	2.70368e-08	-1.46546e-10	0.272332	0.000681263	-1.46546e-10	0.184835
52650714	chr16:52650714:G:T	6.15696e-09	-1.46546e-10	-1.20729	0.00017123	-1.46546e-10	-1.1961
52650758	chr16:52650758:T:C	1.09828e-08	-1.46546e-10	-0.628533	0.000287234	-1.46546e-10	-0.678817
52650762	chr16:52650762:T:A	6.82711e-09	-1.46546e-10	-1.10397	0.000180123	-1.46546e-10	-1.14547
52651004	chr16:52651004:A:G	2.06246e-09	-1.02649	-1.27448	4.46403e-05	-1.34172	-1.19876
52651364	chr16:52651364:A:G	2.72902e-09	-1.48704	-0.53388	7.28471e-05	-1.48506	-0.565687
52651369	chr16:52651369:T:C	1.03559e-09	-1.69838	-1.29152	2.84684e-05	-1.69545	-1.29486
52651417	chr16:52651417:C:T	1.02936e-09	-1.69837	-1.29755	2.83507e-05	-1.69552	-1.29894
52651675	chr16:52651675:C:G	6.65725e-09	-1.46546e-10	-1.12916	0.000177202	-1.46546e-10	-1.16182
52652356	chr16:52652356:T:C	1.88247e-09	-1.56751	-0.824772	5.26679e-05	-1.60743	-0.767679
52652531	chr16:52652531:G:A	3.78063e-09	-1.69498	-3.11501e-10	0.000104034	-1.6944	-3.11501e-10
52652698	chr16:52652698:G:A	7.02788e-09	-1.46546e-10	-1.07498	0.000186859	-1.46546e-10	-1.10876
52653141	chr16:52653141:G:A	1.36255e-09	-1.47958	-1.23593	3.54371e-05	-1.52703	-1.24433
52653218	chr16:52653218:A:G	4.33926e-09	-1.55716	-3.11501e-10	0.000113699	-1.60556	-3.11501e-10
52653637	chr16:52653637:A:G	1.26947e-09	-1.68208	-1.10419	3.65114e-05	-1.67994	-1.06155
52653836	chr16:52653836:G:T	3.00741e-09	-1.66313	-0.26066	9.87125e-05	-1.62016	-0.126742
52653853	chr16:52653853:G:C	4.71651e-09	-1.4738	-3.11501e-10	0.000124031	-1.51858	-3.11501e-10
52653867	chr16:52653867:A:G	1.51474e-09	-1.40292	-1.20671	3.90074e-05	-1.45796	-1.21741
52653897	chr16:52653897:G:A	3.38399e-09	-1.66185	-0.143965	0.000112321	-1.61812	0.000370318
52654192	chr16:52654192:T:C	1.42579e-09	-1.5725	-1.09764	4.108e-05	-1.53644	-1.08715
52654440	chr16:52654440:A:C	1.04419e-09	-1.69174	-1.28988	2.8401e-05	-1.69922	-1.29347
52654598	chr16:52654598:A:G	5.90735e-09	-1.46546e-10	-1.24867	0.000162885	-1.46546e-10	-1.24607
52655150	chr16:52655150:A:G	1.48996e-09	-1.39529	-1.23083	3.84337e-05	-1.45081	-1.23937
52655601	chr16:52655601:A:G	2.72857e-09	-1.42265	-0.598437	7.36437e-05	-1.39502	-0.644858
52655997	chr16:52655997:C:T	7.66242e-09	-1.46546e-10	-0.988539	0.000202824	-1.46546e-10	-1.02677
52656076	chr16:52656076:G:T	4.54855e-09	-1.51006	-3.11501e-10	0.000120253	-1.54951	-3.11501e-10
52656414	chr16:52656414:A:G	2.68714e-09	-1.18001	-0.856384	7.90761e-05	-1.13114	-0.837565
52656534	chr16:52656534:C:A	8.99648e-09	-1.46546e-10	-0.828034	0.000271056	-1.46546e-10	-0.736788
52656792	chr16:52656792:C:T	8.68766e-09	-1.46546e-10	-0.862964	0.000247688	-1.46546e-10	-0.826943
52656890	chr16:52656890:A:G	2.04459e-09	-1.4136	-0.896071	5.93342e-05	-1.40343	-0.852501
52656997	chr16:52656997:T:G	1.108e-09	-1.62346	-1.29885	2.98816e-05	-1.64306	-1.29881
52657016	chr16:52657016:A:G	1.76842e-09	-1.45125	-1.00353	5.16368e-05	-1.39814	-0.996741
52657107	chr16:52657107:G:T	2.23636e-09	-1.32565	-0.894367	6.40864e-05	-1.28647	-0.892416
52657429	chr16:52657429:A:T	1.58459e-08	-1.46546e-10	-0.261955	0.000395723	-1.46546e-10	-0.3584
52657868	chr16:52657868:C:A	1.39459e-09	-1.48293	-1.20934	3.61541e-05	-1.53152	-1.2198
52657920	chr16:52657920:A:C	1.61796e-09	-1.52797	-1.01573	4.23936e-05	-1.50172	-1.09039
52657999	chr16:52657999:CTT:C	2.22675e-09	-1.49869	-0.725639	6.01655e-05	-1.47566	-0.766351
52658496	chr16:52658496:C:G	1.20639e-09	-1.68851	-1.14872	3.6926e-05	-1.69536	-1.03483
52658579	chr16:52658579:A:T	1.56561e-09	-1.53879	-1.03781	4.54941e-05	-1.49448	-1.02705
52658620	chr16:52658620:C:T	3.82486e-09	-1.68335	-3.11501e-10	0.000105633	-1.67914	-3.11501e-10
52658711	chr16:52658711:A:ATC	1.56084e-09	-1.54374	-1.0359	4.51565e-05	-1.50024	-1.02874
52659873	chr16:52659873:ATGTTGCAGAAGGAAAAGAGTG:A	4.06624e-09	-1.62215	-3.11501e-10	0.000121341	-1.54051	-3.11501e-10
52660096	chr16:52660096:G:A	6.38772e-09	-1.46546e-10	-1.17049	0.000179748	-1.46546e-10	-1.14756
52660193	chr16:52660193:G:A	8.33243e-09	-1.46546e-10	-0.904713	0.000234861	-1.46546e-10	-0.880119
52660766	chr16:52660766:G:A	6.04222e-09	-1.46546e-10	-1.2261	0.00016192	-1.46546e-10	-1.25201
52660977	chr16:52660977:C:A	2.41675e-09	-1.36296	-0.779481	6.8926e-05	-1.32801	-0.778069
52661201	chr16:52661201:A:G	5.96402e-09	-1.46546e-10	-1.23912	0.000163004	-1.46546e-10	-1.24534
52661361	chr16:52661361:T:C	7.30009e-09	-1.46546e-10	-1.03698	0.000195882	-1.46546e-10	-1.0616
52661499	chr16:52661499:C:A	7.94084e-09	-1.46546e-10	-0.952848	0.000211042	-1.46546e-10	-0.987055
52662180	chr16:52662180:G:A	2.46802e-09	-1.32697	-0.794476	7.06431e-05	-1.29066	-0.79081
52662232	chr16:52662232:T:A	1.47458e-09	-1.45881	-1.17768	3.81157e-05	-1.51138	-1.18711
52662376	chr16:52662376:C:T	5.76054e-09	-1.24157	-0.0322628	0.000167049	-1.18493	-0.0358964
52662551	chr16:52662551:CTT:C	9.05611e-09	-1.46546e-10	-0.821428	0.000272956	-1.46546e-10	-0.729804
52662558	chr16:52662558:G:A	1.50137e-08	-1.46546e-10	-0.315907	0.000426437	-1.46546e-10	-0.283649
52662658	chr16:52662658:A:G	3.93639e-09	-1.6546	-3.11501e-10	0.000107578	-1.6609	-3.11501e-10
52662920	chr16:52662920:C:T	1.30543e-08	-1.46546e-10	-0.455749	0.000416085	-1.46546e-10	-0.308223
52663712	chr16:52663712:A:G	1.07053e-09	-1.6887	-1.26802	2.89225e-05	-1.69917	-1.27532
52663937	chr16:52663937:C:T	2.43981e-09	-1.35891	-0.77404	6.94986e-05	-1.32496	-0.772841
52663966	chr16:52663966:A:G	7.02717e-09	-1.46546e-10	-1.07508	0.000186053	-1.46546e-10	-1.11308
52663998	chr16:52663998:A:AT	1.42778e-07	-1.46546e-10	1.93642	0.00362569	-1.46546e-10	1.85669
52664041	chr16:52664041:C:A	4.81901e-09	-1.4523	-3.11501e-10	0.000122489	-1.53109	-3.11501e-10
52664055	chr16:52664055:CCT:C	5.90935e-09	-1.46546e-10	-1.24833	0.000159051	-1.46546e-10	-1.26989
52664061	chr16:52664061:T:C	1.58594e-09	-1.53963	-1.02406	4.67616e-05	-1.48383	-1.01022
52664134	chr16:52664134:T:A	1.60587e-09	-1.51624	-1.03497	4.20889e-05	-1.49163	-1.1077
52664145	chr16:52664145:A:G	1.62422e-09	-1.50521	-1.03463	4.26653e-05	-1.47827	-1.10746
52664154	chr16:52664154:G:A	1.28968e-08	-1.46546e-10	-0.46789	0.000374464	-1.46546e-10	-0.413617
52664179	chr16:52664179:C:A	1.39357e-09	-1.49552	-1.19748	3.6265e-05	-1.54347	-1.20479
52664302	chr16:52664302:T:A	5.63496e-09	-1.46546e-10	-1.29588	0.000154487	-1.46546e-10	-1.299
52664801	chr16:52664801:A:G	7.90707e-09	-1.46546e-10	-0.957111	0.00021164	-1.46546e-10	-0.984226
52664934	chr16:52664934:T:C	1.55943e-09	-1.56066	-1.01989	4.61597e-05	-1.50418	-1.00283
52664948	chr16:52664948:A:G	1.63476e-09	-1.50081	-1.03256	4.21602e-05	-1.54732	-1.05031
52665933	chr16:52665933:C:T	7.45538e-09	-1.01593	-3.11501e-10	0.000214971	-0.968612	-3.11501e-10
52666226	chr16:52666226:G:A	5.62549e-09	-1.46546e-10	-1.29756	0.000155721	-1.46546e-10	-1.29105
52666252	chr16:52666252:A:G	9.57602e-09	-1.46546e-10	-0.765605	0.000251713	-1.46546e-10	-0.810823
52666325	chr16:52666325:T:C	4.03638e-09	-1.62952	-3.11501e-10	0.000110322	-1.63571	-3.11501e-10
52666608	chr16:52666608:C:T	2.11402e-09	-1.5158	-0.760474	5.4899e-05	-1.55776	-0.775863
52667619	chr16:52667619:A:G	7.03771e-09	-1.46546e-10	-1.07358	0.000186302	-1.46546e-10	-1.11174
52667778	chr16:52667778:G:A	1.04783e-09	-1.6923	-1.28584	2.84847e-05	-1.69923	-1.29052
52667955	chr16:52667955:G:A	1.17494e-09	-1.68206	-1.18158	3.55285e-05	-1.69161	-1.07717
52668157	chr16:52668157:A:G	6.67629e-09	-1.46546e-10	-1.1263	0.000180924	-1.46546e-10	-1.14104
52668410	chr16:52668410:C:T	5.64443e-09	-1.46546e-10	-1.2942	0.000155494	-1.46546e-10	-1.29251
52668466	chr16:52668466:G:C	1.54694e-09	-1.68611	-0.902481	5.14922e-05	-1.69443	-0.703251
52668605	chr16:52668605:G:A	1.47546e-09	-1.52604	-1.10986	4.09989e-05	-1.49028	-1.13529
52668653	chr16:52668653:A:G	3.78583e-09	-1.6936	-3.11501e-10	0.000104034	-1.69439	-3.11501e-10
52668834	chr16:52668834:C:T	1.03668e-09	-1.69484	-1.294	2.83198e-05	-1.69882	-1.29673
52668992	chr16:52668992:A:G	1.79491e-09	-1.53121	-0.908697	4.63363e-05	-1.57413	-0.929055
52669149	chr16:52669149:G:A	7.02407e-09	-1.46546e-10	-1.07552	0.000185975	-1.46546e-10	-1.1135
52669737	chr16:52669737:A:G	3.76474e-09	-1.69919	-3.11501e-10	0.000103548	-1.69908	-3.11501e-10
52669881	chr16:52669881:C:T	5.66439e-09	-1.46546e-10	-1.29067	0.000157734	-1.46546e-10	-1.2782
52669935	chr16:52669935:A:C	5.66836e-09	-1.46546e-10	-1.28997	0.000157903	-1.46546e-10	-1.27713
52670014	chr16:52670014:A:G	1.76965e-09	-1.69862	-0.755465	5.36558e-05	-1.69818	-0.658347
52670322	chr16:52670322:A:C	4.67534e-09	-1.48257	-3.11501e-10	0.000129552	-1.47503	-3.11501e-10
52670487	chr16:52670487:T:C	7.54038e-09	-1.46546e-10	-1.0046	0.00020868	-1.46546e-10	-0.998312
52670563	chr16:52670563:G:A	1.62295e-09	-1.53918	-1.00144	4.20908e-05	-1.58093	-1.01836
52670631	chr16:52670631:C:G	1.65153e-09	-1.55317	-0.969993	4.29181e-05	-1.5929	-0.986921
52670919	chr16:52670919:G:A	2.21532e-09	-1.24288	-0.986589	6.4513e-05	-1.2335	-0.938744
52671288	chr16:52671288:C:G	4.32417e-09	-1.56065	-3.11501e-10	0.000109417	-1.64394	-3.11501e-10
52672038	chr16:52672038:C:T	5.85312e-09	-1.46546e-10	-1.25789	0.000164426	-1.46546e-10	-1.23665
52672078	chr16:52672078:T:C	5.86248e-09	-1.46546e-10	-1.25629	0.000164759	-1.46546e-10	-1.23463
52672282	chr16:52672282:G:A	5.93016e-09	-1.46546e-10	-1.24482	0.00016705	-1.46546e-10	-1.22082
52672316	chr16:52672316:G:C	1.06433e-08	-1.46546e-10	-0.659933	0.000279442	-1.46546e-10	-0.706318
52672393	chr16:52672393:G:A	1.53705e-09	-1.69108	-0.903928	5.11295e-05	-1.69708	-0.70767
52672840	chr16:52672840:T:A	5.86153e-09	-1.46546e-10	-1.25646	0.000164757	-1.46546e-10	-1.23464
52672932	chr16:52672932:G:A	1.3876e-09	-1.67211	-1.02518	4.06064e-05	-1.69179	-0.943398
52673206	chr16:52673206:C:T	8.56497e-09	-1.46546e-10	-0.877187	0.000227342	-1.46546e-10	-0.912658
52673602	chr16:52673602:G:A	1.64329e-09	-1.565	-0.963168	4.27772e-05	-1.6031	-0.980008
52673941	chr16:52673941:G:T	2.94137e-09	-1.57716	-0.368832	8.32126e-05	-1.54644	-0.371277
52674006	chr16:52674006:A:G	8.52253e-09	-1.46546e-10	-0.882154	0.000226425	-1.46546e-10	-0.916698
52674028	chr16:52674028:A:G	1.31311e-09	-1.50647	-1.246	3.88483e-05	-1.44638	-1.23307
52674104	chr16:52674104:G:C	5.77736e-09	-1.46546e-10	-1.27092	0.000161794	-1.46546e-10	-1.25279
52674175	chr16:52674175:A:G	1.16871e-08	-1.46546e-10	-0.56638	0.000340094	-1.46546e-10	-0.509892
52674208	chr16:52674208:C:A	1.64822e-09	-1.59042	-0.934754	4.30557e-05	-1.62472	-0.951898
52674290	chr16:52674290:A:G	1.53159e-09	-1.66734	-0.931219	4.53244e-05	-1.68957	-0.835694
52674455	chr16:52674455:T:C	2.48416e-09	-1.55965	-0.555277	7.11842e-05	-1.52642	-0.547425
52674825	chr16:52674825:C:T	5.78494e-09	-1.46546e-10	-1.26961	0.000162147	-1.46546e-10	-1.25061
52675121	chr16:52675121:T:C	1.05356e-09	-1.67752	-1.29517	2.87582e-05	-1.68479	-1.2954
52675365	chr16:52675365:C:G	6.76262e-09	-1.46546e-10	-1.11346	0.000186764	-1.46546e-10	-1.10927
52675465	chr16:52675465:T:C	1.7901e-09	-1.69362	-0.748979	5.40421e-05	-1.69907	-0.650285
52675728	chr16:52675728:A:G	1.05185e-09	-1.67657	-1.29775	2.87061e-05	-1.68412	-1.29788
52675951	chr16:52675951:C:T	1.31785e-08	-1.46546e-10	-0.446278	0.00041797	-1.46546e-10	-0.303704
52676351	chr16:52676351:T:G	1.74924e-09	-1.69593	-0.769758	5.27565e-05	-1.69922	-0.674206
52676370	chr16:52676370:T:C	4.33604e-09	-1.55791	-3.11501e-10	0.00013328	-1.44666	-3.11501e-10
52676454	chr16:52676454:T:C	1.45865e-09	-1.69889	-0.94847	4.55746e-05	-1.69732	-0.822448
52676554	chr16:52676554:A:G	5.84143e-09	-1.46546e-10	-1.25989	0.000164137	-1.46546e-10	-1.23841
52676653	chr16:52676653:C:T	1.04186e-09	-1.68476	-1.2991	2.84876e-05	-1.69053	-1.29911
52676665	chr16:52676665:A:T	1.47373e-09	-1.69903	-0.938046	4.61251e-05	-1.69767	-0.810086
52676774	chr16:52676774:T:C	5.67333e-09	-1.46546e-10	-1.28909	0.000158507	-1.46546e-10	-1.27332
52677443	chr16:52677443:T:C	4.15033e-09	-1.60168	-3.11501e-10	0.000112758	-1.61387	-3.11501e-10
52678010	chr16:52678010:G:A	5.81112e-09	-1.46546e-10	-1.26509	0.000163057	-1.46546e-10	-1.24501
52678051	chr16:52678051:G:A	1.7865e-09	-1.69851	-0.746094	5.78388e-05	-1.69441	-0.587042
52678231	chr16:52678231:A:G	1.18754e-09	-1.69539	-1.1576	3.61385e-05	-1.69884	-1.05291
52678451	chr16:52678451:T:C	1.57631e-09	-1.5745	-0.995287	4.11581e-05	-1.61091	-1.01078
52678635	chr16:52678635:G:T	1.38169e-09	-1.69885	-1.00271	4.26193e-05	-1.69723	-0.889574
52678919	chr16:52678919:G:A	1.08526e-09	-1.68691	-1.25614	2.97027e-05	-1.69547	-1.2524
52679208	chr16:52679208:C:G	1.63451e-09	-1.55876	-0.974763	4.28441e-05	-1.59821	-0.983333
52679248	chr16:52679248:A:C	6.23999e-09	-1.46546e-10	-1.19389	0.000167311	-1.46546e-10	-1.21926
52679652	chr16:52679652:G:A	4.25016e-09	-1.57791	-3.11501e-10	0.000117032	-1.57667	-3.11501e-10
52679938	chr16:52679938:A:G	1.50726e-09	-1.31804	-1.29653	4.28333e-05	-1.28681	-1.29499
52680222	chr16:52680222:G:A	1.33995e-09	-1.44477	-1.28747	3.94925e-05	-1.37903	-1.28397
52680289	chr16:52680289:A:G	3.9675e-09	-1.64673	-3.11501e-10	0.00010415	-1.69328	-3.11501e-10
52680442	chr16:52680442:C:A	1.33319e-08	-1.46546e-10	-0.434711	0.000340919	-1.46546e-10	-0.507468
52680799	chr16:52680799:G:A	6.08721e-09	-1.46546e-10	-1.21868	0.000169404	-1.46546e-10	-1.20683
52681119	chr16:52681119:T:C	8.14348e-09	-1.46546e-10	-0.92765	0.000220944	-1.46546e-10	-0.941204
52681230	chr16:52681230:T:C	3.76474e-09	-1.69919	-3.11501e-10	0.000107832	-1.65854	-3.11501e-10
52681257	chr16:52681257:A:G	1.14085e-09	-1.6898	-1.20329	3.40964e-05	-1.69629	-1.11363
52681497	chr16:52681497:A:G	1.10129e-09	-1.69372	-1.23467	3.23873e-05	-1.69829	-1.16306
52681695	chr16:52681695:T:C	5.84077e-09	-1.46546e-10	-1.26	0.000163457	-1.46546e-10	-1.24256
52681861	chr16:52681861:A:C	8.02256e-09	-1.46546e-10	-0.94261	0.000217613	-1.46546e-10	-0.956395
52681971	chr16:52681971:C:T	1.60714e-09	-1.34939	-1.20102	4.69667e-05	-1.34003	-1.14964
52682748	chr16:52682748:G:T	5.98699e-09	-1.46546e-10	-1.23528	0.000167996	-1.46546e-10	-1.21518
52682791	chr16:52682791:G:T	3.78038e-09	-1.69504	-3.11501e-10	0.000103918	-1.69551	-3.11501e-10
52682798	chr16:52682798:G:C	7.82447e-09	-1.46546e-10	-0.967611	0.000212388	-1.46546e-10	-0.980696
52682997	chr16:52682997:G:C	7.00543e-09	-1.46546e-10	-1.07818	0.000193782	-1.46546e-10	-1.07238
52683130	chr16:52683130:T:A	1.27496e-09	-1.50119	-1.28076	3.28266e-05	-1.55686	-1.29102
52683211	chr16:52683211:A:G	1.29942e-09	-1.4851	-1.27785	3.33776e-05	-1.54317	-1.28806
52683238	chr16:52683238:T:C	1.28316e-09	-1.48854	-1.28701	3.30609e-05	-1.5464	-1.29436
52683598	chr16:52683598:T:C	1.29021e-09	-1.4903	-1.27977	3.31835e-05	-1.54761	-1.28945
52683627	chr16:52683627:T:A	5.76643e-09	-1.46546e-10	-1.27281	0.000160895	-1.46546e-10	-1.25836
52684487	chr16:52684487:A:G	1.2949e-09	-1.48553	-1.2809	3.3291e-05	-1.54355	-1.29027
52684812	chr16:52684812:C:T	4.15279e-09	-1.60109	-3.11501e-10	0.000115417	-1.59056	-3.11501e-10
52684877	chr16:52684877:G:A	5.96924e-09	-1.46546e-10	-1.23825	0.000166549	-1.46546e-10	-1.22383
52685042	chr16:52685042:A:G	1.98915e-08	-1.46546e-10	-0.0345751	0.00048072	-1.46546e-10	-0.163828
52685137	chr16:52685137:A:G	6.41661e-09	-1.46546e-10	-1.16598	0.000181172	-1.46546e-10	-1.13967
52685246	chr16:52685246:A:G	7.73766e-09	-1.46546e-10	-0.978768	0.000209963	-1.46546e-10	-0.992183
52685336	chr16:52685336:CAG:C	6.77855e-09	-1.46546e-10	-1.1111	0.000179861	-1.46546e-10	-1.14693
52685383	chr16:52685383:GA:G	9.61336e-09	-1.46546e-10	-0.761714	0.000291787	-1.46546e-10	-0.663089
52685484	chr16:52685484:T:C	5.99818e-09	-1.46546e-10	-1.23341	0.000168191	-1.46546e-10	-1.21401
52685566	chr16:52685566:G:A	4.32106e-09	-1.56137	-3.11501e-10	0.000109455	-1.6436	-3.11501e-10
52685802	chr16:52685802:C:CT	1.47989e-09	-1.69592	-0.936986	4.63116e-05	-1.69646	-0.807257
52685804	chr16:52685804:C:T	1.46532e-09	-1.69674	-0.946047	4.58016e-05	-1.69722	-0.817579
52686047	chr16:52686047:T:C	6.12792e-09	-1.46546e-10	-1.21201	0.000173707	-1.46546e-10	-1.18174
52686227	chr16:52686227:T:A	6.10286e-09	-1.46546e-10	-1.21611	0.00017284	-1.46546e-10	-1.18675
52686467	chr16:52686467:C:T	4.719e-09	-1.47327	-3.11501e-10	0.000132343	-1.45371	-3.11501e-10
52686696	chr16:52686696:C:T	1.48594e-09	-1.56694	-1.06188	3.87804e-05	-1.60467	-1.07653
52687180	chr16:52687180:G:A	1.30659e-09	-1.49981	-1.25764	3.33985e-05	-1.55578	-1.27482
52687269	chr16:52687269:C:T	5.94282e-09	-1.46546e-10	-1.24268	0.000166508	-1.46546e-10	-1.22407
52687288	chr16:52687288:T:C	5.97612e-09	-1.46546e-10	-1.2371	0.000167551	-1.46546e-10	-1.21782
52687444	chr16:52687444:T:A	1.34032e-09	-1.47825	-1.25371	3.41691e-05	-1.53698	-1.27081
52687897	chr16:52687897:A:G	6.06541e-09	-1.46546e-10	-1.22227	0.000170451	-1.46546e-10	-1.20066
52687948	chr16:52687948:G:A	1.3613e-09	-1.47371	-1.24272	3.45955e-05	-1.5333	-1.26209
52688439	chr16:52688439:T:C	1.28121e-09	-1.52311	-1.25395	3.28806e-05	-1.57511	-1.27112
52689265	chr16:52689265:AT:A	5.96787e-09	-1.46546e-10	-1.23848	0.000167317	-1.46546e-10	-1.21922
52689267	chr16:52689267:G:A	3.77054e-09	-1.69765	-3.11501e-10	0.000103536	-1.69919	-3.11501e-10
52689459	chr16:52689459:T:C	5.9707e-09	-1.46546e-10	-1.238	0.000167402	-1.46546e-10	-1.21872
52689690	chr16:52689690:A:C	1.03162e-09	-1.69545	-1.29829	2.84812e-05	-1.69899	-1.29088
52689709	chr16:52689709:A:G	1.28962e-09	-1.50338	-1.26714	3.3087e-05	-1.55879	-1.28118
52689782	chr16:52689782:A:G	1.29427e-09	-1.51278	-1.25413	3.31202e-05	-1.56678	-1.27219
52690168	chr16:52690168:T:C	1.3317e-09	-1.4916	-1.24681	3.39641e-05	-1.54846	-1.26535
52690189	chr16:52690189:A:G	1.30112e-09	-1.50526	-1.25639	3.33184e-05	-1.56005	-1.27295
52690912	chr16:52690912:C:T	1.31573e-09	-1.49891	-1.25156	3.36186e-05	-1.55483	-1.2692
52691154	chr16:52691154:A:G	5.91644e-09	-1.46546e-10	-1.24713	0.000165654	-1.46546e-10	-1.22921
52691329	chr16:52691329:C:T	1.17843e-08	-1.46546e-10	-0.558101	0.000339835	-1.46546e-10	-0.510652
52691547	chr16:52691547:T:C	1.33948e-09	-1.4762	-1.25639	3.41547e-05	-1.53526	-1.27295
52691945	chr16:52691945:T:G	1.63878e-09	-1.26778	-1.26314	4.79876e-05	-1.2396	-1.22857
52692162	chr16:52692162:T:C	4.19501e-09	-1.59097	-3.11501e-10	0.000111515	-1.62495	-3.11501e-10
52692514	chr16:52692514:T:C	5.62067e-09	-1.46546e-10	-1.29842	0.000154945	-1.46546e-10	-1.29604
52692607	chr16:52692607:C:T	5.94853e-09	-1.46546e-10	-1.24172	0.000166681	-1.46546e-10	-1.22303
52692686	chr16:52692686:G:A	5.67391e-09	-1.46546e-10	-1.28899	0.00015781	-1.46546e-10	-1.27772
52693096	chr16:52693096:T:C	5.82951e-09	-1.46546e-10	-1.26193	0.000164053	-1.46546e-10	-1.23893
52693219	chr16:52693219:A:G	6.54658e-09	-1.14592	-3.11501e-10	0.000129778	-1.47329	-3.11501e-10
52693403	chr16:52693403:TC:T	7.88076e-09	-1.46546e-10	-0.960443	0.000201949	-1.46546e-10	-1.0311
52693525	chr16:52693525:T:C	6.19438e-09	-1.20122	-3.11501e-10	0.000125344	-1.50805	-3.11501e-10
52693661	chr16:52693661:C:G	1.25397e-09	-1.67962	-1.11893	3.3283e-05	-1.69689	-1.13717
52693833	chr16:52693833:T:C	3.79161e-09	-1.69208	-3.11501e-10	0.000106101	-1.67472	-3.11501e-10
52693888	chr16:52693888:C:T	6.00426e-09	-1.46546e-10	-1.2324	0.000168472	-1.46546e-10	-1.21234
52693891	chr16:52693891:A:C	2.59893e-09	-1.5225	-0.547268	7.37057e-05	-1.48575	-0.553283
52693915	chr16:52693915:CT:C	1.69678e-08	-1.46546e-10	-0.193551	0.000550063	-1.46546e-10	-0.0290796
52694449	chr16:52694449:A:G	1.36224e-09	-1.48385	-1.23188	3.45989e-05	-1.54182	-1.25347
52694644	chr16:52694644:A:G	1.29172e-09	-1.51951	-1.24939	3.30834e-05	-1.57226	-1.26782
52694660	chr16:52694660:G:A	6.89597e-09	-1.46546e-10	-1.09393	0.000190606	-1.46546e-10	-1.08891
52695509	chr16:52695509:A:T	5.62307e-09	-1.46546e-10	-1.29799	0.000155448	-1.46546e-10	-1.2928
52695613	chr16:52695613:T:C	1.31046e-09	-1.5084	-1.24609	3.34901e-05	-1.56295	-1.26491
52695975	chr16:52695975:C:G	5.92626e-09	-1.46546e-10	-1.24547	0.000167578	-1.46546e-10	-1.21766
52696147	chr16:52696147:C:T	6.04003e-09	-1.46546e-10	-1.22646	0.000168834	-1.46546e-10	-1.2102
52696231	chr16:52696231:T:C	1.27722e-09	-1.67562	-1.10456	3.37831e-05	-1.69535	-1.1238
52696403	chr16:52696403:C:T	5.82462e-09	-1.46546e-10	-1.26277	0.000163875	-1.46546e-10	-1.24001
52696756	chr16:52696756:A:ATGTAGG	1.45624e-09	-1.59076	-1.05825	3.81534e-05	-1.62469	-1.07281
52696998	chr16:52696998:T:C	1.81148e-09	-1.54367	-0.887055	5.29847e-05	-1.53761	-0.831505
52697472	chr16:52697472:T:C	1.71123e-09	-1.22621	-1.26145	5.11954e-05	-1.1488	-1.25466
52697478	chr16:52697478:A:G	5.97567e-09	-1.46546e-10	-1.23717	0.000167566	-1.46546e-10	-1.21773
52697675	chr16:52697675:AT:A	1.76106e-08	-1.46546e-10	-0.156367	0.000572399	-1.46546e-10	0.0107226
52697693	chr16:52697693:C:T	1.4635e-09	-1.59156	-1.05248	3.85712e-05	-1.62532	-1.06129
52698042	chr16:52698042:C:T	4.49622e-09	-1.52163	-3.11501e-10	0.00012155	-1.53879	-3.11501e-10
52698193	chr16:52698193:G:A	1.27823e-09	-1.68227	-1.09712	3.3949e-05	-1.69773	-1.11653
52698357	chr16:52698357:C:T	1.65084e-08	-1.46546e-10	-0.221	0.000533968	-1.46546e-10	-0.0587773
52698657	chr16:52698657:T:C	1.33819e-09	-1.66691	-1.06664	3.51529e-05	-1.69186	-1.08754
52698785	chr16:52698785:T:A	1.75861e-08	-1.46546e-10	-0.15776	0.000571896	-1.46546e-10	0.00984483
52698896	chr16:52698896:A:G	1.28875e-09	-1.50264	-1.26855	3.30876e-05	-1.55761	-1.28235
52698916	chr16:52698916:A:G	1.25725e-09	-1.51803	-1.27792	3.24305e-05	-1.5707	-1.28932
52699469	chr16:52699469:A:T	7.78935e-09	-1.46546e-10	-0.97211	0.000203704	-1.46546e-10	-1.02245
52699665	chr16:52699665:C:T	1.24347e-09	-1.55819	-1.24878	3.20364e-05	-1.60352	-1.26872
52699724	chr16:52699724:A:C	1.03074e-09	-1.69921	-1.29538	2.88135e-05	-1.69427	-1.284
52699754	chr16:52699754:T:G	3.90353e-09	-1.66299	-3.11501e-10	0.000108189	-1.65524	-3.11501e-10
52699854	chr16:52699854:G:A	1.30534e-09	-1.65432	-1.10409	3.41629e-05	-1.68772	-1.12025
52700008	chr16:52700008:ATCT:A	2.4369e-09	-1.32652	-0.807619	7.09113e-05	-1.2601	-0.817582
52700233	chr16:52700233:C:A	1.02889e-09	-1.69916	-1.29723	2.86745e-05	-1.69477	-1.28834
52700610	chr16:52700610:A:G	1.03462e-09	-1.69924	-1.2916	2.90276e-05	-1.69354	-1.27733
52701057	chr16:52701057:T:G	5.93945e-09	-1.46546e-10	-1.24325	0.000166397	-1.46546e-10	-1.22474
52701145	chr16:52701145:G:T	1.75669e-08	-1.46546e-10	-0.158848	0.00057104	-1.46546e-10	0.00834646
52701608	chr16:52701608:A:G	1.29687e-09	-1.67186	-1.09305	3.41765e-05	-1.69439	-1.11318
52701683	chr16:52701683:A:G	1.22602e-09	-1.58177	-1.23932	3.15914e-05	-1.62487	-1.26136
52701780	chr16:52701780:T:G	1.18216e-08	-1.46546e-10	-0.554936	0.000384099	-1.46546e-10	-0.388213
52701781	chr16:52701781:T:G	5.93653e-09	-1.46546e-10	-1.24374	0.000163157	-1.46546e-10	-1.2444
52702996	chr16:52702996:C:T	1.09788e-08	-0.628903	-3.11501e-10	0.000346378	-0.491583	-3.11501e-10
52703306	chr16:52703306:T:C	4.21999e-09	-0.859075	-0.725959	0.000107968	-0.9267	-0.730581
52703326	chr16:52703326:ATGAGAAAT:A	5.03126e-09	-1.4092	-3.11501e-10	0.000123423	-1.52349	-3.11501e-10
52703550	chr16:52703550:T:C	1.81464e-09	-1.66863	-0.760354	5.88124e-05	-1.63282	-0.631938
52703688	chr16:52703688:T:G	1.86189e-09	-1.67859	-0.724682	6.02492e-05	-1.64758	-0.593041
52703842	chr16:52703842:T:A	3.1637e-09	-0.632514	-1.24061	8.39334e-05	-0.674347	-1.23474
52704051	chr16:52704051:C:A	1.50212e-09	-1.62692	-0.991073	3.95078e-05	-1.655	-1.00761
52704061	chr16:52704061:G:A	1.37112e-09	-1.46476	-1.24448	3.7709e-05	-1.45633	-1.25289
52704095	chr16:52704095:G:T	1.50955e-09	-1.62041	-0.992646	3.96552e-05	-1.64976	-1.00913
52704115	chr16:52704115:A:T	1.52429e-09	-1.61069	-0.992646	3.99565e-05	-1.64219	-1.00913
52704154	chr16:52704154:T:C	5.73888e-09	-1.46546e-10	-1.2776	0.000156455	-1.46546e-10	-1.28634
52704160	chr16:52704160:C:T	2.00835e-09	-1.1871	-1.14046	5.53811e-05	-1.25949	-1.06539
52704201	chr16:52704201:G:A	1.53989e-09	-1.60671	-0.986445	4.03135e-05	-1.63932	-1.00311
52704202	chr16:52704202:T:C	1.5414e-09	-1.59825	-0.993924	4.02943e-05	-1.63249	-1.01041
52704253	chr16:52704253:G:C	1.53086e-09	-1.60452	-0.994515	4.0076e-05	-1.63738	-1.01096
52704296	chr16:52704296:G:A	1.54208e-09	-1.60037	-0.991367	4.03331e-05	-1.63402	-1.00792
52704422	chr16:52704422:A:T	2.24535e-08	-1.46546e-10	0.0865799	0.000757394	-1.46546e-10	0.290771
52704497	chr16:52704497:G:C	1.70008e-09	-1.69726	-0.796934	5.40795e-05	-1.68236	-0.666297
52704525	chr16:52704525:A:G	3.85206e-09	-1.67626	-3.11501e-10	0.000107497	-1.66165	-3.11501e-10
52704678	chr16:52704678:C:T	1.65954e-08	-1.46546e-10	-0.215744	0.000545512	-1.46546e-10	-0.0373891
52704916	chr16:52704916:C:A	1.69106e-09	-1.20518	-1.29434	4.64957e-05	-1.21227	-1.28749
52705058	chr16:52705058:T:C	7.86318e-09	-1.46546e-10	-0.962676	0.000230864	-1.46546e-10	-0.897285
52705186	chr16:52705186:C:T	1.51789e-08	-1.46546e-10	-0.304962	0.000495872	-1.46546e-10	-0.132795
52705265	chr16:52705265:C:T	1.07265e-09	-1.65786	-1.29687	2.94787e-05	-1.66331	-1.29214
52705956	chr16:52705956:T:C	5.87154e-09	-1.46546e-10	-1.25475	0.000164218	-1.46546e-10	-1.23792
52706103	chr16:52706103:G:A	5.67447e-09	-1.46546e-10	-1.28889	0.000155216	-1.46546e-10	-1.2943
52706164	chr16:52706164:T:C	6.83376e-09	-1.10299	-3.11501e-10	0.000198231	-1.04968	-3.11501e-10
52706465	chr16:52706465:A:G	5.74941e-09	-1.46546e-10	-1.27577	0.00015637	-1.46546e-10	-1.28689
52706909	chr16:52706909:A:G	1.95002e-09	-1.09414	-1.26289	5.23501e-05	-1.09654	-1.28462
52707016	chr16:52707016:A:T	1.43441e-09	-1.61107	-1.05305	3.75359e-05	-1.64222	-1.0716
52707201	chr16:52707201:A:T	9.9539e-09	-1.46546e-10	-0.726903	0.000262479	-1.46546e-10	-0.768942
52707446	chr16:52707446:A:G	2.4641e-09	-0.97189	-1.15115	6.45001e-05	-1.02146	-1.15099
52707450	chr16:52707450:G:A	1.90486e-09	-1.21884	-1.16162	5.24359e-05	-1.28977	-1.08975
52707808	chr16:52707808:C:G	6.0266e-09	-1.22868	-3.11501e-10	0.000178977	-1.15186	-3.11501e-10
52708072	chr16:52708072:C:T	8.26834e-09	-1.46546e-10	-0.912433	0.000225276	-1.46546e-10	-0.921787
52708341	chr16:52708341:T:C	3.95628e-09	-1.64956	-3.11501e-10	0.000106432	-1.67161	-3.11501e-10
52708346	chr16:52708346:T:C	1.80356e-09	-1.14061	-1.29449	4.96135e-05	-1.14717	-1.28768
52708928	chr16:52708928:T:C	2.41547e-09	-1.03945	-1.10353	6.86755e-05	-1.04411	-1.06561
52709093	chr16:52709093:C:A	1.8689e-09	-1.11092	-1.28859	5.12732e-05	-1.12229	-1.27966
52709503	chr16:52709503:G:A	1.75778e-09	-1.23984	-1.22097	4.75086e-05	-1.29805	-1.18015
52710000	chr16:52710000:T:C	6.4474e-09	-1.46546e-10	-1.16119	0.0001762	-1.46546e-10	-1.1675
52710852	chr16:52710852:C:T	5.74972e-09	-1.46546e-10	-1.27572	0.000159552	-1.46546e-10	-1.26674
52711389	chr16:52711389:A:T	7.69155e-09	-1.46546e-10	-0.984745	0.000228427	-1.46546e-10	-0.907897
52711411	chr16:52711411:T:C	5.73392e-09	-1.46546e-10	-1.27847	0.000156307	-1.46546e-10	-1.28729
52711647	chr16:52711647:AAAG:A	1.2236e-09	-1.66006	-1.16301	3.36402e-05	-1.64666	-1.17674
52711716	chr16:52711716:G:A	1.51933e-09	-1.31485	-1.29175	3.97652e-05	-1.38177	-1.27435
52712177	chr16:52712177:A:C	2.44297e-09	-1.11296	-1.01869	6.937e-05	-1.12205	-0.977605
52712195	chr16:52712195:A:G	1.46161e-08	-1.46546e-10	-0.342743	0.000476275	-1.46546e-10	-0.173117
52712672	chr16:52712672:C:T	1.53397e-09	-1.62668	-0.970321	3.99567e-05	-1.6573	-0.99402
52712673	chr16:52712673:G:A	8.08347e-09	-1.46546e-10	-0.935046	0.000216758	-1.46546e-10	-0.960332
52712842	chr16:52712842:C:T	1.49655e-09	-1.65079	-0.970914	3.92481e-05	-1.67464	-0.99457
52712988	chr16:52712988:T:C	6.03125e-09	-1.46546e-10	-1.22791	0.00016287	-1.46546e-10	-1.24616
52713249	chr16:52713249:T:C	5.00051e-09	-1.41533	-3.11501e-10	0.000108964	-1.6481	-3.11501e-10
52714086	chr16:52714086:G:A	6.21724e-09	-1.46546e-10	-1.19754	0.000169868	-1.46546e-10	-1.20409
52714199	chr16:52714199:G:A	9.46682e-09	-1.46546e-10	-0.777074	0.000250985	-1.46546e-10	-0.813719
52714380	chr16:52714380:C:G	2.48271e-09	-1.12147	-0.994052	7.05766e-05	-1.13085	-0.951566
52714448	chr16:52714448:C:T	7.35831e-09	-1.46546e-10	-1.02904	0.000201724	-1.46546e-10	-1.03221
52714449	chr16:52714449:G:A	1.53657e-09	-1.29649	-1.29882	3.97798e-05	-1.36478	-1.29098
52714924	chr16:52714924:A:G	6.52078e-09	-1.46546e-10	-1.14987	0.000177869	-1.46546e-10	-1.15807
52715043	chr16:52715043:A:C	1.67353e-09	-1.22255	-1.28738	4.5958e-05	-1.23303	-1.27835
52715148	chr16:52715148:A:G	7.5611e-09	-1.46546e-10	-1.00185	0.000200448	-1.46546e-10	-1.03856
52715193	chr16:52715193:C:T	6.55385e-09	-1.46546e-10	-1.14481	0.000190103	-1.46546e-10	-1.09155
52715692	chr16:52715692:C:T	6.23251e-09	-1.46546e-10	-1.19509	0.000167736	-1.46546e-10	-1.21672
52715717	chr16:52715717:G:A	2.15272e-08	-1.46546e-10	0.0444502	0.000712223	-1.46546e-10	0.229277
52715906	chr16:52715906:C:T	9.37304e-09	-1.46546e-10	-0.78703	0.000264053	-1.46546e-10	-0.762962
52715935	chr16:52715935:A:G	1.04967e-09	-1.6785	-1.29788	2.96584e-05	-1.68126	-1.26811
52716038	chr16:52716038:A:G	6.34079e-09	-1.46546e-10	-1.17786	0.000172998	-1.46546e-10	-1.18583
52716245	chr16:52716245:TG:T	1.54374e-08	-1.46546e-10	-0.288075	0.000497952	-1.46546e-10	-0.12861
52716522	chr16:52716522:G:A	1.14731e-08	-1.46546e-10	-0.584862	0.000302354	-1.46546e-10	-0.627514
52716686	chr16:52716686:G:A	4.08007e-09	-1.61875	-3.11501e-10	0.000113783	-1.60482	-3.11501e-10
52717186	chr16:52717186:A:G	1.31677e-09	-1.45101	-1.29868	3.43921e-05	-1.50447	-1.29682
52717477	chr16:52717477:G:A	6.69267e-09	-1.46546e-10	-1.12385	0.000182407	-1.46546e-10	-1.13287
52717716	chr16:52717716:A:C	2.54955e-08	-1.46546e-10	0.213635	0.000651058	-1.46546e-10	0.139485
52717775	chr16:52717775:C:T	1.27037e-08	-1.46546e-10	-0.482974	0.000383746	-1.46546e-10	-0.389133
52717903	chr16:52717903:T:C	1.25357e-08	-1.46546e-10	-0.496287	0.000378243	-1.46546e-10	-0.403576
52717920	chr16:52717920:G:A	5.47562e-09	-0.0288851	-1.29568	0.000133724	-0.14431	-1.29902
52717975	chr16:52717975:T:C	6.02869e-09	-1.46546e-10	-1.22834	0.00016851	-1.46546e-10	-1.21212
52718171	chr16:52718171:C:A	1.31928e-07	-1.46546e-10	1.85739	0.00345128	-1.46546e-10	1.80739
52718268	chr16:52718268:T:A	8.15556e-09	-1.46546e-10	-0.926167	0.000217084	-1.46546e-10	-0.958828
52718400	chr16:52718400:T:C	2.18071e-09	-1.67361	-0.571601	6.14521e-05	-1.66171	-0.559147
52718679	chr16:52718679:G:A	6.05012e-09	-0.186499	-1.03829	0.000143279	-0.380965	-0.993357
52718778	chr16:52718778:C:T	1.11022e-08	-1.46546e-10	-0.617725	0.000287762	-1.46546e-10	-0.676979
52718824	chr16:52718824:G:A	9.31821e-09	-1.46546e-10	-0.792897	0.000247257	-1.46546e-10	-0.828687
52719329	chr16:52719329:C:T	1.3029e-08	-1.46546e-10	-0.457688	0.000394071	-1.46546e-10	-0.362581
52719417	chr16:52719417:A:G	1.29611e-08	-1.46546e-10	-0.462912	0.000375433	-1.46546e-10	-0.411033
52719743	chr16:52719743:G:A	6.9617e-09	-1.46546e-10	-1.08444	0.000202018	-1.46546e-10	-1.03076
52720208	chr16:52720208:A:G	4.94964e-09	-0.256141	-1.16941	0.000117362	-0.447136	-1.12671
52720244	chr16:52720244:C:T	4.82737e-09	-1.45057	-3.11501e-10	0.000145849	-1.35654	-3.11501e-10
52720412	chr16:52720412:C:T	2.72133e-08	-1.46546e-10	0.278839	0.000718862	-1.46546e-10	0.238556
52720426	chr16:52720426:G:A	1.87293e-09	-1.13525	-1.26211	5.24222e-05	-1.20408	-1.1757
52721053	chr16:52721053:A:G	1.57752e-08	-1.46546e-10	-0.266427	0.000474145	-1.46546e-10	-0.1776
52721095	chr16:52721095:G:C	7.75305e-09	-0.976781	-3.11501e-10	0.000227119	-0.91364	-3.11501e-10
52721163	chr16:52721163:C:T	6.22179e-09	-1.46546e-10	-1.19681	0.000175059	-1.46546e-10	-1.17399
52722012	chr16:52722012:C:G	1.12533e-09	-1.62796	-1.27882	3.23905e-05	-1.60503	-1.25622
52722025	chr16:52722025:G:T	8.21722e-09	-1.46546e-10	-0.918635	0.000243549	-1.46546e-10	-0.843793
52722296	chr16:52722296:G:A	3.98044e-09	-1.64347	-3.11501e-10	0.000118174	-1.56695	-3.11501e-10
52722367	chr16:52722367:A:G	7.42416e-09	-1.46546e-10	-1.02013	0.000207647	-1.46546e-10	-1.00327
52722375	chr16:52722375:A:G	1.10258e-09	-1.64607	-1.28115	3.04807e-05	-1.65115	-1.27087
52722407	chr16:52722407:T:A	5.78264e-09	-1.46546e-10	-1.27001	0.000161038	-1.46546e-10	-1.25747
52722540	chr16:52722540:C:T	8.27408e-09	-1.46546e-10	-0.911739	0.000220316	-1.46546e-10	-0.944051
52722637	chr16:52722637:A:C	6.78422e-09	-1.46546e-10	-1.11027	0.000191314	-1.46546e-10	-1.0852
52722905	chr16:52722905:G:A	5.38702e-09	-0.108799	-1.23208	0.000136239	-0.220156	-1.20455
52723040	chr16:52723040:C:T	1.59962e-08	-1.46546e-10	-0.252514	0.000481811	-1.46546e-10	-0.161561
52723189	chr16:52723189:G:A	1.08245e-08	-1.46546e-10	-0.643056	0.000286238	-1.46546e-10	-0.682288
52723323	chr16:52723323:T:C	5.84132e-09	0.0374843	-1.29739	0.000133101	-0.150612	-1.29739
52723838	chr16:52723838:ACCAC:A	7.79232e-09	-1.46546e-10	-0.971729	0.000213039	-1.46546e-10	-0.977637
52723854	chr16:52723854:G:A	5.39878e-09	-0.0430789	-1.29562	0.00012431	-0.220969	-1.29537
52724670	chr16:52724670:T:C	6.84922e-09	-1.46546e-10	-1.10073	0.000201495	-1.46546e-10	-1.03335
52724808	chr16:52724808:C:T	2.57651e-08	-1.46546e-10	0.224153	0.00083029	-1.46546e-10	0.382661
52724853	chr16:52724853:G:A	1.17418e-09	-1.67226	-1.19204	3.28379e-05	-1.68884	-1.15869
52725359	chr16:52725359:T:C	7.61636e-09	-1.46546e-10	-0.994569	0.000223806	-1.46546e-10	-0.928332
52725493	chr16:52725493:T:C	6.30747e-09	-1.46546e-10	-1.18313	0.00017181	-1.46546e-10	-1.19273
52725656	chr16:52725656:C:T	6.06562e-09	-1.46546e-10	-1.22223	0.000170546	-1.46546e-10	-1.20011
52726122	chr16:52726122:A:G	1.46416e-08	-1.46546e-10	-0.341003	0.000445919	-1.46546e-10	-0.238976
52726197	chr16:52726197:C:T	6.13644e-09	-1.46546e-10	-1.21062	0.000172392	-1.46546e-10	-1.18934
52726635	chr16:52726635:A:T	7.26148e-09	-1.46546e-10	-1.04228	0.000215774	-1.46546e-10	-0.964883
52727035	chr16:52727035:G:T	5.69314e-09	-1.46546e-10	-1.28561	0.000158153	-1.46546e-10	-1.27555
52727135	chr16:52727135:A:G	6.63994e-09	-0.0805932	-1.05117	0.000165411	-0.209069	-1.02161
52727145	chr16:52727145:A:G	5.99294e-09	-1.46546e-10	-1.23429	0.000167743	-1.46546e-10	-1.21668
52727996	chr16:52727996:T:A	1.29671e-08	-1.46546e-10	-0.462454	0.000420652	-1.46546e-10	-0.297307
52728047	chr16:52728047:A:G	1.47678e-08	-1.46546e-10	-0.332417	0.00042674	-1.46546e-10	-0.282937
52728472	chr16:52728472:A:G	1.01235e-08	-1.46546e-10	-0.71001	0.000260802	-1.46546e-10	-0.775353
52728942	chr16:52728942:G:A	3.8845e-09	-1.66787	-3.11501e-10	0.000103533	-1.69923	-3.11501e-10
52729018	chr16:52729018:G:A	8.64227e-09	-1.46546e-10	-0.868202	0.000260403	-1.46546e-10	-0.776884
52729316	chr16:52729316:A:C	6.84982e-09	-1.46546e-10	-1.10065	0.000198288	-1.46546e-10	-1.04939
52729516	chr16:52729516:G:A	8.8067e-09	-1.46546e-10	-0.849354	0.000265831	-1.46546e-10	-0.756254
52729892	chr16:52729892:T:G	1.08201e-09	-1.66458	-1.28147	2.98579e-05	-1.66988	-1.27278
52729972	chr16:52729972:G:A	6.35142e-09	-1.46546e-10	-1.17619	0.00017889	-1.46546e-10	-1.15234
52730513	chr16:52730513:T:A	5.67577e-09	-0.341703	-0.946958	0.000136676	-0.524694	-0.896805
52730703	chr16:52730703:A:G	6.08641e-09	-1.46546e-10	-1.21881	0.000170677	-1.46546e-10	-1.19934
52731437	chr16:52731437:C:T	8.19524e-09	-1.46546e-10	-0.921313	0.000229862	-1.46546e-10	-0.901632
52731453	chr16:52731453:T:C	6.00366e-09	-1.46546e-10	-1.2325	0.000167631	-1.46546e-10	-1.21735
52731472	chr16:52731472:G:A	1.16687e-09	-1.66324	-1.2073	3.2524e-05	-1.64445	-1.21269
52731658	chr16:52731658:G:A	1.16432e-08	-1.46546e-10	-0.570142	0.0003554	-1.46546e-10	-0.46587
52731669	chr16:52731669:C:T	1.02132e-08	-1.46546e-10	-0.701189	0.000260426	-1.46546e-10	-0.776795
52731768	chr16:52731768:A:G	4.01974e-09	-1.63365	-3.11501e-10	0.000111559	-1.62456	-3.11501e-10
52731930	chr16:52731930:A:G	3.92091e-09	-1.65854	-3.11501e-10	0.000115597	-1.589	-3.11501e-10
52731959	chr16:52731959:G:A	1.62074e-09	-1.62639	-0.915592	4.66373e-05	-1.45681	-1.03991
52732205	chr16:52732205:C:T	5.50057e-09	-1.32002	-3.11501e-10	0.000158279	-1.27476	-3.11501e-10
52732330	chr16:52732330:T:G	1.55316e-08	-1.46546e-10	-0.281988	0.000518749	-1.46546e-10	-0.0876932
52732340	chr16:52732340:G:A	7.4429e-09	-0.214854	-0.802753	0.000167412	-0.319368	-0.899289
52732371	chr16:52732371:T:C	2.14809e-08	-1.46546e-10	0.0422962	0.000582384	-1.46546e-10	0.0280167
52732468	chr16:52732468:C:G	8.80046e-09	-1.46546e-10	-0.850064	0.000265645	-1.46546e-10	-0.756953
52732560	chr16:52732560:G:A	1.72361e-09	-1.64398	-0.836464	4.83754e-05	-1.62508	-0.835042
52732608	chr16:52732608:C:A	5.4278e-09	-0.376141	-0.957192	0.000130932	-0.557052	-0.907386
52732628	chr16:52732628:G:A	9.06632e-09	-1.46546e-10	-0.820301	0.000274867	-1.46546e-10	-0.722824
52732869	chr16:52732869:T:C	1.57505e-08	-1.46546e-10	-0.267997	0.000526438	-1.46546e-10	-0.0729794
52732903	chr16:52732903:A:C	1.62094e-09	-1.62782	-0.914042	4.65709e-05	-1.45955	-1.03859
52732963	chr16:52732963:A:G	8.78082e-09	-1.46546e-10	-0.852298	0.000264955	-1.46546e-10	-0.759552
52733073	chr16:52733073:G:A	8.54103e-09	-1.46546e-10	-0.879986	0.00024106	-1.46546e-10	-0.854066
52733245	chr16:52733245:T:C	1.11962e-09	-1.61368	-1.2982	3.03971e-05	-1.6276	-1.29717
52733809	chr16:52733809:A:G	1.14474e-08	-1.46546e-10	-0.587105	0.000348663	-1.46546e-10	-0.485006
52733836	chr16:52733836:T:G	8.68053e-09	-1.46546e-10	-0.863784	0.000258661	-1.46546e-10	-0.783595
52733977	chr16:52733977:G:A	4.41893e-09	-0.278157	-1.26081	0.000109706	-0.397281	-1.24403
52734842	chr16:52734842:T:C	6.25055e-09	0.0371098	-1.22931	0.000146192	-0.145423	-1.20877
52734958	chr16:52734958:C:T	8.67037e-09	-1.46546e-10	-0.864955	0.000261333	-1.46546e-10	-0.773319
52735337	chr16:52735337:A:C	5.62068e-09	-0.367114	-0.931301	0.000136238	-0.549923	-0.874787
52736151	chr16:52736151:A:G	5.45495e-09	-0.371377	-0.956966	0.000130444	-0.472398	-0.995768
52736392	chr16:52736392:C:A	9.66126e-09	-1.46546e-10	-0.756744	0.000290479	-1.46546e-10	-0.667582
52736825	chr16:52736825:A:C	8.81879e-09	-1.46546e-10	-0.847983	0.000266574	-1.46546e-10	-0.753461
52737679	chr16:52737679:G:A	6.93424e-09	-1.46546e-10	-1.0884	0.000188567	-1.46546e-10	-1.09966
52738006	chr16:52738006:T:A	6.37235e-09	-1.46546e-10	-1.1729	0.000179601	-1.46546e-10	-1.14837
52738007	chr16:52738007:C:G	6.37235e-09	-1.46546e-10	-1.1729	0.000179601	-1.46546e-10	-1.14837
52738217	chr16:52738217:C:A	5.12002e-09	-0.150789	-1.24092	0.000126862	-0.275643	-1.22037
52738481	chr16:52738481:C:T	5.63498e-09	-1.46546e-10	-1.29587	0.000154473	-1.46546e-10	-1.2991
52739126	chr16:52739126:A:C	6.13392e-09	-0.334122	-0.876911	0.000151473	-0.453599	-0.865107
52739250	chr16:52739250:G:A	4.84694e-09	-1.44652	-3.11501e-10	0.00012254	-1.53068	-3.11501e-10
52739352	chr16:52739352:T:C	9.01033e-09	-1.46546e-10	-0.826496	0.00027306	-1.46546e-10	-0.72942
52739377	chr16:52739377:C:T	1.06542e-08	-1.46546e-10	-0.658909	0.000270911	-1.46546e-10	-0.737322
52739393	chr16:52739393:CTTAAAG:C	2.586e-09	-0.790286	-1.28447	5.28743e-05	-1.09854	-1.27266
52739760	chr16:52739760:C:T	9.7166e-09	-1.46546e-10	-0.751032	0.000259683	-1.46546e-10	-0.77965
52740114	chr16:52740114:T:C	5.92865e-09	-1.24507	-3.11501e-10	0.000197731	-1.0522	-3.11501e-10
52740267	chr16:52740267:A:C	1.03429e-08	-1.46546e-10	-0.688565	0.000310702	-1.46546e-10	-0.600278
52740524	chr16:52740524:C:T	1.06075e-08	-1.46546e-10	-0.663306	0.000283062	-1.46546e-10	-0.693447
52740750	chr16:52740750:C:T	1.54719e-09	-1.41805	-1.17038	3.91309e-05	-1.489	-1.1832
52741106	chr16:52741106:A:T	1.75954e-09	-1.38555	-1.07426	4.40391e-05	-1.45875	-1.09528
52741201	chr16:52741201:C:T	6.96072e-09	-1.46546e-10	-1.08458	0.000201686	-1.46546e-10	-1.0324
52741660	chr16:52741660:A:G	1.12722e-08	-1.46546e-10	-0.602532	0.000339065	-1.46546e-10	-0.512922
52741796	chr16:52741796:A:G	1.12266e-08	-1.46546e-10	-0.606577	0.000337645	-1.46546e-10	-0.517118
52741819	chr16:52741819:C:T	5.3637e-09	-0.055953	-1.28926	0.000130017	-0.173972	-1.29748
52741938	chr16:52741938:T:C	5.43359e-09	-1.33227	-3.11501e-10	0.000174853	-1.17517	-3.11501e-10
52741951	chr16:52741951:C:T	5.09203e-09	-0.11077	-1.28642	0.000123378	-0.227641	-1.29622
52742103	chr16:52742103:A:G	9.30249e-09	-1.46546e-10	-0.794586	0.000262098	-1.46546e-10	-0.770394
52742242	chr16:52742242:T:C	1.8195e-08	-1.46546e-10	-0.123718	0.000611574	-1.46546e-10	0.0769234
52742745	chr16:52742745:G:A	2.28047e-09	-0.955788	-1.2447	5.62398e-05	-1.03281	-1.27668
52742891	chr16:52742891:G:A	1.67985e-09	-1.56064	-0.945526	4.42806e-05	-1.60371	-0.94486
52742961	chr16:52742961:CAACT:C	6.16358e-09	-1.46546e-10	-1.20621	0.000169079	-1.46546e-10	-1.20875
52743248	chr16:52743248:T:A	1.71047e-09	-1.47088	-1.01722	4.32695e-05	-1.53279	-1.03887
52743340	chr16:52743340:G:A	5.30845e-09	-0.0564282	-1.29914	0.000118068	-0.269475	-1.29838
52743418	chr16:52743418:A:G	1.16834e-08	-1.46546e-10	-0.566699	0.000352242	-1.46546e-10	-0.474796
52743534	chr16:52743534:C:T	1.75839e-09	-1.3778	-1.08267	4.43117e-05	-1.45224	-1.09563
52744195	chr16:52744195:C:T	6.28728e-09	-1.46546e-10	-1.18634	0.000169224	-1.46546e-10	-1.20789
52744444	chr16:52744444:G:A	5.73529e-09	-1.46546e-10	-1.27823	0.000158296	-1.46546e-10	-1.27465
52744785	chr16:52744785:C:A	3.35834e-09	-0.517435	-1.29598	8.42629e-05	-0.606045	-1.29913
52744910	chr16:52744910:T:C	6.26769e-09	-1.46546e-10	-1.18946	0.000172687	-1.46546e-10	-1.18763
52745241	chr16:52745241:T:C	5.48786e-09	-0.201186	-1.12114	0.000136196	-0.331599	-1.09342
52746510	chr16:52746510:G:A	5.77747e-09	-1.46546e-10	-1.2709	0.000159673	-1.46546e-10	-1.26599
52747046	chr16:52747046:A:G	5.74025e-09	-1.46546e-10	-1.27736	0.00015812	-1.46546e-10	-1.27576
52747319	chr16:52747319:G:A	6.50785e-09	-1.15186	-3.11501e-10	0.000130517	-1.46761	-3.11501e-10
52747335	chr16:52747335:G:A	3.82688e-09	-1.68282	-3.11501e-10	0.000103779	-1.69685	-3.11501e-10
52748144	chr16:52748144:T:C	6.45477e-09	-1.46546e-10	-1.16005	0.000179655	-1.46546e-10	-1.14808
52748284	chr16:52748284:C:A	8.51567e-09	-1.46546e-10	-0.88296	0.000228625	-1.46546e-10	-0.90703
52748755	chr16:52748755:G:T	8.75268e-09	-1.46546e-10	-0.855508	0.000234738	-1.46546e-10	-0.880644
52749239	chr16:52749239:T:C	7.18012e-09	-1.64318	0.589629	0.000222974	-1.69352	0.761461
52749329	chr16:52749329:C:T	4.52949e-09	-0.229657	-1.2846	0.000101336	-0.434692	-1.28598
52750364	chr16:52750364:C:T	7.17306e-09	-1.46546e-10	-1.05453	0.000190934	-1.46546e-10	-1.08719
52750718	chr16:52750718:A:G	2.41102e-09	-0.88084	-1.26398	6.05965e-05	-0.988272	-1.2466
52751284	chr16:52751284:G:T	2.91202e-09	-1.53995	-0.416076	7.59005e-05	-1.58487	-0.424822
52751360	chr16:52751360:T:C	7.81778e-09	-1.46546e-10	-0.968467	0.000230043	-1.46546e-10	-0.900849
52751650	chr16:52751650:G:A	1.59646e-08	-1.46546e-10	-0.254491	0.00041793	-1.46546e-10	-0.3038
52751704	chr16:52751704:T:C	1.01395e-08	-1.46546e-10	-0.708433	0.000262754	-1.46546e-10	-0.767895
52751779	chr16:52751779:G:C	2.17707e-09	-1.11673	-1.13016	5.28925e-05	-1.24045	-1.1304
52751905	chr16:52751905:G:A	8.03424e-09	-1.46546e-10	-0.941156	0.000237497	-1.46546e-10	-0.86896
52752131	chr16:52752131:C:G	5.77215e-09	-1.46546e-10	-1.27182	0.000159107	-1.46546e-10	-1.26954
52752376	chr16:52752376:A:G	5.81784e-09	-1.46546e-10	-1.26394	0.000159792	-1.46546e-10	-1.26524
52752718	chr16:52752718:A:C	5.78461e-09	-1.46546e-10	-1.26967	0.000158871	-1.46546e-10	-1.27102
52753380	chr16:52753380:C:T	7.25619e-09	-1.04301	-3.11501e-10	0.000204532	-1.01839	-3.11501e-10
52753396	chr16:52753396:A:G	5.70938e-09	-1.46546e-10	-1.28276	0.000157216	-1.46546e-10	-1.28149
52753594	chr16:52753594:A:G	6.30065e-09	0.107509	-1.29172	0.00015833	0.0228409	-1.29727
52753872	chr16:52753872:A:AG	2.07729e-08	-1.46546e-10	0.00878273	0.000544656	-1.46546e-10	-0.0389581
52753963	chr16:52753963:C:T	6.46101e-09	-1.46546e-10	-1.15908	0.000179572	-1.46546e-10	-1.14854
52754233	chr16:52754233:CACATAG:C	7.38593e-09	-1.46546e-10	-1.02529	0.000208976	-1.46546e-10	-0.996893
52755223	chr16:52755223:C:T	1.25724e-08	-1.46546e-10	-0.493364	0.000378029	-1.46546e-10	-0.404143
52755624	chr16:52755624:G:A	1.01752e-08	0.106104	-0.811014	0.000256038	0.0905625	-0.884351
52755759	chr16:52755759:A:T	7.39148e-09	-1.54755	0.52301	0.000285399	-1.39418	0.708958
52755761	chr16:52755761:T:C	1.37995e-08	-1.46546e-10	-0.400234	0.000387113	-1.46546e-10	-0.380397
52755787	chr16:52755787:T:C	5.96992e-09	-1.46546e-10	-1.23813	0.000164768	-1.46546e-10	-1.23458
52756110	chr16:52756110:T:C	7.91833e-09	0.00555223	-0.961239	0.000222396	-0.0419148	-0.892737
52756259	chr16:52756259:A:G	6.43001e-09	-1.46546e-10	-1.16389	0.000184139	-1.46546e-10	-1.12342
52756490	chr16:52756490:G:A	7.45569e-09	-0.0359981	-0.979892	0.000210287	-0.078694	-0.911946
52756616	chr16:52756616:A:G	5.93221e-09	-1.46546e-10	-1.24447	0.000165178	-1.46546e-10	-1.23209
52756857	chr16:52756857:G:GA	8.16213e-09	-0.925362	-3.11501e-10	0.000218835	-0.950795	-3.11501e-10
52756996	chr16:52756996:G:A	4.89494e-09	-0.142315	-1.29435	0.000131785	-0.161941	-1.296
52757201	chr16:52757201:G:GA	1.50879e-09	-1.63111	-0.982447	4.16446e-05	-1.66051	-0.949436
52757530	chr16:52757530:A:G	9.97609e-09	-0.724677	-3.11501e-10	0.000309264	-0.604919	-3.11501e-10
52757671	chr16:52757671:G:A	1.14225e-07	-1.46546e-10	1.7133	0.00459948	-1.46546e-10	2.09459
52757694	chr16:52757694:C:A	8.7106e-09	-1.46546e-10	-0.860326	0.000260397	-1.46546e-10	-0.776906
52757720	chr16:52757720:C:T	5.99651e-09	-1.46546e-10	-1.23369	0.000160675	-1.46546e-10	-1.25973
52758756	chr16:52758756:A:G	7.07696e-09	-1.06802	-3.11501e-10	0.000171342	-1.19545	-3.11501e-10
52758984	chr16:52758984:A:G	5.63717e-09	-1.46546e-10	-1.29549	0.000155002	-1.46546e-10	-1.29567
52759256	chr16:52759256:T:A	5.15771e-09	-1.38437	-3.11501e-10	0.000144187	-1.368	-3.11501e-10
52759438	chr16:52759438:A:G	7.92781e-09	-0.954491	-3.11501e-10	0.000210089	-0.99158	-3.11501e-10
52759442	chr16:52759442:A:G	1.32367e-09	-1.59894	-1.14552	3.88621e-05	-1.57057	-1.10852
52759609	chr16:52759609:A:G	6.79214e-09	0.152795	-1.2619	0.000182542	0.117597	-1.24973
52760007	chr16:52760007:G:A	4.56479e-09	-1.50649	-3.11501e-10	0.000130805	-1.46541	-3.11501e-10
52760157	chr16:52760157:C:T	6.30655e-09	-1.46546e-10	-1.18328	0.000179798	-1.46546e-10	-1.14728
52760333	chr16:52760333:C:G	6.96153e-09	-1.46546e-10	-1.08447	0.000200115	-1.46546e-10	-1.04022
52760411	chr16:52760411:C:CA	5.39406e-09	-0.287608	-1.05196	0.00015933	-0.386383	-0.881755
52760595	chr16:52760595:T:C	1.46577e-09	-1.39878	-1.24371	3.81575e-05	-1.46056	-1.23683
52760924	chr16:52760924:A:T	6.0481e-09	-1.46546e-10	-1.22512	0.000167388	-1.46546e-10	-1.2188
52761497	chr16:52761497:T:C	7.11087e-09	-1.46546e-10	-1.06324	0.000217003	-1.46546e-10	-0.9592
52761518	chr16:52761518:A:G	1.04443e-08	0.391146	-1.06995	0.00029896	0.351441	-0.990244
52761566	chr16:52761566:C:T	6.93799e-09	-1.46546e-10	-1.08786	0.00021099	-1.46546e-10	-0.987304
52761770	chr16:52761770:G:A	5.64164e-09	-1.46546e-10	-1.29469	0.000155122	-1.46546e-10	-1.2949
52761826	chr16:52761826:C:A	6.32815e-09	-1.46546e-10	-1.17986	0.000175998	-1.46546e-10	-1.16864
52762028	chr16:52762028:C:T	1.20811e-09	-1.56723	-1.26858	3.45706e-05	-1.51116	-1.28495
52762105	chr16:52762105:T:C	2.91447e-07	-1.46546e-10	2.64999	0.0118574	-1.46546e-10	3.04159
52762361	chr16:52762361:T:TA	1.00113e-08	-1.46546e-10	-0.721152	0.000308372	-1.46546e-10	-0.607805
52762576	chr16:52762576:G:A	9.29949e-09	-1.46546e-10	-0.794908	0.000275581	-1.46546e-10	-0.720231
52762676	chr16:52762676:A:G	5.63528e-09	-1.46546e-10	-1.29582	0.000154485	-1.46546e-10	-1.29901
52762703	chr16:52762703:G:A	5.71983e-09	-1.46546e-10	-1.28093	0.000155112	-1.46546e-10	-1.29497
52762901	chr16:52762901:T:C	3.13952e-07	-1.46546e-10	2.72437	0.0128551	-1.46546e-10	3.12238
52762987	chr16:52762987:T:C	5.46899e-09	-1.32577	-3.11501e-10	0.000153081	-1.30815	-3.11501e-10
52763003	chr16:52763003:C:A	6.86604e-09	-1.66685	0.568573	0.000247707	-1.5796	0.752735
52763769	chr16:52763769:T:G	6.21824e-09	-1.46546e-10	-1.19738	0.000166283	-1.46546e-10	-1.22542
52763907	chr16:52763907:A:G	7.68896e-09	0.313776	-1.29886	0.000185539	0.180781	-1.29663
52764087	chr16:52764087:C:T	5.64786e-09	-1.46546e-10	-1.29359	0.000158754	-1.46546e-10	-1.27176
52764163	chr16:52764163:G:A	5.68378e-09	-1.46546e-10	-1.28725	0.000160776	-1.46546e-10	-1.2591
52764848	chr16:52764848:C:T	3.90509e-09	-1.66259	-3.11501e-10	0.000117462	-1.573	-3.11501e-10
52765213	chr16:52765213:G:C	1.56175e-08	-1.46546e-10	-0.276473	0.000404553	-1.46546e-10	-0.33633
52765996	chr16:52765996:G:A	1.0911e-09	-1.63969	-1.29799	3.2835e-05	-1.55389	-1.29373
52766458	chr16:52766458:A:G	8.99781e-09	0.202524	-1.03041	0.000213569	0.0563398	-1.03149
52766624	chr16:52766624:C:T	7.12176e-09	-1.46546e-10	-1.06171	0.000185983	-1.46546e-10	-1.11346
52767459	chr16:52767459:C:T	4.19669e-09	-0.391105	-1.19947	9.7437e-05	-0.564501	-1.19541
52767651	chr16:52767651:C:T	1.10598e-08	-1.46546e-10	-0.621549	0.000353415	-1.46546e-10	-0.471469
52767751	chr16:52767751:G:A	5.61703e-09	-1.46546e-10	-1.29906	0.000154556	-1.46546e-10	-1.29855
52767968	chr16:52767968:G:A	6.22343e-09	-1.46546e-10	-1.19655	0.000177546	-1.46546e-10	-1.15989
52768156	chr16:52768156:C:T	1.11341e-09	-1.68548	-1.23197	3.03515e-05	-1.69734	-1.22893
52768201	chr16:52768201:A:G	6.28764e-09	-1.40799	0.221712	0.000228684	-1.25249	0.345711
52768224	chr16:52768224:T:C	2.77661e-09	-0.705148	-1.29849	8.0011e-05	-0.657862	-1.29909
52768269	chr16:52768269:T:C	3.03504e-09	-0.798133	-1.11651	9.05216e-05	-0.811342	-1.02218
52768441	chr16:52768441:C:A	5.65459e-09	-1.46546e-10	-1.2924	0.000155634	-1.46546e-10	-1.29161
52768515	chr16:52768515:A:T	5.81394e-09	-1.46546e-10	-1.26461	0.000157242	-1.46546e-10	-1.28133
52768629	chr16:52768629:C:T	3.52492e-09	-1.60777	-0.157238	9.31666e-05	-1.57453	-0.230194
52768736	chr16:52768736:A:G	5.75402e-09	-1.46546e-10	-1.27497	0.000156648	-1.46546e-10	-1.28511
52768849	chr16:52768849:T:C	1.83166e-09	-1.62326	-0.796383	5.21549e-05	-1.61767	-0.767229
52768851	chr16:52768851:T:C	2.6786e-08	-1.46546e-10	0.263011	0.000713166	-1.46546e-10	0.2306
52769006	chr16:52769006:C:T	1.82931e-09	-1.59353	-0.827405	5.20328e-05	-1.59141	-0.795833
52769228	chr16:52769228:T:C	6.99874e-09	-1.46546e-10	-1.07914	0.000192373	-1.46546e-10	-1.07967
52769335	chr16:52769335:T:G	1.80415e-09	-1.56877	-0.866007	5.14075e-05	-1.55907	-0.840254
52769383	chr16:52769383:C:T	6.49254e-09	-1.46546e-10	-1.15421	0.000171981	-1.46546e-10	-1.19173
52769867	chr16:52769867:T:C	6.81447e-09	-1.46546e-10	-1.10582	0.00017946	-1.46546e-10	-1.14916
52770224	chr16:52770224:T:C	5.76848e-09	-1.46546e-10	-1.27246	0.000159164	-1.46546e-10	-1.26918
52770258	chr16:52770258:A:G	2.00181e-09	-1.53058	-0.800234	5.68828e-05	-1.52846	-0.769662
52770547	chr16:52770547:G:A	7.48021e-09	-1.46546e-10	-1.01261	0.000195689	-1.46546e-10	-1.06259
52770652	chr16:52770652:G:C	6.15804e-09	-1.46546e-10	-1.20711	0.000165639	-1.46546e-10	-1.2293
52771351	chr16:52771351:G:A	1.87835e-09	-1.59175	-0.802721	5.34412e-05	-1.58716	-0.773373
52771396	chr16:52771396:A:G	1.29991e-09	-1.46409	-1.29848	3.70573e-05	-1.43049	-1.29616
52771401	chr16:52771401:T:C	1.87331e-09	-1.57492	-0.82224	5.32878e-05	-1.56996	-0.793444
52771969	chr16:52771969:C:G	1.27129e-09	-1.63808	-1.14675	3.8622e-05	-1.61699	-1.0683
52771987	chr16:52771987:A:G	2.03878e-09	-1.59909	-0.713426	6.21864e-05	-1.57008	-0.638894
52772145	chr16:52772145:G:A	1.75018e-09	-1.59037	-0.874774	4.96313e-05	-1.58617	-0.84832
52772381	chr16:52772381:T:C	5.68428e-09	-1.46546e-10	-1.28716	0.000157768	-1.46546e-10	-1.27799
52772448	chr16:52772448:T:C	4.09796e-09	-1.61438	-3.11501e-10	0.000117401	-1.57352	-3.11501e-10
52773051	chr16:52773051:A:T	1.07284e-09	-1.69899	-1.25557	3.01762e-05	-1.68836	-1.2437
52773378	chr16:52773378:G:A	1.06503e-09	-1.66599	-1.29588	3.03654e-05	-1.63808	-1.28773
52773579	chr16:52773579:A:C	5.42974e-09	-1.33298	-3.11501e-10	0.000140865	-1.39131	-3.11501e-10
52773725	chr16:52773725:A:C	3.84534e-09	-1.67801	-3.11501e-10	0.000105093	-1.68426	-3.11501e-10
52773852	chr16:52773852:T:C	1.06812e-09	-1.66776	-1.29122	3.05287e-05	-1.6405	-1.27995
52773971	chr16:52773971:C:T	1.05789e-09	-1.67366	-1.29493	3.00935e-05	-1.64875	-1.28606
52774068	chr16:52774068:T:C	2.12177e-09	-1.67775	-0.594861	6.37831e-05	-1.66832	-0.515302
52774301	chr16:52774301:T:C	1.06665e-09	-1.66677	-1.29358	3.04537e-05	-1.63922	-1.28369
52775219	chr16:52775219:A:G	2.75387e-09	-1.01076	-1.0011	9.2778e-05	-0.881488	-0.927415
52775269	chr16:52775269:A:G	5.86505e-09	-1.46546e-10	-1.25586	0.00015892	-1.46546e-10	-1.27071
52775502	chr16:52775502:C:T	2.09776e-09	-1.68318	-0.600817	6.30586e-05	-1.67462	-0.520426
52775671	chr16:52775671:C:A	1.36359e-09	-1.46728	-1.24747	3.72846e-05	-1.49755	-1.22299
52775791	chr16:52775791:C:T	4.2209e-09	-1.58482	-3.11501e-10	0.000122819	-1.5284	-3.11501e-10
52775804	chr16:52775804:A:G	6.28766e-09	-1.46546e-10	-1.18628	0.000168546	-1.46546e-10	-1.2119
52775952	chr16:52775952:C:T	1.73257e-09	-1.69412	-0.781141	5.18578e-05	-1.68987	-0.700736
52776232	chr16:52776232:C:T	9.63116e-08	-1.46546e-10	1.54272	0.0034949	-1.46546e-10	1.81995
52776256	chr16:52776256:T:C	3.78194e-09	-1.69463	-3.11501e-10	0.000103836	-1.6963	-3.11501e-10
52776326	chr16:52776326:G:A	7.46498e-09	-1.46546e-10	-1.01464	0.000222642	-1.46546e-10	-0.933547
52776455	chr16:52776455:C:A	1.08323e-09	-1.64812	-1.2968	3.10215e-05	-1.61484	-1.28959
52776570	chr16:52776570:G:A	1.07123e-09	-1.66006	-1.296	3.05903e-05	-1.63042	-1.288
52776578	chr16:52776578:G:A	5.66909e-09	-1.46546e-10	-1.28984	0.000159348	-1.46546e-10	-1.26802
52776929	chr16:52776929:T:A	2.14395e-09	-1.37654	-0.885683	7.06948e-05	-1.27891	-0.80183
52777082	chr16:52777082:A:G	1.21402e-09	-1.54263	-1.2883	3.47614e-05	-1.49171	-1.2989
52777341	chr16:52777341:A:T	2.91955e-09	-1.65437	-0.299071	9.41111e-05	-1.58668	-0.207962
52777674	chr16:52777674:C:T	2.17884e-09	-1.34038	-0.905694	7.19695e-05	-1.23842	-0.824448
52777915	chr16:52777915:T:C	2.21802e-09	-1.64427	-0.583979	6.71408e-05	-1.63196	-0.500363
52777954	chr16:52777954:C:T	2.00031e-09	-1.68207	-0.649496	5.99121e-05	-1.67345	-0.572784
52778061	chr16:52778061:T:A	1.0617e-09	-1.66799	-1.297	3.02244e-05	-1.64045	-1.29001
52778119	chr16:52778119:AG:A	1.34039e-08	-1.46546e-10	-0.429324	0.00033021	-1.46546e-10	-0.539384
52778237	chr16:52778237:G:A	5.92742e-09	-1.46546e-10	-1.24528	0.000160346	-1.46546e-10	-1.26178
52778312	chr16:52778312:G:C	1.05153e-09	-1.67744	-1.29718	2.98128e-05	-1.65378	-1.29039
52778750	chr16:52778750:T:C	1.71452e-09	-1.62484	-0.860894	4.81048e-05	-1.60016	-0.865569
52778764	chr16:52778764:C:T	8.65242e-09	-1.46546e-10	-0.867029	0.000256569	-1.46546e-10	-0.791717
52778821	chr16:52778821:A:G	3.79263e-09	-1.69181	-3.11501e-10	0.000104088	-1.69388	-3.11501e-10
52778829	chr16:52778829:T:C	5.71802e-09	-1.46546e-10	-1.28125	0.000158855	-1.46546e-10	-1.27112
52778842	chr16:52778842:G:A	7.76334e-08	-1.46546e-10	1.32713	0.00279582	-1.46546e-10	1.59677
52778843	chr16:52778843:C:A	7.80532e-08	-1.46546e-10	1.33252	0.00281141	-1.46546e-10	1.60233
52779018	chr16:52779018:T:TC	1.06313e-09	-1.66479	-1.29885	3.02105e-05	-1.63612	-1.29481
52779579	chr16:52779579:G:T	1.05028e-09	-1.67798	-1.29784	2.97442e-05	-1.65463	-1.29185
52779607	chr16:52779607:C:T	8.85618e-09	-1.46546e-10	-0.843752	0.000230268	-1.46546e-10	-0.899869
52779619	chr16:52779619:T:C	6.81244e-09	-1.10612	-3.11501e-10	0.000194986	-1.06619	-3.11501e-10
52779689	chr16:52779689:G:A	1.13999e-09	-1.60785	-1.286	3.33055e-05	-1.55137	-1.28202
52779748	chr16:52779748:A:G	5.89541e-09	-1.46546e-10	-1.25069	0.000159589	-1.46546e-10	-1.26651
52780647	chr16:52780647:G:A	1.15732e-09	-1.58032	-1.29845	3.39311e-05	-1.54589	-1.26889
52781101	chr16:52781101:A:G	1.0656e-08	-1.46546e-10	-0.658742	0.000272698	-1.46546e-10	-0.730747
52781196	chr16:52781196:G:A	1.43484e-08	-1.46546e-10	-0.361227	0.000414474	-1.46546e-10	-0.312102
52781208	chr16:52781208:C:T	1.38817e-09	-1.683	-1.01388	4.1318e-05	-1.65895	-0.958866
52781757	chr16:52781757:T:G	3.14429e-09	-1.65563	-0.223651	0.000101324	-1.58868	-0.132107
52781779	chr16:52781779:C:A	5.82297e-09	-1.46546e-10	-1.26306	0.00015802	-1.46546e-10	-1.27639
52782007	chr16:52782007:G:T	7.82074e-09	-1.46546e-10	-0.968088	0.000235526	-1.46546e-10	-0.877291
52782101	chr16:52782101:A:G	5.95561e-09	-1.46546e-10	-1.24053	0.000161596	-1.46546e-10	-1.25402
52782165	chr16:52782165:C:G	6.35107e-09	-1.46546e-10	-1.17624	0.000175134	-1.46546e-10	-1.17356
52782530	chr16:52782530:C:T	2.24641e-09	-1.53683	-0.678702	5.43189e-05	-1.48414	-0.860098
52782610	chr16:52782610:T:C	1.12762e-08	-0.602173	-3.11501e-10	0.00019082	-1.08778	-3.11501e-10
52782622	chr16:52782622:T:C	5.75332e-09	-1.46546e-10	-1.27509	0.000156543	-1.46546e-10	-1.28578
52782894	chr16:52782894:C:A	2.14527e-09	-1.68846	-0.573139	6.57589e-05	-1.65738	-0.495741
52782925	chr16:52782925:T:C	1.26609e-08	-1.46546e-10	-0.486346	0.000367058	-1.46546e-10	-0.433592
52782938	chr16:52782938:T:A	5.85922e-09	-1.46546e-10	-1.25685	0.000158735	-1.46546e-10	-1.27188
52783040	chr16:52783040:T:C	1.33944e-09	-1.65737	-1.07524	3.21906e-05	-1.69438	-1.17306
52783157	chr16:52783157:A:G	6.87905e-09	-1.46546e-10	-1.09639	0.000180853	-1.46546e-10	-1.14143
52783357	chr16:52783357:A:G	1.10338e-09	-1.69153	-1.23496	3.05452e-05	-1.68154	-1.23837
52783507	chr16:52783507:G:A	6.57261e-09	-1.46546e-10	-1.14196	0.000184737	-1.46546e-10	-1.12018
52783575	chr16:52783575:T:C	1.65255e-09	-1.39263	-1.12992	4.6775e-05	-1.31966	-1.17411
52783599	chr16:52783599:G:A	1.81113e-09	-1.5866	-0.844314	5.1986e-05	-1.55558	-0.832562
52784137	chr16:52784137:A:G	3.03806e-09	-1.54175	-0.371894	9.61895e-05	-1.51649	-0.256307
52784214	chr16:52784214:G:A	2.39236e-08	-1.46546e-10	0.149998	0.000647524	-1.46546e-10	0.134043
52784409	chr16:52784409:C:T	5.66312e-09	-1.46546e-10	-1.29089	0.000156841	-1.46546e-10	-1.28388
52784515	chr16:52784515:T:A	1.47104e-09	-1.33982	-1.29908	4.41664e-05	-1.25805	-1.2931
52784574	chr16:52784574:T:G	1.45856e-09	-1.35995	-1.28747	4.29473e-05	-1.28031	-1.29883
52784581	chr16:52784581:T:G	1.52477e-09	-1.39373	-1.20929	4.3162e-05	-1.32117	-1.25298
52784635	chr16:52784635:G:T	1.16363e-07	-1.46546e-10	1.73185	0.00457508	-1.46546e-10	2.08927
52784699	chr16:52784699:C:G	1.21294e-09	-1.53583	-1.29598	3.47371e-05	-1.49407	-1.29724
52784740	chr16:52784740:C:A	6.58233e-09	-1.46546e-10	-1.14048	0.000175875	-1.46546e-10	-1.16934
52785043	chr16:52785043:A:G	6.80045e-09	-1.46546e-10	-1.10788	0.000209379	-1.46546e-10	-0.994965
52785244	chr16:52785244:A:G	2.43382e-08	-1.46546e-10	0.167178	0.000657941	-1.46546e-10	0.150002
52785407	chr16:52785407:C:T	8.05279e-09	-1.46546e-10	-0.938849	0.000223652	-1.46546e-10	-0.929024
52785457	chr16:52785457:G:A	1.13871e-09	-1.60356	-1.29141	3.41629e-05	-1.54027	-1.2677
52785503	chr16:52785503:C:T	7.10284e-09	-1.46546e-10	-1.06437	0.000210067	-1.46546e-10	-0.991687
52785532	chr16:52785532:T:C	1.11187e-08	-1.46546e-10	-0.616235	0.000286186	-1.46546e-10	-0.68247
52785869	chr16:52785869:C:T	3.84015e-09	-1.67936	-3.11501e-10	0.000103557	-1.699	-3.11501e-10
52785926	chr16:52785926:A:C	1.50734e-09	-1.3253	-1.28922	4.4497e-05	-1.24467	-1.29903
52786182	chr16:52786182:C:T	6.99763e-09	-1.46546e-10	-1.0793	0.000205975	-1.46546e-10	-1.01136
52786251	chr16:52786251:C:T	1.45481e-08	-1.46546e-10	-0.347408	0.000456695	-1.46546e-10	-0.215097
52786618	chr16:52786618:C:T	6.0705e-09	-1.46546e-10	-1.22143	0.00016331	-1.46546e-10	-1.24347
52786627	chr16:52786627:G:A	6.7111e-09	-1.46546e-10	-1.1211	0.000179058	-1.46546e-10	-1.1514
52786786	chr16:52786786:T:G	4.09728e-09	-1.61454	-3.11501e-10	0.000105303	-1.68227	-3.11501e-10
52786836	chr16:52786836:A:T	6.5337e-09	-1.46546e-10	-1.14789	0.00018344	-1.46546e-10	-1.12722
52787033	chr16:52787033:T:C	1.21018e-09	-1.54675	-1.28735	3.60354e-05	-1.48901	-1.2656
52787164	chr16:52787164:A:T	1.40653e-09	-1.50881	-1.17493	3.90135e-05	-1.53527	-1.13993
52787178	chr16:52787178:G:A	1.88519e-09	-1.61953	-0.771309	5.92086e-05	-1.59944	-0.658609
52787314	chr16:52787314:G:A	6.08459e-09	-1.46546e-10	-1.21911	0.000172124	-1.46546e-10	-1.1909
52787968	chr16:52787968:G:T	6.70237e-09	-1.46546e-10	-1.12241	0.000178804	-1.46546e-10	-1.15282
52788299	chr16:52788299:T:C	8.02094e-09	-1.46546e-10	-0.942812	0.000233716	-1.46546e-10	-0.885005
52788378	chr16:52788378:C:T	6.73058e-09	-1.46546e-10	-1.11821	0.000197639	-1.46546e-10	-1.05267
52788650	chr16:52788650:C:T	5.71601e-09	-1.46546e-10	-1.2816	0.000160735	-1.46546e-10	-1.25936
52788682	chr16:52788682:C:A	6.53166e-09	-1.46546e-10	-1.14821	0.000183379	-1.46546e-10	-1.12756
52789335	chr16:52789335:A:C	1.20391e-08	-1.46546e-10	-0.536704	0.000346933	-1.46546e-10	-0.489981
52789416	chr16:52789416:T:C	7.30764e-09	-1.46546e-10	-1.03595	0.000200936	-1.46546e-10	-1.03613
52789866	chr16:52789866:G:A	5.63486e-09	-1.46546e-10	-1.29589	0.000155714	-1.46546e-10	-1.29109
52790072	chr16:52790072:G:A	1.55249e-09	-1.5827	-1.00231	4.59433e-05	-1.55712	-0.954589
52790323	chr16:52790323:A:G	2.51514e-09	-1.35733	-0.745207	6.50869e-05	-1.27526	-0.888129
52790634	chr16:52790634:C:T	1.50713e-09	-1.59917	-1.01549	4.44675e-05	-1.5756	-0.968752
52791110	chr16:52791110:A:G	6.70297e-09	-1.46546e-10	-1.12232	0.000176255	-1.46546e-10	-1.16718
52791161	chr16:52791161:G:A	1.3631e-09	-1.58187	-1.13324	3.97246e-05	-1.557	-1.10014
52791387	chr16:52791387:G:C	1.53743e-09	-1.58016	-1.0146	4.55269e-05	-1.5541	-0.966711
52791695	chr16:52791695:G:A	5.63288e-09	-1.46546e-10	-1.29625	0.000154476	-1.46546e-10	-1.29907
52792343	chr16:52792343:A:G	1.52137e-09	-1.59202	-1.01324	4.49689e-05	-1.56747	-0.965678
52792403	chr16:52792403:C:A	6.01592e-09	-1.46546e-10	-1.23046	0.000168098	-1.46546e-10	-1.21456
52792438	chr16:52792438:T:C	5.63371e-09	-1.46546e-10	-1.2961	0.000154482	-1.46546e-10	-1.29904
52792553	chr16:52792553:A:T	1.312e-09	-1.58934	-1.16398	3.84847e-05	-1.56348	-1.12537
52793536	chr16:52793536:T:C	5.74129e-08	-1.46546e-10	1.0254	0.00202815	-1.46546e-10	1.27577
52793614	chr16:52793614:T:C	1.50567e-09	-1.68517	-0.930458	4.70873e-05	-1.66088	-0.826235
52793620	chr16:52793620:G:T	1.35496e-07	-1.46546e-10	1.88407	0.005361	-1.46546e-10	2.24779
52793954	chr16:52793954:A:G	1.59136e-08	-1.46546e-10	-0.257695	0.000500108	-1.46546e-10	-0.124289
52794159	chr16:52794159:AG:A	5.98794e-09	-1.46546e-10	-1.23512	0.000165257	-1.46546e-10	-1.23161
52794413	chr16:52794413:T:C	1.17194e-09	-1.60023	-1.26598	3.52096e-05	-1.54864	-1.22915
52794491	chr16:52794491:T:A	2.30844e-09	-1.4419	-0.746395	5.78192e-05	-1.36234	-0.919448
52794667	chr16:52794667:G:C	7.93522e-09	-1.46546e-10	-0.953557	0.000210472	-1.46546e-10	-0.989759
52794687	chr16:52794687:A:G	7.02247e-09	-1.46546e-10	-1.07575	0.00018655	-1.46546e-10	-1.11041
52794717	chr16:52794717:C:T	1.19529e-09	-1.65246	-1.19403	3.50508e-05	-1.63467	-1.14765
52794804	chr16:52794804:T:C	1.1989e-09	-1.65063	-1.19283	3.51583e-05	-1.63257	-1.14668
52794915	chr16:52794915:C:A	6.96529e-09	-1.46546e-10	-1.08393	0.000185811	-1.46546e-10	-1.11438
52795363	chr16:52795363:G:A	1.13176e-08	-1.46546e-10	-0.598509	0.000312782	-1.46546e-10	-0.593607
52795449	chr16:52795449:A:G	1.1916e-09	-1.65424	-1.19533	3.49183e-05	-1.63678	-1.14932
52795676	chr16:52795676:G:A	1.1703e-08	-1.46546e-10	-0.565025	0.000309208	-1.46546e-10	-0.605098
52795956	chr16:52795956:AG:A	1.20868e-09	-1.64699	-1.18835	3.54967e-05	-1.62834	-1.14133
52796181	chr16:52796181:T:A	1.32164e-09	-1.64492	-1.10107	4.03973e-05	-1.62834	-1.01201
52796232	chr16:52796232:C:T	1.19549e-09	-1.65328	-1.19302	3.50465e-05	-1.63568	-1.14676
52796475	chr16:52796475:T:C	1.33689e-08	-1.46546e-10	-0.431937	0.000433488	-1.46546e-10	-0.26725
52796519	chr16:52796519:C:A	9.08807e-09	-1.46546e-10	-0.817905	0.00026071	-1.46546e-10	-0.775704
52796603	chr16:52796603:G:C	1.19477e-09	-1.64429	-1.20263	3.50189e-05	-1.62519	-1.15803
52797054	chr16:52797054:T:C	1.48775e-09	-1.56867	-1.05894	4.61476e-05	-1.54714	-0.960131
52797550	chr16:52797550:T:C	1.50562e-09	-1.60548	-1.01018	4.42745e-05	-1.58411	-0.964591
52797626	chr16:52797626:C:G	3.9435e-09	-1.6528	-3.11501e-10	0.000112146	-1.61931	-3.11501e-10
52797820	chr16:52797820:C:T	7.82873e-09	-1.46546e-10	-0.967067	0.00022766	-1.46546e-10	-0.91126
52798115	chr16:52798115:T:C	1.37521e-09	-1.65572	-1.05054	4.009e-05	-1.63871	-1.00928
52798187	chr16:52798187:C:T	5.87953e-09	-1.46546e-10	-1.25339	0.000163615	-1.46546e-10	-1.2416
52798286	chr16:52798286:G:T	1.36999e-09	-1.66146	-1.0486	3.98607e-05	-1.64558	-1.00815
52798321	chr16:52798321:T:G	5.98019e-09	-1.46546e-10	-1.23642	0.00016129	-1.46546e-10	-1.25591
52799252	chr16:52799252:A:G	4.90706e-09	-1.43419	-3.11501e-10	0.000127572	-1.49043	-3.11501e-10
52799510	chr16:52799510:T:C	2.00761e-09	-1.59621	-0.731716	6.11033e-05	-1.57713	-0.649419
52799539	chr16:52799539:T:A	1.26585e-08	-1.46546e-10	-0.486541	0.000365276	-1.46546e-10	-0.43846
52799629	chr16:52799629:C:T	1.43409e-08	-1.46546e-10	-0.36175	0.000394146	-1.46546e-10	-0.362392
52799649	chr16:52799649:A:G	8.18278e-09	-1.46546e-10	-0.922836	0.000230033	-1.46546e-10	-0.90089
52799763	chr16:52799763:T:C	7.42796e-09	-1.46546e-10	-1.01962	0.000197011	-1.46546e-10	-1.05585
52799778	chr16:52799778:C:G	5.68474e-09	-1.46546e-10	-1.28708	0.000157968	-1.46546e-10	-1.27672
52800009	chr16:52800009:G:T	3.36153e-08	-1.46546e-10	0.490114	0.000892417	-1.46546e-10	0.45482
52800211	chr16:52800211:A:G	1.4718e-09	-1.34656	-1.29182	4.33635e-05	-1.27081	-1.29868
52800635	chr16:52800635:G:A	6.09383e-09	-1.46546e-10	-1.21759	0.000163955	-1.46546e-10	-1.23952
52800694	chr16:52800694:T:G	1.13836e-08	-1.46546e-10	-0.592697	0.000343705	-1.46546e-10	-0.499329
52801882	chr16:52801882:C:T	5.842e-09	-1.46546e-10	-1.25979	0.000165541	-1.46546e-10	-1.2299
52801976	chr16:52801976:ATTGT:A	1.62975e-09	-1.66047	-0.875967	4.75044e-05	-1.6104	-0.867892
52802053	chr16:52802053:G:A	5.80773e-09	-1.46546e-10	-1.26568	0.000158509	-1.46546e-10	-1.2733
52802081	chr16:52802081:C:T	5.08172e-09	-1.39922	-3.11501e-10	0.000127714	-1.48932	-3.11501e-10
52802235	chr16:52802235:G:C	4.41467e-08	-1.46546e-10	0.762652	0.00138387	-1.46546e-10	0.893525
52802236	chr16:52802236:G:A	4.41467e-08	-1.46546e-10	0.762652	0.00138387	-1.46546e-10	0.893525
52802745	chr16:52802745:C:A	1.33813e-09	-1.68927	-1.04433	3.94411e-05	-1.66176	-1.00254
52802908	chr16:52802908:C:T	1.67285e-08	-0.207751	-3.11501e-10	0.000258526	-0.784116	-3.11501e-10
52803372	chr16:52803372:A:G	9.20478e-09	-1.46546e-10	-0.805145	0.000268621	-1.46546e-10	-0.745812
52803398	chr16:52803398:C:T	1.58314e-09	-1.67507	-0.890392	4.50148e-05	-1.62973	-0.902391
52803627	chr16:52803627:G:A	6.20506e-09	-1.46546e-10	-1.1995	0.000178937	-1.46546e-10	-1.15208
52803862	chr16:52803862:AG:A	6.06331e-09	-1.46546e-10	-1.22261	0.000165935	-1.46546e-10	-1.22752
52804017	chr16:52804017:T:C	9.73041e-09	-1.46546e-10	-0.749611	0.000285741	-1.46546e-10	-0.684028
52804037	chr16:52804037:C:T	5.84313e-09	-1.46546e-10	-1.2596	0.000165401	-1.46546e-10	-1.23074
52804109	chr16:52804109:A:T	5.89925e-09	-1.46546e-10	-1.25004	0.000167511	-1.46546e-10	-1.21807
52804349	chr16:52804349:C:T	9.69142e-09	-1.46546e-10	-0.753626	0.000284531	-1.46546e-10	-0.688272
52804425	chr16:52804425:A:T	2.70556e-08	-1.46546e-10	0.273026	0.000869127	-1.46546e-10	0.428376
52804428	chr16:52804428:CAAACAATGAGGCATACAACAAAATGA:C	1.03149e-09	-1.69914	-1.29472	2.88563e-05	-1.69923	-1.27756
52804881	chr16:52804881:C:A	3.28326e-09	-0.546437	-1.28959	7.9185e-05	-0.675321	-1.29201
52804942	chr16:52804942:T:C	5.53586e-09	-1.31362	-3.11501e-10	0.000191279	-1.08538	-3.11501e-10
52804953	chr16:52804953:C:T	5.75332e-09	-1.46546e-10	-1.27509	0.00016074	-1.46546e-10	-1.25933
52806341	chr16:52806341:G:A	7.04678e-09	-1.46546e-10	-1.0723	0.000183637	-1.46546e-10	-1.12615
52806351	chr16:52806351:G:A	4.83792e-08	-1.46546e-10	0.854202	0.00152361	-1.46546e-10	0.989727
52806849	chr16:52806849:T:A	6.52739e-09	-1.46546e-10	-1.14886	0.000177027	-1.46546e-10	-1.16281
52806861	chr16:52806861:G:A	1.64437e-09	-1.66382	-0.863694	4.78316e-05	-1.61544	-0.855985
52806960	chr16:52806960:T:A	1.26204e-09	-1.64119	-1.15094	3.6924e-05	-1.58986	-1.14039
52807037	chr16:52807037:G:A	6.65737e-09	-1.46546e-10	-1.12914	0.000192721	-1.46546e-10	-1.07787
52807143	chr16:52807143:C:T	5.95155e-09	-1.46546e-10	-1.24121	0.00016948	-1.46546e-10	-1.20638
52807471	chr16:52807471:G:A	1.18969e-09	-1.58915	-1.26203	3.35835e-05	-1.52858	-1.29649
52807994	chr16:52807994:C:A	4.22884e-09	-1.58294	-3.11501e-10	0.0001127	-1.61438	-3.11501e-10
52808128	chr16:52808128:C:T	6.46387e-09	-1.46546e-10	-1.15864	0.000175443	-1.46546e-10	-1.1718
52808253	chr16:52808253:C:T	3.85296e-09	-1.67603	-3.11501e-10	0.000109613	-1.64216	-3.11501e-10
52808600	chr16:52808600:A:G	1.51063e-09	-1.68968	-0.922661	4.31036e-05	-1.66002	-0.915485
52809047	chr16:52809047:T:C	1.66833e-09	-1.6755	-0.837543	4.8185e-05	-1.63455	-0.829517
52809059	chr16:52809059:C:G	1.10298e-08	-1.46546e-10	-0.62427	0.000329882	-1.46546e-10	-0.540379
52809120	chr16:52809120:C:T	6.52321e-09	-1.46546e-10	-1.1495	0.000176974	-1.46546e-10	-1.16311
52809739	chr16:52809739:C:T	1.27554e-09	-1.68981	-1.09169	3.70699e-05	-1.66257	-1.06374
52809758	chr16:52809758:C:T	2.56371e-08	-1.46546e-10	0.219174	0.000821824	-1.46546e-10	0.372413
52810160	chr16:52810160:T:C	6.46929e-09	-1.46546e-10	-1.1578	0.000175571	-1.46546e-10	-1.17107
52810401	chr16:52810401:C:T	2.01408e-09	-1.66495	-0.65975	5.92601e-05	-1.60612	-0.651056
52810503	chr16:52810503:A:G	6.4401e-09	-1.46546e-10	-1.16232	0.000174862	-1.46546e-10	-1.17512
52810566	chr16:52810566:C:T	5.80329e-09	-1.46546e-10	-1.26644	0.000158189	-1.46546e-10	-1.27532
52810871	chr16:52810871:G:C	5.73534e-09	-1.46546e-10	-1.27822	0.000159149	-1.46546e-10	-1.26927
52810958	chr16:52810958:T:C	6.42999e-09	-1.46546e-10	-1.1639	0.000171889	-1.46546e-10	-1.19226
52811237	chr16:52811237:G:A	6.56945e-09	-1.46546e-10	-1.14244	0.000178225	-1.46546e-10	-1.15607
52811259	chr16:52811259:G:A	6.53908e-09	-1.46546e-10	-1.14707	0.000177443	-1.46546e-10	-1.16046
52811603	chr16:52811603:A:G	5.78519e-09	-1.46546e-10	-1.26957	0.00016181	-1.46546e-10	-1.25269
52811990	chr16:52811990:C:CA	7.25309e-09	-1.46546e-10	-1.04344	0.0002027	-1.46546e-10	-1.02738
52812254	chr16:52812254:T:C	9.9422e-09	-1.46546e-10	-0.728079	0.000291142	-1.46546e-10	-0.665304
52812434	chr16:52812434:G:A	1.73155e-08	-0.173267	-3.11501e-10	0.000533313	-0.0600055	-3.11501e-10
52812463	chr16:52812463:T:C	2.12209e-09	-1.61111	-0.661352	6.08203e-05	-1.56451	-0.666683
52812553	chr16:52812553:G:A	5.76307e-09	-1.46546e-10	-1.2734	0.0001625	-1.46546e-10	-1.24844
52812914	chr16:52812914:A:C	1.82559e-08	-1.46546e-10	-0.120379	0.000482963	-1.46546e-10	-0.159173
52813104	chr16:52813104:A:G	6.50688e-09	-1.46546e-10	-1.15201	0.000176591	-1.46546e-10	-1.16527
52813170	chr16:52813170:G:A	9.51775e-09	-1.46546e-10	-0.771709	0.000277961	-1.46546e-10	-0.711633
52813305	chr16:52813305:T:C	6.52817e-09	-1.46546e-10	-1.14874	0.000177171	-1.46546e-10	-1.162
52813347	chr16:52813347:G:C	6.42192e-09	-1.46546e-10	-1.16515	0.000171699	-1.46546e-10	-1.19337
52813522	chr16:52813522:C:T	6.54665e-09	-1.46546e-10	-1.14591	0.000188939	-1.46546e-10	-1.09769
52813661	chr16:52813661:T:C	2.02779e-09	-1.62022	-0.697707	5.79779e-05	-1.5766	-0.702452
52813952	chr16:52813952:A:T	1.29564e-09	-1.5293	-1.23657	3.68405e-05	-1.44561	-1.28691
52813977	chr16:52813977:G:A	6.20655e-09	-1.46546e-10	-1.19926	0.000166652	-1.46546e-10	-1.2232
52813983	chr16:52813983:T:C	1.41568e-09	-1.61173	-1.06553	4.30506e-05	-1.54416	-1.03258
52814324	chr16:52814324:C:T	1.0792e-09	-1.69633	-1.25231	2.95564e-05	-1.68502	-1.26779
52814333	chr16:52814333:G:T	6.09094e-09	-1.46546e-10	-1.21806	0.000163764	-1.46546e-10	-1.24069
52814363	chr16:52814363:G:A	5.94838e-09	-1.46546e-10	-1.24175	0.00016945	-1.46546e-10	-1.20655
52814420	chr16:52814420:T:C	6.10558e-09	-1.46546e-10	-1.21566	0.000173067	-1.46546e-10	-1.18543
52814855	chr16:52814855:C:T	4.51088e-08	-1.46546e-10	0.784209	0.00118196	-1.46546e-10	0.735814
52814918	chr16:52814918:G:A	6.06684e-09	-1.46546e-10	-1.22203	0.000163516	-1.46546e-10	-1.2422
52815288	chr16:52815288:T:G	6.2257e-09	-1.46546e-10	-1.19618	0.00016977	-1.46546e-10	-1.20467
52815506	chr16:52815506:C:T	1.08146e-09	-1.6992	-1.24736	2.94294e-05	-1.69422	-1.2629
52815609	chr16:52815609:G:T	6.36305e-09	-1.46546e-10	-1.17436	0.00017463	-1.46546e-10	-1.17644
52815880	chr16:52815880:G:A	8.38356e-09	-1.46546e-10	-0.898595	0.000235514	-1.46546e-10	-0.877343
52816150	chr16:52816150:A:G	6.22627e-09	-1.46546e-10	-1.19609	0.000176963	-1.46546e-10	-1.16317
52816310	chr16:52816310:A:G	1.13308e-08	-1.46546e-10	-0.597346	0.000348078	-1.46546e-10	-0.486687
52816487	chr16:52816487:A:G	1.61951e-09	-1.36733	-1.17542	5.37198e-05	-1.27537	-1.07996
52816832	chr16:52816832:C:T	5.61696e-09	-1.46546e-10	-1.29908	0.000154736	-1.46546e-10	-1.29739
52817006	chr16:52817006:G:A	1.45726e-09	-1.58406	-1.06425	4.48637e-05	-1.50983	-1.02565
52817213	chr16:52817213:G:A	5.61826e-09	-1.46546e-10	-1.29885	0.000154866	-1.46546e-10	-1.29655
52817228	chr16:52817228:G:C	1.23661e-09	-1.65792	-1.15458	3.65991e-05	-1.60734	-1.13175
52817559	chr16:52817559:C:T	1.25251e-09	-1.62741	-1.17231	3.69123e-05	-1.56311	-1.16746
52817720	chr16:52817720:C:T	2.92408e-08	-1.46546e-10	0.350698	0.000953799	-1.46546e-10	0.521339
52817734	chr16:52817734:A:C	7.13435e-09	-1.46546e-10	-1.05995	0.000197121	-1.46546e-10	-1.05529
52817817	chr16:52817817:G:A	5.78076e-09	-1.46546e-10	-1.27033	0.000163229	-1.46546e-10	-1.24396
52818191	chr16:52818191:T:A	1.12899e-09	-1.67526	-1.22828	2.98025e-05	-1.69279	-1.25173
52818311	chr16:52818311:C:T	1.33263e-09	-1.65539	-1.08233	3.99953e-05	-1.60337	-1.04698
52818344	chr16:52818344:G:T	1.45107e-09	-1.47858	-1.17398	3.67957e-05	-1.54243	-1.1913
52818411	chr16:52818411:G:T	1.39632e-09	-1.64188	-1.04915	3.79434e-05	-1.61172	-1.0913
52819248	chr16:52819248:T:C	1.04896e-09	-1.6943	-1.28277	2.8417e-05	-1.69917	-1.29296
52819595	chr16:52819595:G:A	1.99565e-09	-1.68616	-0.647739	5.46989e-05	-1.66362	-0.67365
52819603	chr16:52819603:G:C	4.08703e-09	-1.61705	-3.11501e-10	0.000109471	-1.64345	-3.11501e-10
52819824	chr16:52819824:A:G	5.75369e-09	-1.46546e-10	-1.27503	0.000156734	-1.46546e-10	-1.28456
52820402	chr16:52820402:T:C	4.0369e-09	-1.62939	-3.11501e-10	0.000118259	-1.56623	-3.11501e-10
52820581	chr16:52820581:A:G	7.55775e-09	-1.46546e-10	-1.00229	0.000207636	-1.46546e-10	-1.00333
52820600	chr16:52820600:A:G	7.89524e-09	-1.46546e-10	-0.958607	0.000232616	-1.46546e-10	-0.889723
52820762	chr16:52820762:T:C	1.76927e-09	-1.66698	-0.787326	5.14963e-05	-1.62031	-0.777298
52820877	chr16:52820877:G:A	7.05446e-09	-1.46546e-10	-1.07121	0.000190923	-1.46546e-10	-1.08725
52821109	chr16:52821109:G:T	6.07647e-09	-1.46546e-10	-1.22044	0.000172122	-1.46546e-10	-1.19091
52821255	chr16:52821255:G:A	8.8778e-09	-1.46546e-10	-0.841314	0.000264008	-1.46546e-10	-0.763135
52821335	chr16:52821335:T:C	1.21481e-08	-1.46546e-10	-0.527692	0.000391287	-1.46546e-10	-0.369671
52821582	chr16:52821582:A:C	1.90667e-09	-1.68236	-0.697153	5.24701e-05	-1.65754	-0.721334
52821714	chr16:52821714:C:T	4.91749e-08	-1.46546e-10	0.870517	0.00155469	-1.46546e-10	1.00992
52821749	chr16:52821749:A:G	1.74859e-09	-1.66872	-0.797341	5.08281e-05	-1.62309	-0.787572
52822014	chr16:52822014:G:A	1.47868e-09	-1.58579	-1.04793	5.04412e-05	-1.51511	-0.903192
52822239	chr16:52822239:A:G	5.63521e-09	-1.46546e-10	-1.29583	0.000154584	-1.46546e-10	-1.29837
52822436	chr16:52822436:A:T	5.61776e-09	-1.46546e-10	-1.29893	0.000154521	-1.46546e-10	-1.29879
52822920	chr16:52822920:G:A	1.06617e-08	-1.46546e-10	-0.658213	0.0002904	-1.46546e-10	-0.667856
52822954	chr16:52822954:G:A	1.0574e-09	-1.6992	-1.26985	2.8825e-05	-1.69397	-1.2839
52823376	chr16:52823376:G:A	6.01241e-09	-1.46546e-10	-1.23104	0.000170415	-1.46546e-10	-1.20088
52823507	chr16:52823507:G:A	1.16793e-09	-1.66084	-1.20879	3.05603e-05	-1.6845	-1.23491
52823535	chr16:52823535:C:T	3.34188e-08	-1.46546e-10	0.48425	0.00109842	-1.46546e-10	0.662514
52823702	chr16:52823702:G:A	1.40797e-09	-1.66506	-1.01766	4.1943e-05	-1.61799	-0.98481
52823872	chr16:52823872:A:AC	1.56247e-09	-1.59334	-0.985262	5.40323e-05	-1.52483	-0.824703
52823897	chr16:52823897:T:C	2.05086e-09	-1.6836	-0.623012	5.63253e-05	-1.65956	-0.64841
52824398	chr16:52824398:T:A	1.4028e-09	-1.64011	-1.04629	4.25121e-05	-1.58102	-1.0083
52824584	chr16:52824584:A:G	1.11836e-09	-1.64963	-1.26337	3.213e-05	-1.59678	-1.27255
52824628	chr16:52824628:G:A	5.69568e-09	-1.46546e-10	-1.28516	0.000159668	-1.46546e-10	-1.26602
52824665	chr16:52824665:T:A	5.69363e-09	-1.46546e-10	-1.28552	0.000158448	-1.46546e-10	-1.27368
52824809	chr16:52824809:G:A	5.6244e-09	-1.46546e-10	-1.29775	0.00015475	-1.46546e-10	-1.2973
52825017	chr16:52825017:G:A	6.44406e-09	-1.46546e-10	-1.16171	0.000179122	-1.46546e-10	-1.15105
52825139	chr16:52825139:C:T	5.98023e-09	-1.46546e-10	-1.23641	0.000163116	-1.46546e-10	-1.24465
52825458	chr16:52825458:G:A	5.61716e-09	-1.46546e-10	-1.29904	0.000154522	-1.46546e-10	-1.29877
52825523	chr16:52825523:G:A	1.34598e-08	-1.46546e-10	-0.425159	0.000345494	-1.46546e-10	-0.494137
52825589	chr16:52825589:C:T	7.20236e-09	-1.46546e-10	-1.05046	0.00019486	-1.46546e-10	-1.06683
52825690	chr16:52825690:C:T	7.57331e-09	-1.46546e-10	-1.00024	0.000207946	-1.46546e-10	-1.00183
52825698	chr16:52825698:G:A	8.04186e-09	-1.46546e-10	-0.940208	0.000236664	-1.46546e-10	-0.872473
52825715	chr16:52825715:A:C	1.06227e-09	-1.66857	-1.29588	3.06454e-05	-1.62338	-1.29325
52825864	chr16:52825864:A:C	8.04623e-09	-1.46546e-10	-0.939664	0.000236792	-1.46546e-10	-0.871932
52826094	chr16:52826094:G:T	1.70692e-09	-1.66315	-0.827024	4.97497e-05	-1.6143	-0.817805
52826239	chr16:52826239:C:T	7.6533e-09	-1.46546e-10	-0.98973	0.000210232	-1.46546e-10	-0.990903
52826523	chr16:52826523:T:C	7.60753e-09	-1.46546e-10	-0.995729	0.000209039	-1.46546e-10	-0.99659
52827095	chr16:52827095:C:CCTCAAAA	5.98061e-09	-1.46546e-10	-1.23634	0.000163129	-1.46546e-10	-1.24457
52827247	chr16:52827247:A:G	5.76029e-09	-1.46546e-10	-1.27388	0.000162437	-1.46546e-10	-1.24882
52827359	chr16:52827359:A:G	5.78882e-09	-1.46546e-10	-1.26894	0.000163553	-1.46546e-10	-1.24197
52827384	chr16:52827384:G:C	7.62535e-09	-1.46546e-10	-0.993389	0.000209465	-1.46546e-10	-0.994558
52827571	chr16:52827571:C:T	1.84134e-09	-1.68939	-0.724985	5.06491e-05	-1.6703	-0.743892
52827626	chr16:52827626:A:C	3.7817e-09	-1.69469	-3.11501e-10	0.000103878	-1.6959	-3.11501e-10
52827684	chr16:52827684:G:A	6.35016e-09	-1.46546e-10	-1.17639	0.000168007	-1.46546e-10	-1.2151
52827833	chr16:52827833:G:T	1.13105e-09	-1.6131	-1.28862	3.27739e-05	-1.55179	-1.29769
52828283	chr16:52828283:G:C	5.61663e-09	-1.46546e-10	-1.29914	0.000154597	-1.46546e-10	-1.29829
52828316	chr16:52828316:G:T	1.33161e-09	-1.64897	-1.08951	3.97167e-05	-1.59432	-1.06302
52828339	chr16:52828339:T:C	7.22595e-09	-1.46546e-10	-1.04719	0.000195504	-1.46546e-10	-1.06353
52828960	chr16:52828960:A:G	1.08424e-09	-1.64692	-1.29706	3.15537e-05	-1.59132	-1.29611
52829011	chr16:52829011:G:A	8.048e-09	-1.46546e-10	-0.939444	0.000215418	-1.46546e-10	-0.966532
52829175	chr16:52829175:G:A	8.54325e-09	-1.46546e-10	-0.879725	0.000247651	-1.46546e-10	-0.827092
52829389	chr16:52829389:A:G	7.10876e-08	-1.46546e-10	1.23905	0.00290202	-1.46546e-10	1.63405
52829510	chr16:52829510:T:C	1.55047e-09	-1.61038	-0.97593	5.32256e-05	-1.54933	-0.815248
52830166	chr16:52830166:A:G	3.15512e-09	-1.37666	-0.49918	7.69275e-05	-1.45485	-0.541404
52830203	chr16:52830203:C:T	7.42415e-09	-1.46546e-10	-1.02013	0.000200742	-1.46546e-10	-1.03709
52830270	chr16:52830270:A:G	5.61669e-09	-1.46546e-10	-1.29913	0.000154669	-1.46546e-10	-1.29782
52830387	chr16:52830387:C:T	5.69819e-09	-1.46546e-10	-1.28472	0.000158617	-1.46546e-10	-1.27262
52830622	chr16:52830622:T:C	6.40724e-09	-1.16744	-3.11501e-10	0.000167564	-1.21775	-3.11501e-10
52830625	chr16:52830625:A:T	5.76629e-09	-1.46546e-10	-1.27284	0.000161092	-1.46546e-10	-1.25714
52830851	chr16:52830851:T:A	1.59588e-09	-1.61919	-0.938257	5.51404e-05	-1.56075	-0.768481
52831588	chr16:52831588:C:T	5.61658e-09	-1.46546e-10	-1.29914	0.000154622	-1.46546e-10	-1.29813
52831633	chr16:52831633:A:C	2.58775e-09	-1.39748	-0.676597	7.48102e-05	-1.4241	-0.600055
52831733	chr16:52831733:A:C	1.7025e-09	-1.61235	-0.880419	4.30589e-05	-1.65171	-0.924835
52831828	chr16:52831828:A:G	1.64258e-09	-1.63837	-0.890236	4.1876e-05	-1.67034	-0.934057
52832141	chr16:52832141:C:T	1.33454e-08	-1.46546e-10	-0.433693	0.000398186	-1.46546e-10	-0.352194
52832223	chr16:52832223:C:T	9.90202e-09	-1.46546e-10	-0.732128	0.000269617	-1.46546e-10	-0.742112
52832344	chr16:52832344:G:A	6.62131e-09	-1.46546e-10	-1.13457	0.000174089	-1.46546e-10	-1.17955
52832479	chr16:52832479:G:T	3.79289e-09	-1.69174	-3.11501e-10	0.000105367	-1.68167	-3.11501e-10
52832980	chr16:52832980:T:C	6.05064e-09	-1.46546e-10	-1.2247	0.000163563	-1.46546e-10	-1.24191
52833165	chr16:52833165:T:G	4.21353e-09	-1.58657	-3.11501e-10	0.000121362	-1.54033	-3.11501e-10
52833237	chr16:52833237:T:C	5.62517e-09	-1.46546e-10	-1.29762	0.000155303	-1.46546e-10	-1.29374
52833335	chr16:52833335:TAACCTGC:T	2.32035e-08	-1.46546e-10	0.119438	0.000782029	-1.46546e-10	0.322778
52833384	chr16:52833384:C:A	1.62146e-09	-1.68752	-0.854022	4.63178e-05	-1.65535	-0.848232
52833760	chr16:52833760:G:A	3.7879e-09	-1.69306	-3.11501e-10	0.000104057	-1.69417	-3.11501e-10
52833983	chr16:52833983:A:G	2.6638e-09	-1.65309	-0.392025	8.49869e-05	-1.59603	-0.30059
52834000	chr16:52834000:T:C	4.8219e-09	-1.4517	-3.11501e-10	0.000125702	-1.5052	-3.11501e-10
52834287	chr16:52834287:G:A	1.46884e-09	-1.59638	-1.04402	4.97176e-05	-1.52954	-0.903214
52834315	chr16:52834315:A:T	1.23674e-08	-1.46546e-10	-0.509804	0.000369521	-1.46546e-10	-0.426905
52835094	chr16:52835094:A:G	3.17729e-08	-1.46546e-10	0.433745	0.00104282	-1.46546e-10	0.610567
52835480	chr16:52835480:G:C	5.73622e-09	-1.46546e-10	-1.27807	0.000159415	-1.46546e-10	-1.2676
52835733	chr16:52835733:C:A	9.23254e-09	-1.46546e-10	-0.802134	0.00026697	-1.46546e-10	-0.751975
52836045	chr16:52836045:G:A	5.02734e-09	-1.40998	-3.11501e-10	0.000126613	-1.49797	-3.11501e-10
52836178	chr16:52836178:A:G	1.39945e-09	-1.61981	-1.06898	4.61681e-05	-1.56713	-0.939691
52836242	chr16:52836242:A:G	1.1729e-09	-1.65277	-1.21262	3.44915e-05	-1.5971	-1.2013
52836364	chr16:52836364:A:G	1.40274e-09	-1.6081	-1.07835	4.63188e-05	-1.55211	-0.951452
52836657	chr16:52836657:A:T	6.24639e-09	-1.46546e-10	-1.19286	0.000180433	-1.46546e-10	-1.14375
52836681	chr16:52836681:C:T	1.15111e-09	-1.61264	-1.27151	3.26008e-05	-1.55649	-1.29829
52836725	chr16:52836725:G:C	2.46387e-09	-1.57575	-0.547379	9.07463e-05	-1.46851	-0.36254
52837245	chr16:52837245:C:T	1.19486e-09	-1.62994	-1.2169	3.57754e-05	-1.56642	-1.19543
52837297	chr16:52837297:C:T	1.194e-09	-1.63579	-1.21176	3.5695e-05	-1.57441	-1.18969
52837303	chr16:52837303:G:A	5.62545e-09	-1.46546e-10	-1.29757	0.000154893	-1.46546e-10	-1.29638
52837621	chr16:52837621:T:C	2.63101e-09	-1.54456	-0.51294	9.8497e-05	-1.4267	-0.322391
52837762	chr16:52837762:G:T	1.19599e-09	-1.63236	-1.21354	3.57928e-05	-1.56979	-1.19157
52837859	chr16:52837859:G:A	7.18559e-09	-1.46546e-10	-1.05279	0.000188034	-1.46546e-10	-1.10249
52837993	chr16:52837993:C:T	6.43746e-09	-1.46546e-10	-1.16273	0.00016976	-1.46546e-10	-1.20473
52839105	chr16:52839105:T:C	8.32003e-09	-1.46546e-10	-0.906201	0.000240779	-1.46546e-10	-0.855233
52839126	chr16:52839126:A:G	2.49125e-09	-1.50033	-0.611748	9.38636e-05	-1.36427	-0.433003
52839181	chr16:52839181:A:T	1.26356e-09	-1.6546	-1.13633	3.50232e-05	-1.6474	-1.1357
52839502	chr16:52839502:G:A	6.74934e-09	-1.46546e-10	-1.11542	0.000175532	-1.46546e-10	-1.17129
52839683	chr16:52839683:A:G	1.58417e-09	-1.66242	-0.902386	5.43333e-05	-1.6239	-0.720077
52839890	chr16:52839890:T:C	3.47744e-08	-1.46546e-10	0.524015	0.00123703	-1.46546e-10	0.781357
52839999	chr16:52839999:G:A	5.67036e-09	-1.46546e-10	-1.28961	0.00015756	-1.46546e-10	-1.27931
52840048	chr16:52840048:T:C	5.46133e-09	-1.64037	0.313191	0.000196049	-1.55122	0.490471
52840525	chr16:52840525:G:A	1.78834e-09	-1.25604	-1.18754	4.75817e-05	-1.32801	-1.14865
52841234	chr16:52841234:G:A	1.1346e-08	-1.46546e-10	-0.596006	0.000306199	-1.46546e-10	-0.614879
52841409	chr16:52841409:A:G	6.72842e-09	-1.46546e-10	-1.11853	0.000176325	-1.46546e-10	-1.16679
52841535	chr16:52841535:T:TG	1.35256e-08	-1.46546e-10	-0.420283	0.000445616	-1.46546e-10	-0.239655
52841596	chr16:52841596:T:G	6.03957e-09	-1.46546e-10	-1.22654	0.000169343	-1.46546e-10	-1.20719
52841597	chr16:52841597:G:A	6.53915e-09	-1.46546e-10	-1.14706	0.000189668	-1.46546e-10	-1.09384
52841730	chr16:52841730:C:T	1.14743e-09	-1.62567	-1.26167	3.60562e-05	-1.48238	-1.27166
52841906	chr16:52841906:T:A	1.64136e-08	0.499795	-0.72655	0.000263522	-0.0347631	-0.730212
52841993	chr16:52841993:C:T	8.02836e-09	-1.46546e-10	-0.941887	0.000207949	-1.46546e-10	-1.00182
52842026	chr16:52842026:T:C	6.73668e-09	-1.46546e-10	-1.1173	0.000176523	-1.46546e-10	-1.16566
52842077	chr16:52842077:C:T	6.4666e-09	-1.46546e-10	-1.15822	0.000178913	-1.46546e-10	-1.15222
52842505	chr16:52842505:T:C	6.61884e-09	-1.46546e-10	-1.13495	0.000183148	-1.46546e-10	-1.12882
52842603	chr16:52842603:T:C	4.91656e-08	-1.46546e-10	0.870327	0.00196322	-1.46546e-10	1.24323
52842619	chr16:52842619:G:A	6.71738e-09	-1.46546e-10	-1.12017	0.000176105	-1.46546e-10	-1.16803
52842699	chr16:52842699:T:C	3.7646e-09	-0.481977	-1.21725	6.19127e-05	-0.932452	-1.28094
52842860	chr16:52842860:A:G	9.1216e-09	-1.46546e-10	-0.814222	0.000265084	-1.46546e-10	-0.759067
52843156	chr16:52843156:G:A	5.61776e-09	-1.46546e-10	-1.29893	0.000155802	-1.46546e-10	-1.29053
52843194	chr16:52843194:A:C	6.67695e-09	-1.46546e-10	-1.12621	0.000184818	-1.46546e-10	-1.11974
52843373	chr16:52843373:A:G	5.7618e-09	-0.521246	-0.752372	0.000237198	-0.355366	-0.514851
52843846	chr16:52843846:A:G	5.73135e-09	-1.46546e-10	-1.27892	0.000158599	-1.46546e-10	-1.27273
52843889	chr16:52843889:A:G	2.63842e-09	-0.813654	-1.24103	8.28889e-05	-0.691916	-1.2297
52843988	chr16:52843988:C:T	6.94391e-09	-0.40461	-0.682392	0.000281447	-0.237946	-0.461223
52844114	chr16:52844114:A:G	2.27632e-09	-1.00195	-1.20036	5.88653e-05	-1.0431	-1.22076
52844463	chr16:52844463:G:A	1.74484e-08	-1.46546e-10	-0.16562	0.000582871	-1.46546e-10	0.0288521
52844677	chr16:52844677:G:A	1.74242e-08	-1.46546e-10	-0.16701	0.000581989	-1.46546e-10	0.0273387
52844807	chr16:52844807:A:G	2.78369e-09	-0.86581	-1.13528	8.07691e-05	-0.765872	-1.18165
52844848	chr16:52844848:C:T	1.74384e-08	-1.46546e-10	-0.166192	0.000582483	-1.46546e-10	0.028186
52845159	chr16:52845159:G:T	2.16665e-09	-1.0449	-1.20678	5.60574e-05	-1.085	-1.22774
52846264	chr16:52846264:A:G	8.74725e-09	-1.46546e-10	-0.856128	0.000245327	-1.46546e-10	-0.836521
52846285	chr16:52846285:A:G	4.24544e-09	-0.281684	-1.29734	0.000125831	-0.206676	-1.2975
52846402	chr16:52846402:T:C	6.12902e-09	-1.46546e-10	-1.21183	0.000165906	-1.46546e-10	-1.22769
52846435	chr16:52846435:C:A	5.80079e-09	-1.46546e-10	-1.26687	0.000155585	-1.46546e-10	-1.29192
52846461	chr16:52846461:G:A	6.78858e-09	-1.46546e-10	-1.10963	0.00017765	-1.46546e-10	-1.1593
52846563	chr16:52846563:C:A	6.43821e-09	-1.46546e-10	-1.16262	0.000178149	-1.46546e-10	-1.1565
52846726	chr16:52846726:G:A	2.12985e-09	-0.973138	-1.29568	5.71128e-05	-1.01053	-1.28356
52846740	chr16:52846740:A:G	1.16809e-09	-1.61728	-1.25222	3.36463e-05	-1.59109	-1.23212
52846822	chr16:52846822:C:A	1.35067e-09	-1.53785	-1.18641	4.53514e-05	-1.33125	-1.19343
52847139	chr16:52847139:G:T	6.44952e-09	-1.46546e-10	-1.16086	0.000178479	-1.46546e-10	-1.15464
52847174	chr16:52847174:C:T	5.9952e-09	-1.46546e-10	-1.23391	0.00015948	-1.46546e-10	-1.2672
52847264	chr16:52847264:G:A	4.11495e-09	-1.61024	-3.11501e-10	0.000128091	-1.48638	-3.11501e-10
52847349	chr16:52847349:G:T	1.31204e-09	-1.55326	-1.20002	4.37117e-05	-1.35503	-1.20647
52847444	chr16:52847444:TC:T	1.59352e-09	-1.67045	-0.888473	4.83703e-05	-1.558	-0.902225
52847707	chr16:52847707:A:C	2.61771e-09	-0.801022	-1.26154	8.21617e-05	-0.677984	-1.25244
52847724	chr16:52847724:C:T	5.92024e-09	-0.529968	-0.716522	0.000245102	-0.364972	-0.472467
52847725	chr16:52847725:C:T	5.92168e-09	-0.519688	-0.72656	0.000245047	-0.353107	-0.484558
52848127	chr16:52848127:C:T	3.87853e-09	-1.66941	-3.11501e-10	0.000110403	-1.63498	-3.11501e-10
52848241	chr16:52848241:G:T	1.16721e-09	-1.68378	-1.18647	3.3391e-05	-1.6699	-1.16092
52848243	chr16:52848243:G:A	1.60271e-08	-0.779578	0.528992	0.000343442	-0.881857	0.381762
52848334	chr16:52848334:G:A	6.67461e-09	-1.46546e-10	-1.12656	0.000193347	-1.46546e-10	-1.07463
52848337	chr16:52848337:G:A	6.18513e-09	-1.46546e-10	-1.20272	0.000167302	-1.46546e-10	-1.21931
52848430	chr16:52848430:A:AAG	5.94619e-09	-1.46546e-10	-1.24212	0.000169534	-1.46546e-10	-1.20606
52848474	chr16:52848474:C:T	1.02569e-08	-1.46546e-10	-0.696916	0.000278361	-1.46546e-10	-0.710196
52848548	chr16:52848548:A:G	1.54521e-09	-1.56845	-1.02126	4.41617e-05	-1.55488	-0.996379
52848723	chr16:52848723:A:T	6.80252e-09	-1.46546e-10	-1.10757	0.000178217	-1.46546e-10	-1.15611
52848914	chr16:52848914:C:T	5.05719e-09	-1.40406	-3.11501e-10	0.000193934	-1.0716	-3.11501e-10
52849071	chr16:52849071:G:C	1.97161e-09	-1.0487	-1.29732	5.28974e-05	-1.08345	-1.28731
52849080	chr16:52849080:G:A	6.37566e-09	-1.46546e-10	-1.17238	0.00018412	-1.46546e-10	-1.12353
52849409	chr16:52849409:T:C	2.00675e-09	-1.0434	-1.28495	5.42939e-05	-1.07882	-1.26588
52849668	chr16:52849668:CCT:C	5.66724e-09	-1.46546e-10	-1.29017	0.000158317	-1.46546e-10	-1.27452
52849676	chr16:52849676:G:A	5.66948e-09	-1.46546e-10	-1.28977	0.000154541	-1.46546e-10	-1.29865
52849710	chr16:52849710:T:C	3.23748e-09	-1.44173	-0.408339	0.000100215	-1.12548	-0.60631
52850211	chr16:52850211:C:T	1.8708e-09	-1.45219	-0.946313	6.77203e-05	-1.22486	-0.898866
52850339	chr16:52850339:G:A	5.65427e-09	-1.46546e-10	-1.29246	0.00015648	-1.46546e-10	-1.28619
52850465	chr16:52850465:T:C	1.85623e-09	-1.47166	-0.93466	6.67094e-05	-1.25236	-0.886406
52850610	chr16:52850610:A:G	1.14649e-08	-1.46546e-10	-0.585576	0.000339773	-1.46546e-10	-0.510837
52850774	chr16:52850774:T:C	5.76943e-09	-1.46546e-10	-1.27229	0.000155207	-1.46546e-10	-1.29435
52851300	chr16:52851300:G:A	1.60152e-09	-1.42448	-1.12943	4.24936e-05	-1.44057	-1.14919
52851718	chr16:52851718:C:T	1.82802e-09	-1.13006	-1.29158	4.73926e-05	-1.18363	-1.29702
52851760	chr16:52851760:C:T	3.09853e-09	-1.42586	-0.468077	9.74037e-05	-1.10186	-0.65839
52851914	chr16:52851914:T:A	1.14829e-08	-1.46546e-10	-0.584011	0.000340318	-1.46546e-10	-0.509232
52852032	chr16:52852032:G:T	6.43517e-09	-1.46546e-10	-1.16309	0.000178065	-1.46546e-10	-1.15697
52852279	chr16:52852279:T:C	1.76064e-09	-1.17046	-1.28873	4.56654e-05	-1.22239	-1.29538
52852364	chr16:52852364:G:T	6.69177e-09	-1.46546e-10	-1.12399	0.000175605	-1.46546e-10	-1.17087
52852415	chr16:52852415:C:T	5.79115e-09	-1.46546e-10	-1.26854	0.000155466	-1.46546e-10	-1.29269
52852418	chr16:52852418:G:T	3.11049e-09	-1.4259	-0.464184	9.77546e-05	-1.10194	-0.654711
52852419	chr16:52852419:G:C	6.43517e-09	-1.46546e-10	-1.16309	0.000178065	-1.46546e-10	-1.15697
52852748	chr16:52852748:C:T	5.62714e-09	-1.46546e-10	-1.29727	0.000154513	-1.46546e-10	-1.29884
52852855	chr16:52852855:G:A	6.16485e-09	-0.617949	-0.588053	0.000248749	-0.4636	-0.35907
52852934	chr16:52852934:C:T	4.2564e-09	-1.57644	-3.11501e-10	0.000112511	-1.61606	-3.11501e-10
52852939	chr16:52852939:A:C	1.72061e-09	-1.19326	-1.28893	4.4685e-05	-1.24399	-1.29548
52852952	chr16:52852952:G:A	1.74331e-09	-1.18088	-1.2882	4.52289e-05	-1.23235	-1.29503
52852966	chr16:52852966:T:A	7.95069e-09	-0.951609	-3.11501e-10	0.000188329	-1.10092	-3.11501e-10
52853006	chr16:52853006:T:C	6.25714e-09	-1.46546e-10	-1.19114	0.000180069	-1.46546e-10	-1.14578
52853040	chr16:52853040:A:G	1.5939e-08	-1.46546e-10	-0.256098	0.000528704	-1.46546e-10	-0.068685
52853228	chr16:52853228:C:T	6.69337e-09	-1.46546e-10	-1.12375	0.000175644	-1.46546e-10	-1.17066
52853450	chr16:52853450:T:C	1.05897e-08	-0.664986	-3.11501e-10	0.000258289	-0.785036	-3.11501e-10
52853505	chr16:52853505:C:T	6.69337e-09	-1.46546e-10	-1.12375	0.000175644	-1.46546e-10	-1.17066
52853523	chr16:52853523:C:T	2.71086e-09	-0.943746	-1.08386	7.77797e-05	-0.848264	-1.13697
52853619	chr16:52853619:C:T	2.71223e-09	-0.961834	-1.06526	7.75503e-05	-0.867356	-1.12083
52853772	chr16:52853772:T:C	6.09045e-09	-1.46546e-10	-1.21815	0.000174321	-1.46546e-10	-1.17821
52854002	chr16:52854002:A:G	1.74182e-09	-1.17868	-1.29126	4.5258e-05	-1.22995	-1.29679
52854207	chr16:52854207:C:G	1.94727e-09	-1.1407	-1.21774	5.37463e-05	-1.17641	-1.17842
52854389	chr16:52854389:G:A	6.42902e-09	-1.46546e-10	-1.16405	0.000177894	-1.46546e-10	-1.15792
52854405	chr16:52854405:G:A	1.69918e-09	-1.20857	-1.28615	4.41235e-05	-1.25838	-1.29374
52854459	chr16:52854459:G:C	1.75151e-09	-1.18053	-1.28387	4.53469e-05	-1.23251	-1.29226
52854552	chr16:52854552:C:T	1.57526e-08	-1.46546e-10	-0.267859	0.000522256	-1.46546e-10	-0.0809544
52854616	chr16:52854616:C:A	1.98818e-09	-1.23736	-1.10029	5.18035e-05	-1.28191	-1.10975
52854656	chr16:52854656:C:T	1.89632e-09	-1.08627	-1.29868	5.00178e-05	-1.12768	-1.29905
52854678	chr16:52854678:T:C	6.43517e-09	-1.46546e-10	-1.16309	0.000178065	-1.46546e-10	-1.15697
52854834	chr16:52854834:G:A	1.7437e-09	-1.18051	-1.28835	4.52329e-05	-1.23218	-1.29511
52854916	chr16:52854916:A:G	8.09792e-09	-1.46546e-10	-0.93326	0.000223852	-1.46546e-10	-0.928126
52855080	chr16:52855080:C:T	5.67855e-09	-0.541561	-0.74661	0.000233696	-0.378254	-0.506838
52855082	chr16:52855082:T:A	1.86361e-09	-1.45252	-0.949834	6.74158e-05	-1.22565	-0.902584
52855234	chr16:52855234:G:A	5.86459e-09	-1.46546e-10	-1.25593	0.000162534	-1.46546e-10	-1.24822
52855296	chr16:52855296:G:A	1.11963e-09	-1.63534	-1.27654	3.76259e-05	-1.46466	-1.24676
52855516	chr16:52855516:AC:A	1.45463e-08	-0.530394	0.182862	0.00057998	-0.185119	0.208998
52855618	chr16:52855618:T:G	9.03171e-09	-1.46546e-10	-0.824125	0.000247141	-1.46546e-10	-0.829153
52856173	chr16:52856173:C:A	5.76838e-09	-1.46546e-10	-1.27248	0.000155243	-1.46546e-10	-1.29412
52856204	chr16:52856204:C:T	1.99786e-09	-1.56559	-0.767199	7.19687e-05	-1.38477	-0.678111
52856515	chr16:52856515:G:A	1.78875e-09	-1.49103	-0.952319	6.36562e-05	-1.28018	-0.905432
52856635	chr16:52856635:G:A	6.29288e-09	-1.46546e-10	-1.18545	0.000181335	-1.46546e-10	-1.13876
52856803	chr16:52856803:A:G	5.68484e-09	-0.914939	-0.372126	0.000166552	-0.815173	-0.408634
52856986	chr16:52856986:A:G	4.29827e-09	-1.56666	-3.11501e-10	0.000128802	-1.48084	-3.11501e-10
52857158	chr16:52857158:G:A	3.02975e-09	-0.840812	-1.07558	8.80573e-05	-0.739233	-1.12189
52857163	chr16:52857163:C:T	1.32413e-08	-1.46546e-10	-0.441527	0.000397071	-1.46546e-10	-0.354997
52857225	chr16:52857225:T:A	1.4176e-09	-1.69837	-0.977532	3.80306e-05	-1.69886	-1.00186
52857255	chr16:52857255:C:T	5.91067e-09	-0.812221	-0.435888	0.000159323	-0.723139	-0.545041
52857498	chr16:52857498:C:A	5.62058e-09	-1.46546e-10	-1.29843	0.000154967	-1.46546e-10	-1.2959
52857571	chr16:52857571:A:G	3.74952e-09	-0.860081	-0.843159	0.000102712	-0.77405	-0.933135
52857583	chr16:52857583:A:G	6.16611e-09	-1.46546e-10	-1.2058	0.000163065	-1.46546e-10	-1.24497
52857865	chr16:52857865:C:A	1.36564e-09	-1.69856	-1.01469	3.66628e-05	-1.69898	-1.03837
52857911	chr16:52857911:C:A	1.85888e-08	-1.46546e-10	-0.102308	0.00044607	-1.46546e-10	-0.238638
52857980	chr16:52857980:G:T	1.56237e-08	-1.46546e-10	-0.276079	0.000433954	-1.46546e-10	-0.266175
52858792	chr16:52858792:G:C	7.0058e-09	-1.46546e-10	-1.07813	0.000194444	-1.46546e-10	-1.06897
52858872	chr16:52858872:G:A	2.97715e-09	-1.04694	-0.886958	8.44018e-05	-0.960966	-0.942559
52859027	chr16:52859027:A:G	6.38743e-09	-1.11136	-0.0591765	0.000173977	-1.03671	-0.143483
52859424	chr16:52859424:A:G	8.6238e-09	-0.889542	0.0192009	0.000308029	-0.776453	0.167533
52859756	chr16:52859756:T:C	7.67864e-09	-1.46546e-10	-0.986425	0.000213585	-1.46546e-10	-0.975079
52859979	chr16:52859979:T:C	1.86929e-09	-1.1002	-1.29912	4.98314e-05	-1.13645	-1.29401
52859988	chr16:52859988:T:C	8.647e-09	-0.912028	0.0443731	0.000308883	-0.80042	0.194269
52860266	chr16:52860266:C:T	3.24814e-09	-0.682056	-1.16473	8.69525e-05	-0.645597	-1.22815
52860317	chr16:52860317:G:A	8.02952e-09	-0.941743	-3.11501e-10	0.000164544	-1.23593	-3.11501e-10
52860353	chr16:52860353:A:G	1.2853e-08	-0.471288	-3.11501e-10	0.000378361	-0.403264	-3.11501e-10
52860518	chr16:52860518:G:A	5.73152e-09	-1.46546e-10	-1.27889	0.000154594	-1.46546e-10	-1.29831
52860521	chr16:52860521:T:C	1.88937e-09	-1.44981	-0.938808	6.83677e-05	-1.22256	-0.891652
52860604	chr16:52860604:A:T	5.63057e-09	-1.46546e-10	-1.29666	0.000157253	-1.46546e-10	-1.28126
52860650	chr16:52860650:C:T	3.81328e-09	-1.43014	-0.256238	0.000117097	-1.10431	-0.471799
52861046	chr16:52861046:A:G	2.65283e-09	-0.911404	-1.13784	7.67232e-05	-0.816034	-1.18287
52861198	chr16:52861198:G:A	3.86634e-09	-1.67256	-3.11501e-10	0.000105526	-1.68016	-3.11501e-10
52862249	chr16:52862249:T:C	8.55593e-09	-0.893471	0.0152281	0.000305542	-0.780387	0.163362
52862531	chr16:52862531:G:A	3.17667e-09	-1.00032	-0.868711	9.00375e-05	-0.911113	-0.927773
52862895	chr16:52862895:T:C	6.08502e-09	-1.46546e-10	-1.21904	0.000173975	-1.46546e-10	-1.1802
52863257	chr16:52863257:G:T	1.36856e-09	-1.42135	-1.28976	5.09899e-05	-1.10862	-1.29887
52863621	chr16:52863621:G:A	3.70433e-09	-1.60483	-0.110536	0.000121112	-1.46828	-0.074124
52863734	chr16:52863734:C:T	1.94098e-09	-1.48446	-0.877211	6.96534e-05	-1.26942	-0.826165
52863982	chr16:52863982:T:C	6.39709e-09	-1.08429	-0.0847318	0.000174187	-1.00614	-0.172841
52864007	chr16:52864007:T:C	2.12855e-09	-1.39243	-0.876995	5.07688e-05	-1.44223	-0.969604
52864204	chr16:52864204:A:G	7.96127e-09	-1.46546e-10	-0.950279	0.000221297	-1.46546e-10	-0.939607
52864380	chr16:52864380:G:A	2.04143e-09	-1.3326	-0.978614	4.79638e-05	-1.39005	-1.07861
52864883	chr16:52864883:T:C	6.07334e-09	-1.46546e-10	-1.22096	0.000173469	-1.46546e-10	-1.18311
52865050	chr16:52865050:G:A	2.94099e-09	-0.989218	-0.956903	8.4126e-05	-0.897094	-1.0097
52865194	chr16:52865194:G:A	9.96272e-09	-1.46546e-10	-0.726017	0.000269454	-1.46546e-10	-0.742716
52865248	chr16:52865248:T:C	5.74848e-09	-1.46546e-10	-1.27593	0.000154664	-1.46546e-10	-1.29786
52865299	chr16:52865299:A:T	6.5069e-09	-1.46546e-10	-1.152	0.000170085	-1.46546e-10	-1.20282
52865647	chr16:52865647:C:A	6.09824e-09	-1.46546e-10	-1.21687	0.000174334	-1.46546e-10	-1.17814
52865693	chr16:52865693:GTTC:G	4.55481e-09	-0.584779	-0.923906	0.000177755	-0.431413	-0.727293
52865792	chr16:52865792:C:T	6.83529e-09	-1.46546e-10	-1.10277	0.000178813	-1.46546e-10	-1.15277
52865828	chr16:52865828:T:A	1.38033e-09	-1.41031	-1.29223	5.18244e-05	-1.09212	-1.29913
52865887	chr16:52865887:C:T	6.07334e-09	-1.46546e-10	-1.22096	0.000173469	-1.46546e-10	-1.18311
52865890	chr16:52865890:G:A	2.05248e-09	-1.32868	-0.97714	4.81928e-05	-1.38655	-1.07735
52865977	chr16:52865977:A:C	2.65296e-09	-1.00528	-1.04392	7.61946e-05	-0.915994	-1.08983
52866008	chr16:52866008:T:C	6.8342e-09	-1.05727	-0.0456616	0.000185993	-0.978126	-0.135278
52866119	chr16:52866119:A:T	8.15179e-09	-0.875518	-0.0511116	0.000290777	-0.76034	0.0937815
52866162	chr16:52866162:A:T	6.35419e-09	-1.46546e-10	-1.17575	0.000179743	-1.46546e-10	-1.14759
52866255	chr16:52866255:A:G	5.70628e-09	-1.46546e-10	-1.2833	0.000156322	-1.46546e-10	-1.28719
52866310	chr16:52866310:G:A	6.51044e-09	-1.46546e-10	-1.15146	0.00017013	-1.46546e-10	-1.20255
52866407	chr16:52866407:C:T	6.41961e-09	-1.46546e-10	-1.16551	0.000185418	-1.46546e-10	-1.1165
52866839	chr16:52866839:GTCA:G	3.56658e-09	-0.572869	-1.18039	9.64022e-05	-0.532817	-1.23777
52867307	chr16:52867307:G:A	2.04049e-09	-1.34926	-0.962417	4.78609e-05	-1.40566	-1.06515
52867311	chr16:52867311:A:C	3.79592e-09	-1.69094	-3.11501e-10	0.000106202	-1.67377	-3.11501e-10
52867576	chr16:52867576:T:C	6.77322e-09	-1.06665	-0.0452445	0.000184226	-0.987897	-0.135055
52867791	chr16:52867791:A:G	6.421e-09	-1.46546e-10	-1.16529	0.000185466	-1.46546e-10	-1.11624
52867851	chr16:52867851:T:A	3.03731e-09	-0.973234	-0.940662	8.68199e-05	-0.880361	-0.994917
52867886	chr16:52867886:A:G	8.09964e-09	-0.890487	-0.0425611	0.000288813	-0.776247	0.102915
52867977	chr16:52867977:T:C	6.41044e-09	-1.46546e-10	-1.16694	0.00018511	-1.46546e-10	-1.11816
52868062	chr16:52868062:C:T	3.07896e-09	-0.968492	-0.931785	8.79067e-05	-0.875759	-0.987078
52868081	chr16:52868081:AG:A	6.40661e-09	-1.46546e-10	-1.16754	0.000184979	-1.46546e-10	-1.11887
52868088	chr16:52868088:T:C	3.07779e-09	-0.974304	-0.926352	8.78401e-05	-0.881898	-0.981697
52868610	chr16:52868610:C:T	2.04443e-09	-1.33652	-0.973228	4.79807e-05	-1.394	-1.07431
52868611	chr16:52868611:G:C	4.67938e-09	-0.644135	-0.837568	0.000185655	-0.494852	-0.62037
52868730	chr16:52868730:C:G	7.97103e-09	-0.888796	-0.0602584	0.000283934	-0.77459	0.0842176
52868805	chr16:52868805:A:G	2.06684e-09	-1.3369	-0.961942	4.84179e-05	-1.3944	-1.06484
52868827	chr16:52868827:T:C	6.42949e-09	-0.808926	-0.355046	0.00025957	-0.678743	-0.101345
52868842	chr16:52868842:C:T	4.34559e-09	-0.687224	-0.868481	0.000170715	-0.541146	-0.657969
52868990	chr16:52868990:G:A	1.92955e-09	-1.46511	-0.902468	6.97541e-05	-1.2419	-0.852241
52869028	chr16:52869028:C:T	3.81386e-09	-1.68623	-3.11501e-10	0.000103539	-1.69916	-3.11501e-10
52869271	chr16:52869271:A:G	5.81591e-09	-1.46546e-10	-1.26427	0.000159077	-1.46546e-10	-1.26972
52869474	chr16:52869474:G:A	6.24563e-09	-1.46546e-10	-1.19299	0.000179508	-1.46546e-10	-1.14889
52869489	chr16:52869489:A:G	6.24216e-09	-1.46546e-10	-1.19354	0.000179387	-1.46546e-10	-1.14957
52869543	chr16:52869543:T:A	9.27384e-09	-1.46546e-10	-0.79767	0.00025115	-1.46546e-10	-0.813061
52869675	chr16:52869675:G:A	5.81061e-09	-1.46546e-10	-1.26518	0.000155174	-1.46546e-10	-1.29456
52870055	chr16:52870055:T:C	2.06552e-09	-1.31513	-0.984355	4.85011e-05	-1.37428	-1.08325
52870058	chr16:52870058:T:C	2.97845e-09	-0.984617	-0.948849	8.51125e-05	-0.892629	-1.00251
52870135	chr16:52870135:T:G	3.02733e-09	-0.997169	-0.920018	8.62491e-05	-0.90599	-0.975883
52870249	chr16:52870249:A:G	8.00859e-09	-1.46546e-10	-0.944353	0.00022264	-1.46546e-10	-0.933557
52870264	chr16:52870264:T:G	2.00669e-09	-1.32102	-1.00736	4.73407e-05	-1.37963	-1.10211
52870541	chr16:52870541:A:G	3.67373e-09	-1.45512	-0.268543	0.000110232	-1.14606	-0.490462
52870640	chr16:52870640:G:A	2.0323e-09	-1.30209	-1.01361	4.78229e-05	-1.36332	-1.10829
52870691	chr16:52870691:G:A	7.97254e-09	-1.46546e-10	-0.948864	0.00020956	-1.46546e-10	-0.994105
52870826	chr16:52870826:T:C	2.98155e-09	-0.99034	-0.942082	8.51325e-05	-0.89854	-0.996364
52870896	chr16:52870896:C:T	6.3686e-09	-1.46546e-10	-1.17349	0.000180199	-1.46546e-10	-1.14505
52870926	chr16:52870926:C:T	5.71939e-09	-1.46546e-10	-1.281	0.000156634	-1.46546e-10	-1.2852
52871219	chr16:52871219:C:T	1.64202e-09	-1.69347	-0.835476	4.97359e-05	-1.68393	-0.748457
52871440	chr16:52871440:C:T	6.41292e-09	-1.46546e-10	-1.16655	0.000185188	-1.46546e-10	-1.11774
52871530	chr16:52871530:A:G	6.4172e-09	-1.46546e-10	-1.16589	0.000185329	-1.46546e-10	-1.11698
52871586	chr16:52871586:A:G	6.41958e-09	-1.46546e-10	-1.16551	0.000185416	-1.46546e-10	-1.11651
52871719	chr16:52871719:C:T	7.16686e-09	-1.46546e-10	-1.0554	0.00019904	-1.46546e-10	-1.04561
52871774	chr16:52871774:C:T	2.85671e-09	-1.03422	-0.940976	8.13358e-05	-0.945118	-0.99541
52871798	chr16:52871798:C:A	2.86115e-09	-1.01654	-0.957101	8.17023e-05	-0.926009	-1.01002
52871828	chr16:52871828:G:A	3.07098e-09	-0.968753	-0.934118	8.76935e-05	-0.876144	-0.989121
52872277	chr16:52872277:A:G	6.41962e-09	-1.46546e-10	-1.16551	0.000185407	-1.46546e-10	-1.11656
52872315	chr16:52872315:G:T	1.31352e-09	-1.45338	-1.29877	4.87462e-05	-1.15763	-1.29485
52872765	chr16:52872765:C:T	4.46104e-09	-1.52948	-3.11501e-10	0.000119193	-1.55837	-3.11501e-10
52872992	chr16:52872992:T:C	2.54042e-09	-1.12137	-0.971163	9.31477e-05	-1.01842	-0.786504
52873127	chr16:52873127:C:T	3.65776e-09	-1.31382	-0.414199	9.51727e-05	-1.2632	-0.520222
52873268	chr16:52873268:C:T	5.61702e-09	-1.46546e-10	-1.29907	0.000155027	-1.46546e-10	-1.29551
52873281	chr16:52873281:G:A	2.92866e-09	-0.800266	-1.15005	8.78633e-05	-0.650097	-1.21323
52873467	chr16:52873467:C:T	2.29944e-09	-1.01247	-1.17973	6.71385e-05	-0.919433	-1.21292
52873511	chr16:52873511:A:G	6.58848e-09	-1.46546e-10	-1.13954	0.000171788	-1.46546e-10	-1.19285
52873769	chr16:52873769:G:A	7.38515e-09	-1.46546e-10	-1.0254	0.000189007	-1.46546e-10	-1.09733
52874555	chr16:52874555:A:G	2.3295e-09	-0.90179	-1.27742	7.39653e-05	-0.7769	-1.25862
52874611	chr16:52874611:C:T	7.50278e-09	-1.46546e-10	-1.00959	0.000195666	-1.46546e-10	-1.0627
52875056	chr16:52875056:G:A	5.15733e-09	-0.536052	-0.848397	0.000206286	-0.379994	-0.629858
52875301	chr16:52875301:G:T	7.50316e-09	-1.46546e-10	-1.00954	0.000208581	-1.46546e-10	-0.998785
52875328	chr16:52875328:T:C	2.22836e-09	-0.945506	-1.27809	7.04948e-05	-0.824096	-1.25948
52875558	chr16:52875558:T:C	5.99672e-09	-1.46546e-10	-1.23366	0.000163684	-1.46546e-10	-1.24117
52875599	chr16:52875599:A:T	1.07936e-08	-1.46546e-10	-0.645916	0.00027354	-1.46546e-10	-0.727665
52875672	chr16:52875672:C:T	7.64071e-09	-1.46546e-10	-0.991377	0.000210423	-1.46546e-10	-0.989995
52875709	chr16:52875709:T:G	2.3718e-09	-0.88624	-1.27498	7.5449e-05	-0.760473	-1.25518
52875783	chr16:52875783:G:A	2.12944e-09	-1.05345	-1.21556	6.23802e-05	-0.963469	-1.2424
52875880	chr16:52875880:T:C	5.73511e-09	-1.46546e-10	-1.27826	0.000154586	-1.46546e-10	-1.29836
52875976	chr16:52875976:A:C	7.29169e-09	-1.46546e-10	-1.03813	0.0002026	-1.46546e-10	-1.02788
52875996	chr16:52875996:C:T	6.87725e-09	-1.46546e-10	-1.09665	0.000198306	-1.46546e-10	-1.0493
52876001	chr16:52876001:G:A	5.80386e-09	-1.46546e-10	-1.26634	0.000155091	-1.46546e-10	-1.2951
52876004	chr16:52876004:C:T	5.74299e-09	-1.46546e-10	-1.27689	0.000154628	-1.46546e-10	-1.29809
52876072	chr16:52876072:G:A	7.85597e-09	-1.46546e-10	-0.963593	0.000206769	-1.46546e-10	-1.00751
52876308	chr16:52876308:C:T	2.36903e-09	-0.890443	-1.27194	7.54168e-05	-0.765038	-1.25105
52876603	chr16:52876603:G:A	5.61736e-09	-1.46546e-10	-1.29901	0.000156004	-1.46546e-10	-1.28923
52876629	chr16:52876629:A:C	2.29097e-09	-0.89693	-1.29896	7.17438e-05	-0.771103	-1.29491
52876646	chr16:52876646:G:A	9.49834e-09	-1.46546e-10	-0.77375	0.000260377	-1.46546e-10	-0.776983
52876686	chr16:52876686:T:C	5.80008e-09	-1.46546e-10	-1.267	0.00015506	-1.46546e-10	-1.2953
52876848	chr16:52876848:G:A	3.24253e-09	-0.57402	-1.27449	0.000109112	-0.419865	-1.22688
52876922	chr16:52876922:A:AG	6.19989e-09	-1.46546e-10	-1.20034	0.000177984	-1.46546e-10	-1.15742
52877192	chr16:52877192:G:A	7.18227e-09	-1.46546e-10	-1.05325	0.000199707	-1.46546e-10	-1.04226
52877521	chr16:52877521:T:C	2.41074e-09	-0.864931	-1.28	7.67135e-05	-0.737092	-1.26194
52877522	chr16:52877522:G:A	5.75676e-09	-1.46546e-10	-1.27449	0.000154707	-1.46546e-10	-1.29758
52878004	chr16:52878004:C:T	9.48224e-09	-1.46546e-10	-0.775447	0.000243826	-1.46546e-10	-0.842657
52878114	chr16:52878114:C:T	7.06865e-09	-1.46546e-10	-1.0692	0.000182284	-1.46546e-10	-1.13355
52878154	chr16:52878154:A:G	7.19173e-09	-1.46546e-10	-1.05194	0.00019997	-1.46546e-10	-1.04095
52878387	chr16:52878387:T:C	2.31724e-09	-0.908222	-1.27627	7.35799e-05	-0.783885	-1.25686
52878420	chr16:52878420:A:G	2.81681e-09	-1.08591	-0.903351	7.975e-05	-1.00068	-0.959537
52878468	chr16:52878468:A:T	2.18907e-09	-1.05949	-1.1819	6.37235e-05	-0.970099	-1.21446
52878517	chr16:52878517:A:T	2.30921e-09	-0.91381	-1.27415	7.33277e-05	-0.790138	-1.25404
52878945	chr16:52878945:A:G	6.68398e-09	-1.46546e-10	-1.12515	0.000173886	-1.46546e-10	-1.18071
52879254	chr16:52879254:A:T	3.75519e-09	-0.405636	-1.29609	0.000112177	-0.337784	-1.28125
52879272	chr16:52879272:G:A	4.92387e-09	-0.581718	-0.849055	0.00019617	-0.428628	-0.631506
52879366	chr16:52879366:T:A	2.09773e-09	-1.42442	-0.859587	7.73767e-05	-1.18645	-0.803981
52879415	chr16:52879415:A:G	5.79488e-09	-1.46546e-10	-1.26789	0.000155015	-1.46546e-10	-1.29559
52879577	chr16:52879577:A:G	5.76676e-09	-1.46546e-10	-1.27276	0.000162849	-1.46546e-10	-1.24629
52879582	chr16:52879582:T:A	2.07448e-09	-1.11813	-1.17703	5.96807e-05	-1.03575	-1.21435
52879795	chr16:52879795:G:A	6.63697e-09	-1.46546e-10	-1.13221	0.000192541	-1.46546e-10	-1.07881
52879912	chr16:52879912:C:T	5.76522e-09	-1.46546e-10	-1.27302	0.000154767	-1.46546e-10	-1.29719
52880053	chr16:52880053:G:A	6.14667e-09	-0.16035	-1.04861	0.000324903	0.28881	-0.844398
52880166	chr16:52880166:C:T	7.19311e-09	-1.46546e-10	-1.05174	0.000185071	-1.46546e-10	-1.11838
52880202	chr16:52880202:T:C	2.36888e-09	-0.983759	-1.17869	6.92287e-05	-0.890073	-1.21162
52880837	chr16:52880837:C:T	2.26765e-09	-1.01305	-1.19307	6.62721e-05	-0.92164	-1.2237
52881542	chr16:52881542:C:T	7.80214e-09	-1.46546e-10	-0.970469	0.00020558	-1.46546e-10	-1.01328
52881817	chr16:52881817:A:G	1.62764e-08	-1.46546e-10	-0.235149	0.000439485	-1.46546e-10	-0.253511
52881839	chr16:52881839:C:T	2.35915e-09	-0.952924	-1.21364	6.94996e-05	-0.857175	-1.24062
52881877	chr16:52881877:C:A	7.30152e-09	-1.46546e-10	-1.03679	0.000187466	-1.46546e-10	-1.10552
52881885	chr16:52881885:G:A	6.97267e-09	-0.3186	-0.764269	0.000328644	0.0809377	-0.625076
52882006	chr16:52882006:T:A	2.32658e-09	-0.9723	-1.20817	6.84034e-05	-0.877726	-1.23597
52882396	chr16:52882396:T:C	5.77548e-09	-1.46546e-10	-1.27125	0.000154847	-1.46546e-10	-1.29668
52882726	chr16:52882726:C:T	6.1132e-09	-1.46546e-10	-1.21442	0.000162346	-1.46546e-10	-1.24938
52882883	chr16:52882883:A:G	7.19162e-09	-1.46546e-10	-1.05195	0.000199978	-1.46546e-10	-1.04091
52882924	chr16:52882924:A:G	5.86297e-09	-0.296666	-0.959544	0.00026908	0.106513	-0.850619
52883305	chr16:52883305:G:A	6.63094e-09	-1.46546e-10	-1.13312	0.000188449	-1.46546e-10	-1.10029
52883405	chr16:52883405:G:A	2.40854e-09	-0.858757	-1.28709	7.62073e-05	-0.730288	-1.27537
52883609	chr16:52883609:A:G	5.62697e-09	-1.46546e-10	-1.2973	0.000154548	-1.46546e-10	-1.29861
52883707	chr16:52883707:T:C	1.73625e-08	-0.170553	-3.11501e-10	0.000462898	-0.201606	-3.11501e-10
52883989	chr16:52883989:T:A	3.647e-09	-0.472959	-1.258	0.000144209	-0.103855	-1.26399
52884090	chr16:52884090:G:A	3.88781e-09	-1.02041	-0.646609	0.000130629	-0.798908	-0.667842
52884096	chr16:52884096:C:T	6.60245e-09	-1.46546e-10	-1.13743	0.000170144	-1.46546e-10	-1.20247
52884196	chr16:52884196:T:C	1.51049e-09	-1.44411	-1.16832	5.07729e-05	-1.31122	-1.10053
52884228	chr16:52884228:A:AC	1.63147e-09	-1.34943	-1.18595	4.96342e-05	-1.20587	-1.22856
52884264	chr16:52884264:A:C	6.68797e-09	-1.46546e-10	-1.12456	0.000190114	-1.46546e-10	-1.09149
52884270	chr16:52884270:G:A	4.04904e-09	-0.804633	-0.821754	0.000143619	-0.505231	-0.866716
52884307	chr16:52884307:A:G	2.67575e-09	-1.32513	-0.715512	6.85343e-05	-1.31065	-0.801132
52884396	chr16:52884396:A:G	7.68633e-09	-1.46546e-10	-0.985424	0.000216533	-1.46546e-10	-0.96137
52884672	chr16:52884672:T:C	9.32639e-09	-1.46546e-10	-0.79202	0.000237832	-1.46546e-10	-0.86755
52884813	chr16:52884813:C:G	1.86309e-08	0.740027	-0.840073	0.000750647	1.04213	-0.76031
52884890	chr16:52884890:T:C	1.7335e-08	-0.0149108	-0.157231	0.000657648	0.238576	-0.0890196
52885079	chr16:52885079:C:A	1.70577e-08	0.611734	-0.800001	0.000720802	0.945672	-0.70442
52885113	chr16:52885113:T:G	5.69085e-09	-1.46546e-10	-1.28601	0.000154855	-1.46546e-10	-1.29662
52885164	chr16:52885164:G:A	1.21441e-08	0.336457	-0.864481	0.000507138	0.662521	-0.772852
52885465	chr16:52885465:T:C	2.86515e-09	-1.12305	-0.8492	8.46933e-05	-1.09316	-0.806915
52885516	chr16:52885516:A:G	1.24759e-09	-1.69662	-1.10704	3.55064e-05	-1.67676	-1.09264
52885654	chr16:52885654:G:A	4.77181e-09	-0.59455	-0.867591	0.000182491	-0.352671	-0.779739
52885952	chr16:52885952:C:T	2.68079e-09	-1.11567	-0.923085	9.35483e-05	-0.959214	-0.841422
52886004	chr16:52886004:T:C	6.66774e-09	-1.46546e-10	-1.12759	0.000173831	-1.46546e-10	-1.18103
52886041	chr16:52886041:G:A	1.30704e-09	-1.67913	-1.07797	3.60067e-05	-1.69581	-1.0596
52886260	chr16:52886260:C:T	7.52274e-09	-1.46546e-10	-1.00694	0.000209881	-1.46546e-10	-0.992572
52886567	chr16:52886567:G:A	5.68393e-09	-1.46546e-10	-1.28723	0.000157814	-1.46546e-10	-1.27769
52886649	chr16:52886649:T:C	2.732e-09	-1.10305	-0.91678	9.56804e-05	-0.944592	-0.833508
52886691	chr16:52886691:C:T	2.66271e-08	0.257063	-3.11501e-10	0.000720104	0.240283	-3.11501e-10
52886880	chr16:52886880:T:C	1.33233e-09	-1.67751	-1.06043	3.65986e-05	-1.69638	-1.04272
52887087	chr16:52887087:A:G	1.36017e-09	-1.67819	-1.03907	3.74022e-05	-1.6963	-1.02108
52887126	chr16:52887126:G:A	2.81801e-09	-1.08519	-0.903645	9.9504e-05	-0.925463	-0.813452
52887181	chr16:52887181:T:C	5.99679e-09	-1.46546e-10	-1.23364	0.000159422	-1.46546e-10	-1.26756
52887229	chr16:52887229:G:A	1.86531e-09	-1.22778	-1.17366	6.95751e-05	-0.950345	-1.14636
52887272	chr16:52887272:T:C	2.8743e-09	-1.08396	-0.885102	0.000101662	-0.924499	-0.792962
52887322	chr16:52887322:C:T	2.93898e-09	-1.08971	-0.857092	0.000104121	-0.931486	-0.76207
52887507	chr16:52887507:T:C	3.78237e-09	-1.69452	-3.11501e-10	0.00010842	-1.6531	-3.11501e-10
52887544	chr16:52887544:G:A	8.3273e-09	-1.46546e-10	-0.905328	0.000213101	-1.46546e-10	-0.977348
52887685	chr16:52887685:G:A	3.02188e-09	-1.03475	-0.884241	0.000107508	-0.869677	-0.791867
52887715	chr16:52887715:A:T	3.0468e-09	-1.0276	-0.88317	0.000108495	-0.861635	-0.790773
52887904	chr16:52887904:T:G	5.83642e-09	-1.46546e-10	-1.26075	0.000158605	-1.46546e-10	-1.2727
52887923	chr16:52887923:G:C	1.82549e-09	-1.14719	-1.27583	6.88619e-05	-0.846675	-1.26034
52888527	chr16:52888527:A:G	6.50944e-09	-1.46546e-10	-1.15161	0.000180402	-1.46546e-10	-1.14392
52889126	chr16:52889126:A:G	1.0672e-09	-1.67293	-1.2869	3.12639e-05	-1.61572	-1.28092
52889176	chr16:52889176:T:C	6.41581e-09	-1.46546e-10	-1.1661	0.000179588	-1.46546e-10	-1.14845
52889530	chr16:52889530:A:G	5.97953e-09	-1.46546e-10	-1.23653	0.000167526	-1.46546e-10	-1.21797
52889726	chr16:52889726:T:C	6.67177e-09	-1.46546e-10	-1.12698	0.000173917	-1.46546e-10	-1.18053
52889841	chr16:52889841:C:T	2.53342e-09	-1.36485	-0.730447	9.31525e-05	-1.12768	-0.677192
52890058	chr16:52890058:G:C	3.7659e-09	-1.69888	-3.11501e-10	0.000111227	-1.62754	-3.11501e-10
52890187	chr16:52890187:C:T	1.07028e-09	-1.66443	-1.29252	3.1372e-05	-1.60302	-1.29017
52890188	chr16:52890188:G:A	1.38238e-09	-1.68355	-1.01751	3.84287e-05	-1.69364	-0.996666
52890555	chr16:52890555:C:T	6.43131e-09	-1.46546e-10	-1.16369	0.000172777	-1.46546e-10	-1.18711
52890594	chr16:52890594:G:A	7.50381e-09	-1.46546e-10	-1.00946	0.000209335	-1.46546e-10	-0.995179
52890750	chr16:52890750:C:A	2.78489e-08	-1.46546e-10	0.301926	0.000747955	-1.46546e-10	0.278229
52890834	chr16:52890834:A:G	5.64057e-09	-1.46546e-10	-1.29488	0.000155384	-1.46546e-10	-1.29321
52891155	chr16:52891155:G:A	6.49693e-09	-1.46546e-10	-1.15354	0.000174363	-1.46546e-10	-1.17797
52891591	chr16:52891591:C:T	2.877e-09	-1.09468	-0.873437	0.000102166	-0.936696	-0.775817
52891710	chr16:52891710:T:A	1.23752e-09	-1.61102	-1.20073	2.89508e-05	-1.69915	-1.27436
52891733	chr16:52891733:C:T	2.92245e-09	-1.08207	-0.870373	0.000103912	-0.923074	-0.772498
52891789	chr16:52891789:T:C	3.04333e-09	-1.10848	-0.803431	0.000109466	-0.947545	-0.695955
52892026	chr16:52892026:G:T	1.42283e-09	-1.68841	-0.983815	4.00635e-05	-1.6899	-0.95875
52892270	chr16:52892270:C:T	2.45471e-09	-1.37159	-0.75527	8.97754e-05	-1.13605	-0.705751
52892346	chr16:52892346:G:A	8.87679e-09	-1.46546e-10	-0.841427	0.000234706	-1.46546e-10	-0.880778
52892675	chr16:52892675:G:A	1.05617e-09	-1.67361	-1.2966	3.06768e-05	-1.61702	-1.29858
52892830	chr16:52892830:T:C	1.39925e-09	-1.58177	-1.10716	4.49102e-05	-1.51404	-1.02041
52892862	chr16:52892862:A:G	8.84837e-09	-1.46546e-10	-0.844635	0.000233991	-1.46546e-10	-0.883829
52892925	chr16:52892925:T:G	8.72446e-08	-1.46546e-10	1.44385	0.00313538	-1.46546e-10	1.71139
52892971	chr16:52892971:A:G	1.29987e-08	-1.46546e-10	-0.460018	0.000349925	-1.46546e-10	-0.481393
52893464	chr16:52893464:C:G	7.51114e-09	-1.46546e-10	-1.00848	0.000222364	-1.46546e-10	-0.934796
52893784	chr16:52893784:T:C	2.67939e-08	-1.46546e-10	0.263306	0.000719855	-1.46546e-10	0.239936
52893896	chr16:52893896:A:G	7.46734e-09	-1.01433	-3.11501e-10	0.000197269	-1.05454	-3.11501e-10
52893975	chr16:52893975:C:T	1.61328e-08	-1.46546e-10	-0.244011	0.000392381	-1.46546e-10	-0.36688
52894214	chr16:52894214:T:G	3.23514e-09	-1.11059	-0.740208	0.000129465	-0.794168	-0.681531
52894357	chr16:52894357:A:G	3.18155e-09	-1.06275	-0.804748	0.000114133	-0.901123	-0.700622
52894840	chr16:52894840:T:A	7.18559e-09	-1.05279	-3.11501e-10	0.000213841	-0.973883	-3.11501e-10
52895093	chr16:52895093:G:C	9.15155e-09	-1.46546e-10	-0.810944	0.000251257	-1.46546e-10	-0.812637
52895209	chr16:52895209:G:A	5.78879e-09	-1.46546e-10	-1.26894	0.000158348	-1.46546e-10	-1.27432
52895894	chr16:52895894:C:T	5.64514e-09	-1.46546e-10	-1.29407	0.000156627	-1.46546e-10	-1.28525
52895966	chr16:52895966:A:G	3.88946e-09	-1.6666	-3.11501e-10	0.000104254	-1.69228	-3.11501e-10
52896458	chr16:52896458:T:C	2.78633e-08	-1.46546e-10	0.302444	0.00075534	-1.46546e-10	0.288055
52896694	chr16:52896694:T:C	7.52514e-09	-1.46546e-10	-1.00662	0.000209953	-1.46546e-10	-0.992229
52896727	chr16:52896727:T:C	2.75791e-08	-1.46546e-10	0.29219	0.000740833	-1.46546e-10	0.268662
52896786	chr16:52896786:A:G	3.18172e-09	-1.04753	-0.819912	0.000114248	-0.883745	-0.717
52896991	chr16:52896991:T:C	8.05913e-09	-1.46546e-10	-0.938062	0.000225887	-1.46546e-10	-0.919078
52897086	chr16:52897086:C:T	7.65202e-09	-1.46546e-10	-0.989898	0.000204105	-1.46546e-10	-1.02048
52897601	chr16:52897601:G:A	8.29004e-09	-1.46546e-10	-0.909813	0.000244307	-1.46546e-10	-0.840688
52897633	chr16:52897633:T:C	5.61933e-09	-1.46546e-10	-1.29865	0.000154668	-1.46546e-10	-1.29783
52897868	chr16:52897868:C:T	8.09096e-09	-1.46546e-10	-0.934119	0.000245579	-1.46546e-10	-0.835494
52897869	chr16:52897869:G:A	7.20701e-09	-1.46546e-10	-1.04981	0.000183868	-1.46546e-10	-1.1249
52898178	chr16:52898178:C:T	1.66067e-09	-1.21851	-1.29913	6.03695e-05	-0.940279	-1.29835
52898248	chr16:52898248:G:A	8.72307e-09	-1.46546e-10	-0.858896	0.000230498	-1.46546e-10	-0.89887
52898761	chr16:52898761:C:G	8.61235e-09	-1.46546e-10	-0.87167	0.000227701	-1.46546e-10	-0.911079
52899304	chr16:52899304:T:A	8.63049e-09	-1.46546e-10	-0.869566	0.000228166	-1.46546e-10	-0.909041
52899448	chr16:52899448:G:A	4.61507e-09	-1.49554	-3.11501e-10	0.000116551	-1.58079	-3.11501e-10
52899674	chr16:52899674:C:T	1.00332e-08	-1.46546e-10	-0.718972	0.000278697	-1.46546e-10	-0.708987
52899698	chr16:52899698:C:A	4.54703e-09	-0.712048	-0.798344	0.000172636	-0.493448	-0.694477
52900286	chr16:52900286:G:A	3.82978e-09	-1.68206	-3.11501e-10	0.000103863	-1.69604	-3.11501e-10
52900668	chr16:52900668:T:A	6.47093e-09	-1.46546e-10	-1.15755	0.000173825	-1.46546e-10	-1.18106
52900752	chr16:52900752:T:C	1.51357e-09	-1.66569	-0.944701	4.11052e-05	-1.69895	-0.924032
52900866	chr16:52900866:T:A	3.4195e-09	-0.94143	-0.853942	0.000123111	-0.76622	-0.759807
52900995	chr16:52900995:G:C	6.72778e-09	-1.46546e-10	-1.11862	0.000175479	-1.46546e-10	-1.17159
52901081	chr16:52901081:A:G	2.81731e-08	-1.46546e-10	0.3135	0.000812881	-1.46546e-10	0.361472
52901264	chr16:52901264:C:A	7.74368e-09	-1.46546e-10	-0.97799	0.000216329	-1.46546e-10	-0.962311
52901639	chr16:52901639:T:C	7.79131e-09	-1.46546e-10	-0.971858	0.000217412	-1.46546e-10	-0.957319
52902301	chr16:52902301:T:A	3.06241e-09	-1.01308	-0.892586	0.000108911	-0.845719	-0.80286
52902313	chr16:52902313:T:A	3.0997e-09	-1.004	-0.88956	0.000110387	-0.835395	-0.79973
52902508	chr16:52902508:C:G	9.80256e-08	-1.46546e-10	1.56036	0.00354446	-1.46546e-10	1.83403
52902613	chr16:52902613:G:A	2.94137e-08	-1.46546e-10	0.356594	0.00102566	-1.46546e-10	0.593975
52902755	chr16:52902755:A:G	2.75598e-09	-1.0983	-0.912796	9.68007e-05	-0.941528	-0.824931
52902987	chr16:52902987:A:G	2.98826e-09	-1.02694	-0.90324	0.000105723	-0.863207	-0.815082
52903049	chr16:52903049:T:C	6.72074e-09	-1.46546e-10	-1.11967	0.000175318	-1.46546e-10	-1.17251
52903066	chr16:52903066:A:AG	8.64764e-09	-0.867581	-3.11501e-10	0.000255133	-0.797328	-3.11501e-10
52903405	chr16:52903405:T:C	5.9607e-09	-1.46546e-10	-1.23968	0.000164554	-1.46546e-10	-1.23587
52903437	chr16:52903437:C:G	4.49882e-09	-1.52105	-3.11501e-10	0.000128623	-1.48223	-3.11501e-10
52903499	chr16:52903499:TA:T	4.56932e-09	-0.701748	-0.803755	0.000172484	-0.486899	-0.701911
52903587	chr16:52903587:T:A	4.37005e-09	-0.729247	-0.820847	0.000164152	-0.517448	-0.720873
52903703	chr16:52903703:C:T	1.9049e-09	-1.21663	-1.16381	6.06051e-05	-1.0763	-1.15843
52903773	chr16:52903773:G:C	4.80406e-09	-0.664869	-0.790538	0.000183173	-0.442645	-0.686036
52904015	chr16:52904015:A:T	5.76579e-09	-1.46546e-10	-1.27292	0.000157779	-1.46546e-10	-1.27792
52904069	chr16:52904069:G:T	4.63757e-09	-0.685665	-0.805013	0.000175353	-0.468132	-0.70418
52904249	chr16:52904249:A:C	2.85965e-09	-0.824386	-1.14978	0.000117047	-0.45012	-1.12642
52904341	chr16:52904341:C:T	7.72724e-09	-1.46546e-10	-0.980116	0.000215872	-1.46546e-10	-0.964427
52904392	chr16:52904392:C:T	1.48865e-08	-0.67617	0.351757	0.000576085	-0.46709	0.484232
52904524	chr16:52904524:T:C	7.62106e-09	-1.46546e-10	-0.993952	0.000216259	-1.46546e-10	-0.962634
52904580	chr16:52904580:A:G	5.6217e-09	-1.46546e-10	-1.29823	0.000155192	-1.46546e-10	-1.29445
52904906	chr16:52904906:ATAGT:A	2.01921e-08	-0.0195771	-3.11501e-10	0.000540919	-0.0458436	-3.11501e-10
52904935	chr16:52904935:A:G	8.71913e-09	-0.859348	-3.11501e-10	0.000195896	-1.06153	-3.11501e-10
52905038	chr16:52905038:T:C	5.35432e-09	-0.657615	-0.689348	0.000205193	-0.434099	-0.581062
52905430	chr16:52905430:A:G	2.75408e-09	-0.929602	-1.08218	0.000112862	-0.574408	-1.03854
52905439	chr16:52905439:G:T	7.95744e-09	-1.46546e-10	-0.950761	0.000240864	-1.46546e-10	-0.854883
52905793	chr16:52905793:A:T	8.00865e-09	-1.46546e-10	-0.944345	0.000212419	-1.46546e-10	-0.980552
52905809	chr16:52905809:G:A	7.98035e-09	-1.46546e-10	-0.947885	0.000241651	-1.46546e-10	-0.851618
52905994	chr16:52905994:C:CA	2.47257e-08	-1.46546e-10	0.182976	0.000659231	-1.46546e-10	0.151961
52906222	chr16:52906222:T:A	4.32396e-08	-1.46546e-10	0.74189	0.00166156	-1.46546e-10	1.0764
52907886	chr16:52907886:A:G	6.93622e-09	-1.46546e-10	-1.08811	0.000196812	-1.46546e-10	-1.05686
52907966	chr16:52907966:G:T	3.9553e-08	-1.46546e-10	0.652774	0.00150401	-1.46546e-10	0.976774
52908721	chr16:52908721:A:C	4.59411e-09	-1.50009	-3.11501e-10	0.00013539	-1.43095	-3.11501e-10
52908752	chr16:52908752:C:T	7.99119e-09	-1.46546e-10	-0.946527	0.000211996	-1.46546e-10	-0.982544
52909163	chr16:52909163:G:C	2.12924e-09	-1.69748	-0.571626	6.01396e-05	-1.67231	-0.570134
52909565	chr16:52909565:A:G	6.89632e-09	-1.46546e-10	-1.09388	0.000179333	-1.46546e-10	-1.14987
52909625	chr16:52909625:A:G	6.72965e-09	-1.46546e-10	-1.11834	0.000175654	-1.46546e-10	-1.1706
52909713	chr16:52909713:C:A	6.74445e-09	-1.46546e-10	-1.11615	0.000195689	-1.46546e-10	-1.06259
52909735	chr16:52909735:T:G	3.91162e-09	-0.895465	-0.765451	0.000149791	-0.541471	-0.788399
52909787	chr16:52909787:T:C	2.11314e-09	-1.68626	-0.590427	5.93664e-05	-1.69129	-0.564097
52909884	chr16:52909884:A:G	2.9826e-09	-1.43252	-0.499548	9.51656e-05	-1.32901	-0.454483
52909944	chr16:52909944:C:T	1.5832e-08	-1.46546e-10	-0.262834	0.000457768	-1.46546e-10	-0.212751
52909989	chr16:52909989:T:C	1.15522e-08	0.711814	-1.2898	0.000437171	1.04022	-1.29901
52910061	chr16:52910061:G:A	3.97266e-09	-0.955423	-0.690009	0.000153361	-0.736611	-0.569705
52910315	chr16:52910315:A:G	4.44082e-09	-0.915243	-0.618785	0.000185627	-0.482286	-0.633089
52910613	chr16:52910613:A:G	1.05124e-08	-1.46546e-10	-0.672316	0.00029462	-1.46546e-10	-0.653426
52910795	chr16:52910795:A:G	1.17911e-09	-1.69535	-1.16475	3.06779e-05	-1.6987	-1.21687
52910841	chr16:52910841:G:A	5.69567e-09	-1.28516	-3.11501e-10	0.000196859	-1.05662	-3.11501e-10
52911464	chr16:52911464:A:T	1.21576e-09	-1.53844	-1.29105	3.31678e-05	-1.53971	-1.29783
52911467	chr16:52911467:G:A	7.37302e-09	-1.46546e-10	-1.02704	0.000194522	-1.46546e-10	-1.06857
52911594	chr16:52911594:T:A	1.40831e-08	-1.46546e-10	-0.379891	0.000351613	-1.46546e-10	-0.476583
52911640	chr16:52911640:A:G	1.00611e-08	-1.46546e-10	-0.716187	0.000249188	-1.46546e-10	-0.820905
52911697	chr16:52911697:G:A	1.5665e-09	-1.63898	-0.937042	3.90819e-05	-1.69794	-0.975516
52911724	chr16:52911724:G:T	1.50462e-09	-1.33093	-1.2854	4.69771e-05	-1.20304	-1.28641
52911731	chr16:52911731:A:T	1.69446e-09	-1.48536	-1.01214	4.15151e-05	-1.63239	-0.980666
52911732	chr16:52911732:G:T	1.71082e-09	-1.48253	-1.00536	4.18622e-05	-1.6308	-0.973924
52911824	chr16:52911824:A:T	5.83397e-09	-1.46546e-10	-1.26117	0.000156719	-1.46546e-10	-1.28466
52911902	chr16:52911902:T:A	1.27954e-09	-1.64546	-1.13291	3.54731e-05	-1.61098	-1.15935
52911962	chr16:52911962:C:T	3.35638e-08	-1.49358	1.98216	0.00104876	-0.963237	1.57949
52912225	chr16:52912225:G:A	1.67345e-09	-1.48297	-1.02701	6.27084e-05	-1.01836	-1.18225
52912824	chr16:52912824:G:A	1.08312e-09	-1.69323	-1.25179	2.93971e-05	-1.6989	-1.25932
52912902	chr16:52912902:C:T	1.17296e-09	-1.64605	-1.21929	4.14664e-05	-1.37511	-1.23912
52912972	chr16:52912972:AGAATATAAAG:A	9.5174e-09	-0.771746	-3.11501e-10	0.000304547	-0.620289	-3.11501e-10
52913502	chr16:52913502:A:T	1.03343e-09	-1.69771	-1.29427	2.84252e-05	-1.6987	-1.29314
52913718	chr16:52913718:A:C	2.65713e-08	-1.44428	1.69924	0.000870857	-0.841485	1.27185
52914222	chr16:52914222:C:T	1.09646e-09	-1.69924	-1.23354	3.02247e-05	-1.69397	-1.23649
52914411	chr16:52914411:A:C	1.3542e-08	-1.46546e-10	-0.419072	0.000319754	-1.46546e-10	-0.571561
52914635	chr16:52914635:G:A	9.51869e-09	-1.46546e-10	-0.77161	0.000250083	-1.46546e-10	-0.81732
52915044	chr16:52915044:G:T	1.18231e-08	-1.46546e-10	-0.554814	0.000282315	-1.46546e-10	-0.69609
52915090	chr16:52915090:C:A	7.23699e-09	-1.46546e-10	-1.04566	0.000198114	-1.46546e-10	-1.05027
52915602	chr16:52915602:AACG:A	1.50249e-09	-1.62144	-0.996308	4.51007e-05	-1.36206	-1.16816
52916286	chr16:52916286:A:G	2.04277e-09	-1.58637	-0.724187	4.84445e-05	-1.69273	-0.765964
52916696	chr16:52916696:C:A	2.22663e-09	-1.3268	-0.89758	6.4891e-05	-1.32538	-0.841025
52916930	chr16:52916930:A:G	5.91666e-09	-1.46546e-10	-1.2471	0.000163997	-1.46546e-10	-1.23927
52917729	chr16:52917729:C:T	1.9834e-09	-1.34155	-0.998507	5.73627e-05	-1.34088	-0.948834
52918080	chr16:52918080:C:T	2.13319e-09	-1.5632	-0.704048	4.96773e-05	-1.68638	-0.747189
52918125	chr16:52918125:G:C	6.46126e-09	-1.46546e-10	-1.15904	0.000181342	-1.46546e-10	-1.13873
52918318	chr16:52918318:A:G	7.5809e-09	-1.46546e-10	-0.999235	0.000203022	-1.46546e-10	-1.0258
52918414	chr16:52918414:T:A	1.24787e-09	-1.58583	-1.2176	4.30452e-05	-1.29396	-1.2829
52918645	chr16:52918645:C:T	6.0699e-09	-1.46546e-10	-1.22152	0.000171796	-1.46546e-10	-1.1928
52918829	chr16:52918829:G:A	5.88215e-09	-1.46546e-10	-1.25295	0.000165496	-1.46546e-10	-1.23016
52918872	chr16:52918872:C:G	5.61744e-09	-1.46546e-10	-1.29899	0.000154469	-1.46546e-10	-1.29912
52919499	chr16:52919499:G:C	6.1556e-09	-1.46546e-10	-1.2075	0.000165688	-1.46546e-10	-1.22901
52919501	chr16:52919501:G:C	6.66207e-09	-1.46546e-10	-1.12844	0.000179315	-1.46546e-10	-1.14997
52919598	chr16:52919598:T:A	5.6942e-09	-1.46546e-10	-1.28542	0.000157262	-1.46546e-10	-1.2812
52919785	chr16:52919785:C:T	1.70001e-08	-1.58358	1.39193	0.000472744	-1.12733	0.946769
52920637	chr16:52920637:C:T	3.6498e-09	-0.73203	-0.998164	0.000147537	-0.229047	-1.11599
52920771	chr16:52920771:C:A	2.79522e-09	-0.737204	-1.25975	0.000121982	-0.250206	-1.28504
52920836	chr16:52920836:T:C	2.60475e-09	-0.98966	-1.07787	7.87731e-05	-0.947131	-1.02541
52920886	chr16:52920886:G:A	6.0621e-09	-1.46546e-10	-1.22281	0.000164752	-1.46546e-10	-1.23467
52920896	chr16:52920896:A:G	2.5409e-09	-0.988831	-1.10352	7.67042e-05	-0.945826	-1.05333
52920974	chr16:52920974:C:T	1.27662e-09	-1.60463	-1.17602	3.16472e-05	-1.69492	-1.18954
52921461	chr16:52921461:A:T	1.91777e-08	-1.57743	1.50631	0.000599524	-1.11004	1.16706
52922122	chr16:52922122:G:A	1.55795e-08	-1.46546e-10	-0.278913	0.000483787	-1.46546e-10	-0.157468
52922156	chr16:52922156:T:A	1.05562e-09	-1.6885	-1.28224	2.88054e-05	-1.67958	-1.29898
52922234	chr16:52922234:C:A	8.09051e-09	-1.60591	0.671733	0.000321329	-1.28972	0.723072
52922293	chr16:52922293:G:A	6.77653e-09	-1.46546e-10	-1.1114	0.000197366	-1.46546e-10	-1.05405
52922302	chr16:52922302:G:A	2.54426e-09	-1.02405	-1.06698	0.000104138	-0.731042	-0.962359
52922474	chr16:52922474:T:C	3.18026e-09	-0.848999	-1.01891	0.000183113	-0.027632	-1.10138
52922643	chr16:52922643:T:A	1.94927e-09	-1.41817	-0.939241	5.81554e-05	-1.5378	-0.738196
52922832	chr16:52922832:G:C	2.86366e-09	-0.865275	-1.10749	9.81775e-05	-0.598511	-1.15382
52923006	chr16:52923006:G:A	1.02993e-09	-1.69922	-1.29616	2.87132e-05	-1.69836	-1.2834
52923040	chr16:52923040:G:A	1.52285e-08	-1.46546e-10	-0.3017	0.000390957	-1.46546e-10	-0.370516
52923104	chr16:52923104:G:A	5.65021e-09	-1.46546e-10	-1.29317	0.000158062	-1.46546e-10	-1.27613
52923183	chr16:52923183:G:C	5.02936e-09	-1.33351	-0.076064	0.000117513	-1.43192	-0.140638
52923281	chr16:52923281:A:G	2.46067e-09	-1.6753	-0.449132	6.57312e-05	-1.50104	-0.652498
52923389	chr16:52923389:T:C	2.78606e-09	-0.910398	-1.08984	0.000109954	-0.501791	-1.13726
52923488	chr16:52923488:G:C	2.72022e-09	-0.725787	-1.29837	6.38951e-05	-0.887277	-1.29459
52923829	chr16:52923829:G:A	2.47397e-09	-1.20085	-0.918192	9.64347e-05	-0.85547	-0.914778
52924153	chr16:52924153:T:C	5.65643e-09	-1.46546e-10	-1.29207	0.00015519	-1.46546e-10	-1.29446
52924524	chr16:52924524:T:C	5.84824e-09	-1.46546e-10	-1.25873	0.000156552	-1.46546e-10	-1.28573
52924592	chr16:52924592:C:T	6.73731e-09	-1.46546e-10	-1.11721	0.00019833	-1.46546e-10	-1.04918
52924629	chr16:52924629:A:T	2.73475e-09	-0.974524	-1.0443	0.000105595	-0.581149	-1.09836
52924649	chr16:52924649:A:G	2.64224e-09	-0.937015	-1.11623	0.000103047	-0.53874	-1.16519
52925609	chr16:52925609:G:A	3.76733e-09	-1.6985	-3.11501e-10	0.000110129	-1.63747	-3.11501e-10
52926234	chr16:52926234:A:G	6.11727e-09	-1.46546e-10	-1.21375	0.000178991	-1.46546e-10	-1.15178
52926546	chr16:52926546:G:A	1.07564e-08	-1.46546e-10	-0.649371	0.000279363	-1.46546e-10	-0.7066
52926625	chr16:52926625:A:G	1.53486e-08	-1.46546e-10	-0.293846	0.000519236	-1.46546e-10	-0.086754
52926697	chr16:52926697:G:A	3.39652e-09	-1.14608	-0.656041	0.000133958	-0.783116	-0.658473
52926763	chr16:52926763:T:C	2.88243e-08	-1.46546e-10	0.33635	0.000669045	-1.46546e-10	0.166738
52926884	chr16:52926884:C:T	5.6876e-09	-1.46546e-10	-1.28658	0.00015723	-1.46546e-10	-1.2814
52927413	chr16:52927413:G:A	5.69203e-09	-1.46546e-10	-1.2858	0.000154599	-1.46546e-10	-1.29828
52927415	chr16:52927415:G:A	3.79279e-08	-1.46546e-10	0.61082	0.00137	-1.46546e-10	0.883456
52927491	chr16:52927491:G:T	7.36555e-09	-1.46546e-10	-1.02805	0.000224445	-1.46546e-10	-0.925482
52927615	chr16:52927615:G:A	2.22638e-09	-1.3324	-0.892086	8.62906e-05	-0.819359	-1.06203
52927792	chr16:52927792:T:A	3.09464e-09	-1.42213	-0.473063	8.01021e-05	-1.50611	-0.449705
52927850	chr16:52927850:G:T	5.62107e-09	-1.46546e-10	-1.29834	0.000154574	-1.46546e-10	-1.29844
52927866	chr16:52927866:T:C	2.75367e-09	-0.978441	-1.03349	0.000106653	-0.582865	-1.08666
52927902	chr16:52927902:A:C	3.09985e-09	-1.28876	-0.604753	0.000116218	-0.970501	-0.613146
52927995	chr16:52927995:T:A	6.75104e-09	-1.46546e-10	-1.11517	0.000191132	-1.46546e-10	-1.08615
52928112	chr16:52928112:A:G	2.8063e-09	-0.939807	-1.0532	0.000109719	-0.534485	-1.10671
52928125	chr16:52928125:C:T	2.90199e-09	-0.905712	-1.05376	0.000114443	-0.491994	-1.10704
52928447	chr16:52928447:T:A	7.52315e-09	-1.46546e-10	-1.00688	0.000230178	-1.46546e-10	-0.900262
52928980	chr16:52928980:A:G	4.6666e-09	-1.48444	-3.11501e-10	0.000156786	-1.28423	-3.11501e-10
52928984	chr16:52928984:A:G	2.03142e-09	-1.34869	-0.967444	7.9738e-05	-0.845768	-1.1146
52929307	chr16:52929307:A:T	6.32699e-09	-1.46546e-10	-1.18004	0.000178561	-1.46546e-10	-1.15418
52929377	chr16:52929377:T:A	3.35666e-09	-0.686527	-1.12739	0.000153286	-0.162425	-1.14438
52929397	chr16:52929397:T:C	5.17177e-09	-1.38165	-3.11501e-10	0.000116435	-1.58178	-3.11501e-10
52929430	chr16:52929430:G:A	7.92821e-09	-0.95444	-3.11501e-10	0.000214401	-0.971263	-3.11501e-10
52929642	chr16:52929642:T:C	1.70122e-09	-1.19455	-1.29897	4.1003e-05	-1.32662	-1.29885
52930244	chr16:52930244:C:G	6.0577e-09	-1.46546e-10	-1.22354	0.000177662	-1.46546e-10	-1.15923
52930676	chr16:52930676:AG:A	2.57278e-09	-0.971475	-1.10841	0.000116462	-0.540309	-1.04124
52930710	chr16:52930710:T:C	5.42401e-09	-1.33403	-3.11501e-10	0.000146625	-1.35123	-3.11501e-10
52931252	chr16:52931252:A:G	5.63755e-09	-1.46546e-10	-1.29542	0.000154577	-1.46546e-10	-1.29842
52931308	chr16:52931308:T:C	6.50297e-09	-1.38056	0.227951	0.000153389	-1.48117	0.175035
52931378	chr16:52931378:G:A	3.12408e-09	-1.66475	-0.220981	7.88821e-05	-1.46783	-0.503333
52932025	chr16:52932025:T:C	3.82884e-09	-1.68231	-3.11501e-10	0.000107999	-1.65699	-3.11501e-10
52932521	chr16:52932521:T:G	5.86846e-09	-1.01191	-0.243364	0.000263029	-0.588051	-0.178797
52932612	chr16:52932612:C:T	2.17424e-09	-1.45972	-0.788469	5.55255e-05	-1.5344	-0.787867
52932678	chr16:52932678:C:A	6.76171e-09	-1.46546e-10	-1.11359	0.000191491	-1.46546e-10	-1.08427
52932735	chr16:52932735:A:G	2.12378e-09	-1.47924	-0.792429	5.43389e-05	-1.55047	-0.793402
52933338	chr16:52933338:C:A	3.25442e-08	-1.46546e-10	0.457731	0.000755571	-1.46546e-10	0.288361
52933362	chr16:52933362:C:T	3.33156e-09	-0.657177	-1.16425	0.000153901	-0.124441	-1.17836
52933591	chr16:52933591:A:T	8.3602e-09	-1.46546e-10	-0.901385	0.000244344	-1.46546e-10	-0.840537
52933632	chr16:52933632:T:C	3.86923e-08	-1.46546e-10	0.630772	0.000891346	-1.46546e-10	0.45362
52933652	chr16:52933652:A:G	5.62593e-09	-1.46546e-10	-1.29748	0.000154803	-1.46546e-10	-1.29696
52933666	chr16:52933666:G:A	3.80965e-08	-1.46546e-10	0.615255	0.000878198	-1.46546e-10	0.438759
52934082	chr16:52934082:G:A	5.61659e-09	-1.46546e-10	-1.29914	0.000155703	-1.46546e-10	-1.29116
52934083	chr16:52934083:T:C	3.37307e-09	-0.659356	-1.14969	0.00015568	-0.127251	-1.16406
52934102	chr16:52934102:C:T	6.6653e-09	-0.967117	-0.160835	0.000306341	-0.530448	-0.0839656
52934167	chr16:52934167:AC:A	8.77545e-09	-1.46546e-10	-0.852909	0.000228052	-1.46546e-10	-0.909538
52934232	chr16:52934232:G:A	6.56546e-09	-0.966029	-0.177016	0.000301691	-0.528736	-0.100973
52934256	chr16:52934256:G:A	9.51003e-09	-1.46546e-10	-0.772521	0.000267874	-1.46546e-10	-0.748596
52934260	chr16:52934260:G:A	1.72779e-09	-1.17906	-1.29896	4.155e-05	-1.31317	-1.29905
52934878	chr16:52934878:G:A	1.01607e-08	-1.46546e-10	-0.706344	0.000265445	-1.46546e-10	-0.757705
52935001	chr16:52935001:A:G	5.81756e-09	-1.01042	-0.253565	0.000263297	-0.581512	-0.18432
52935345	chr16:52935345:C:T	1.38507e-08	-1.46546e-10	-0.396534	0.000320299	-1.46546e-10	-0.569858
52935742	chr16:52935742:A:G	1.64171e-08	-0.226545	-3.11501e-10	0.000386325	-0.382433	-3.11501e-10
52935903	chr16:52935903:AGGCCT:A	1.99096e-09	-1.30062	-1.03564	8.18668e-05	-0.766717	-1.1673
52935912	chr16:52935912:G:T	3.34648e-09	-1.66436	-0.152597	8.37491e-05	-1.46796	-0.443323
52935951	chr16:52935951:G:T	5.67876e-09	-1.46546e-10	-1.28813	0.000154808	-1.46546e-10	-1.29692
52935974	chr16:52935974:G:A	5.88377e-09	-1.46546e-10	-1.25267	0.000163492	-1.46546e-10	-1.24235
52936382	chr16:52936382:C:T	3.42577e-09	-1.6247	-0.168843	9.60752e-05	-1.35597	-0.418017
52936415	chr16:52936415:G:C	6.4795e-09	-1.46546e-10	-1.15622	0.000186162	-1.46546e-10	-1.1125
52936441	chr16:52936441:A:T	4.06995e-09	-1.62124	-3.11501e-10	0.000115565	-1.58928	-3.11501e-10
52936672	chr16:52936672:A:G	4.23459e-09	-0.722976	-0.858604	0.000199033	-0.224345	-0.821297
52937663	chr16:52937663:A:T	6.98484e-09	-1.46546e-10	-1.08112	0.000198824	-1.46546e-10	-1.04669
52937867	chr16:52937867:A:G	1.36573e-09	-1.646	-1.06718	4.05001e-05	-1.60549	-1.03232
52938380	chr16:52938380:T:G	5.63517e-09	-1.46546e-10	-1.29584	0.000154616	-1.46546e-10	-1.29817
52938412	chr16:52938412:T:C	6.9352e-09	-1.46546e-10	-1.08826	0.00019743	-1.46546e-10	-1.05373
52938441	chr16:52938441:T:C	5.8705e-09	-1.46546e-10	-1.25493	0.000162979	-1.46546e-10	-1.24549
52938532	chr16:52938532:G:T	1.94855e-09	-1.48567	-0.872114	4.96245e-05	-1.55891	-0.875721
52938586	chr16:52938586:T:G	6.78584e-09	-1.11003	-3.11501e-10	0.000163322	-1.24339	-3.11501e-10
52938593	chr16:52938593:A:G	3.95643e-09	-0.4736	-1.17593	0.000193105	0.0750415	-1.15092
52938643	chr16:52938643:T:C	3.91676e-09	-0.478409	-1.18119	0.000190986	0.0700102	-1.15692
52938648	chr16:52938648:G:A	6.42887e-09	-1.46546e-10	-1.16407	0.000173827	-1.46546e-10	-1.18105
52938667	chr16:52938667:T:C	4.57275e-09	-0.635538	-0.869215	0.000211589	-0.133962	-0.850508
52939040	chr16:52939040:T:C	6.26518e-09	-1.46546e-10	-1.18986	0.000171165	-1.46546e-10	-1.19648
52939126	chr16:52939126:T:C	6.26569e-09	-1.46546e-10	-1.18978	0.000171178	-1.46546e-10	-1.19641
52939231	chr16:52939231:G:A	7.63375e-09	-1.46546e-10	-0.992289	0.000205793	-1.46546e-10	-1.01224
52939375	chr16:52939375:A:G	1.46573e-09	-1.63855	-1.00396	4.20474e-05	-1.63613	-0.96418
52939509	chr16:52939509:A:G	2.94246e-09	-0.687188	-1.25843	0.000122668	-0.266183	-1.26345
52939542	chr16:52939542:A:G	3.76677e-09	-1.69865	-3.11501e-10	0.00011793	-1.56902	-3.11501e-10
52939610	chr16:52939610:C:A	5.67481e-09	-1.46546e-10	-1.28883	0.000154497	-1.46546e-10	-1.29894
52939636	chr16:52939636:T:G	5.25049e-09	-1.36655	-3.11501e-10	0.000117788	-1.57023	-3.11501e-10
52939815	chr16:52939815:C:T	2.23659e-08	-1.46546e-10	0.0826688	0.000750393	-1.46546e-10	0.281483
52940074	chr16:52940074:T:C	4.25985e-09	-1.57563	-3.11501e-10	0.000137209	-1.41761	-3.11501e-10
52940085	chr16:52940085:GT:G	5.67028e-09	-1.46546e-10	-1.28963	0.000154482	-1.46546e-10	-1.29904
52940138	chr16:52940138:T:C	2.05915e-09	-1.47426	-0.828319	5.23492e-05	-1.55037	-0.830804
52940468	chr16:52940468:T:A	2.17084e-09	-1.28855	-0.961203	8.8165e-05	-0.741475	-1.11843
52940507	chr16:52940507:C:T	4.34052e-08	-1.46546e-10	0.745711	0.000993518	-1.46546e-10	0.562139
52940609	chr16:52940609:A:C	5.73367e-09	-1.46546e-10	-1.27851	0.000155618	-1.46546e-10	-1.29171
52940626	chr16:52940626:G:A	5.68054e-09	-1.46546e-10	-1.28782	0.000156379	-1.46546e-10	-1.28683
52940738	chr16:52940738:C:T	1.6558e-09	-1.24915	-1.27144	7.77391e-05	-0.686935	-1.29882
52941133	chr16:52941133:A:G	1.81763e-09	-1.33436	-1.09297	4.49956e-05	-1.44562	-1.08693
52941293	chr16:52941293:C:G	1.35623e-09	-1.68403	-1.03613	3.89093e-05	-1.67762	-1.00026
52941465	chr16:52941465:G:A	3.30446e-09	-0.757957	-1.07164	0.000145694	-0.283549	-1.07405
52941691	chr16:52941691:T:G	3.67331e-09	-0.693248	-1.03053	0.000167667	-0.202852	-1.01428
52941842	chr16:52941842:T:G	3.5231e-09	-0.72611	-1.03942	0.000159733	-0.242305	-1.02331
52942194	chr16:52942194:T:C	3.4642e-09	-0.746978	-1.03541	0.000156349	-0.267859	-1.01916
52942368	chr16:52942368:C:T	1.41053e-08	-1.46546e-10	-0.378316	0.000444029	-1.46546e-10	-0.243223
52942754	chr16:52942754:T:G	3.38908e-09	-0.626576	-1.17773	0.000160257	-0.109404	-1.15293
52942873	chr16:52942873:C:T	4.16144e-09	-1.59901	-3.11501e-10	0.000109817	-1.6403	-3.11501e-10
52942994	chr16:52942994:A:G	6.43474e-09	-1.46546e-10	-1.16316	0.00017247	-1.46546e-10	-1.18889
52943107	chr16:52943107:A:G	6.44849e-09	-1.46546e-10	-1.16102	0.000172808	-1.46546e-10	-1.18693
52943336	chr16:52943336:G:C	3.18849e-09	-0.666618	-1.1987	0.000149141	-0.158426	-1.17579
52943896	chr16:52943896:C:T	3.34601e-09	-0.621963	-1.19513	0.000158036	-0.104282	-1.17201
52943997	chr16:52943997:G:A	1.69682e-09	-1.33835	-1.15776	4.27894e-05	-1.43561	-1.14722
52944585	chr16:52944585:AAG:A	6.43738e-09	-1.46546e-10	-1.16275	0.000172538	-1.46546e-10	-1.18849
52944790	chr16:52944790:T:C	1.32075e-08	-1.46546e-10	-0.444082	0.000397811	-1.46546e-10	-0.353136
52945013	chr16:52945013:G:A	3.33115e-09	-0.658047	-1.1635	0.000157167	-0.145043	-1.13676
52945177	chr16:52945177:A:G	6.28482e-09	-1.46546e-10	-1.18673	0.000185614	-1.46546e-10	-1.11544
52945399	chr16:52945399:CAGA:C	2.24957e-09	-0.967381	-1.24675	9.13091e-05	-0.573261	-1.2516
52945518	chr16:52945518:A:T	6.45133e-09	-1.46546e-10	-1.16058	0.000172873	-1.46546e-10	-1.18655
52945681	chr16:52945681:T:A	3.47079e-09	-0.73963	-1.04086	0.000156854	-0.258987	-1.02481
52945962	chr16:52945962:C:T	3.08212e-09	-1.69796	-0.201293	6.97173e-05	-1.66428	-0.430387
52945979	chr16:52945979:A:G	3.25714e-09	-0.651686	-1.19233	0.000153064	-0.139514	-1.16875
52946293	chr16:52946293:A:G	6.58806e-09	-1.46546e-10	-1.13961	0.000176214	-1.46546e-10	-1.16741
52946478	chr16:52946478:A:T	2.21499e-09	-0.977156	-1.25246	8.97819e-05	-0.584682	-1.25705
52946497	chr16:52946497:T:C	3.28307e-09	-0.646452	-1.18964	0.000154521	-0.133036	-1.16575
52946723	chr16:52946723:T:C	3.31705e-09	-0.619157	-1.20663	0.000156752	-0.0999109	-1.18454
52946790	chr16:52946790:C:A	3.57713e-09	-0.694948	-1.05536	0.000163146	-0.204519	-1.03995
52947009	chr16:52947009:T:C	2.04888e-08	-0.00498785	-3.11501e-10	0.0004416	-0.248709	-3.11501e-10
52947216	chr16:52947216:C:T	5.65562e-09	-1.46546e-10	-1.29222	0.000155667	-1.46546e-10	-1.29139
52947232	chr16:52947232:T:A	2.87169e-09	-1.69817	-0.271795	6.55539e-05	-1.66322	-0.493021
52947497	chr16:52947497:T:C	1.92936e-09	-1.2046	-1.16307	9.62373e-05	-0.639782	-1.13251
52947790	chr16:52947790:T:C	6.23239e-09	-1.46546e-10	-1.19511	0.000167649	-1.46546e-10	-1.21724
52947791	chr16:52947791:TA:T	6.43872e-09	-1.46546e-10	-1.16254	0.000172572	-1.46546e-10	-1.1883
52948156	chr16:52948156:T:C	7.01587e-09	-1.46546e-10	-1.07669	0.000191346	-1.46546e-10	-1.08503
52948324	chr16:52948324:A:G	9.65112e-09	-1.46546e-10	-0.757794	0.000261389	-1.46546e-10	-0.773105
52948438	chr16:52948438:A:T	4.71261e-09	-0.907258	-0.567367	0.000207596	-0.455775	-0.547745
52948818	chr16:52948818:T:G	2.05187e-09	-1.4249	-0.881215	5.16545e-05	-1.51034	-0.884192
52948923	chr16:52948923:A:G	4.36029e-09	-0.885938	-0.666391	0.000192602	-0.428061	-0.650428
52949081	chr16:52949081:G:A	6.46581e-09	-1.46546e-10	-1.15834	0.000182505	-1.46546e-10	-1.13234
52949162	chr16:52949162:T:G	4.63785e-09	-0.908701	-0.581915	0.000202099	-0.455646	-0.574712
52949164	chr16:52949164:A:G	1.52656e-08	-1.46546e-10	-0.299268	0.000464336	-1.46546e-10	-0.198505
52949629	chr16:52949629:G:A	3.82009e-08	-1.46546e-10	0.617992	0.00137392	-1.46546e-10	0.886307
52949684	chr16:52949684:C:A	5.62363e-09	-1.46546e-10	-1.29789	0.000154468	-1.46546e-10	-1.29913
52949928	chr16:52949928:G:A	6.02785e-09	-1.46546e-10	-1.22848	0.000171606	-1.46546e-10	-1.19391
52949984	chr16:52949984:G:A	2.07417e-09	-1.467	-0.828307	5.26475e-05	-1.54391	-0.831582
52950032	chr16:52950032:G:A	1.91209e-09	-1.48502	-0.891651	4.86839e-05	-1.55865	-0.895113
52950128	chr16:52950128:T:TC	3.33826e-09	-0.974633	-0.844783	0.000134222	-0.560195	-0.879422
52950266	chr16:52950266:C:T	6.2445e-09	-1.46546e-10	-1.19317	0.000167767	-1.46546e-10	-1.21654
52950612	chr16:52950612:T:C	1.43533e-08	-1.46546e-10	-0.360889	0.000327913	-1.46546e-10	-0.546364
52950772	chr16:52950772:C:T	6.95866e-09	-1.46546e-10	-1.08488	0.000202011	-1.46546e-10	-1.03079
52950779	chr16:52950779:C:T	2.1773e-09	-1.01588	-1.23091	8.7406e-05	-0.630325	-1.23822
52950808	chr16:52950808:G:A	1.67666e-09	-1.42849	-1.07957	4.24685e-05	-1.51189	-1.07846
52950865	chr16:52950865:T:C	4.27992e-09	-1.57093	-3.11501e-10	0.000138055	-1.41146	-3.11501e-10
52950983	chr16:52950983:G:A	6.27938e-09	-1.46546e-10	-1.1876	0.000180817	-1.46546e-10	-1.14163
52951404	chr16:52951404:C:T	8.34124e-07	-1.46546e-10	3.70151	0.0505964	-1.46546e-10	4.49252
52951405	chr16:52951405:A:G	4.58625e-09	-0.943659	-0.558146	0.00020026	-0.498425	-0.541072
52951564	chr16:52951564:C:T	6.63737e-09	-1.46546e-10	-1.13215	0.000187804	-1.46546e-10	-1.10371
52951643	chr16:52951643:T:G	1.51411e-09	-1.69668	-0.913363	4.07337e-05	-1.69228	-0.93978
52951652	chr16:52951652:A:G	4.51889e-09	-0.923071	-0.59353	0.000198218	-0.472524	-0.57722
52951786	chr16:52951786:C:T	7.07267e-09	-1.46546e-10	-1.06863	0.000206548	-1.46546e-10	-1.00858
52951893	chr16:52951893:C:G	1.44991e-09	-1.35492	-1.29844	3.58126e-05	-1.46242	-1.29839
52952062	chr16:52952062:A:G	4.50129e-09	-0.903547	-0.616957	0.000198416	-0.448319	-0.600426
52952069	chr16:52952069:C:A	4.529e-09	-0.902128	-0.612239	0.000199701	-0.446443	-0.595848
52952125	chr16:52952125:A:G	4.40683e-09	-0.926234	-0.615477	0.000193157	-0.476488	-0.599124
52952163	chr16:52952163:G:A	4.24012e-09	-1.58028	-3.11501e-10	0.000136054	-1.42606	-3.11501e-10
52952339	chr16:52952339:A:G	4.88172e-09	-0.852666	-0.586705	0.000217911	-0.385795	-0.56923
52952395	chr16:52952395:G:A	3.97185e-09	-0.81578	-0.829855	0.000185801	-0.327101	-0.787338
52952438	chr16:52952438:T:A	5.83155e-09	-1.46546e-10	-1.26158	0.000157337	-1.46546e-10	-1.28072
52952542	chr16:52952542:G:A	5.62813e-09	-1.46546e-10	-1.29709	0.00015473	-1.46546e-10	-1.29743
52952668	chr16:52952668:A:G	1.89958e-08	-1.46546e-10	-0.0806519	0.00063716	-1.46546e-10	0.117908
52952900	chr16:52952900:A:G	1.7444e-09	-1.3996	-1.06886	6.84025e-05	-0.915935	-1.19777
52952937	chr16:52952937:A:T	6.88987e-09	-1.46546e-10	-1.09482	0.000200654	-1.46546e-10	-1.03753
52953507	chr16:52953507:T:G	5.92012e-09	-1.46546e-10	-1.24651	0.000173644	-1.46546e-10	-1.1821
52953644	chr16:52953644:A:T	1.63707e-09	-1.29623	-1.23573	7.31447e-05	-0.756896	-1.28978
52953659	chr16:52953659:G:T	1.54616e-09	-1.30983	-1.27927	7.07039e-05	-0.799544	-1.28107
52953819	chr16:52953819:A:C	1.6075e-08	-1.46546e-10	-0.247605	0.000388168	-1.46546e-10	-0.377676
52953910	chr16:52953910:G:A	1.58198e-09	-1.29992	-1.26628	7.26806e-05	-0.784273	-1.26877
52953936	chr16:52953936:T:A	1.56905e-09	-1.30053	-1.27387	7.20845e-05	-0.785228	-1.27605
52954024	chr16:52954024:G:A	5.84325e-09	-1.46546e-10	-1.25958	0.00015848	-1.46546e-10	-1.27348
52954197	chr16:52954197:A:T	1.7479e-09	-1.34016	-1.12629	7.26785e-05	-0.821049	-1.23202
52954302	chr16:52954302:TG:T	5.23733e-08	-1.46546e-10	0.93353	0.00117774	-1.46546e-10	0.732236
52954317	chr16:52954317:A:C	5.63824e-09	-1.46546e-10	-1.2953	0.000154538	-1.46546e-10	-1.29867
52954413	chr16:52954413:C:T	1.56714e-09	-1.30807	-1.26755	7.15889e-05	-0.798173	-1.27
52954437	chr16:52954437:G:A	7.57975e-09	-1.46546e-10	-0.999387	0.00022234	-1.46546e-10	-0.934906
52954439	chr16:52954439:T:C	1.58631e-09	-1.29528	-1.26818	7.29663e-05	-0.778545	-1.27057
52954446	chr16:52954446:T:G	4.72626e-09	-1.30126	-0.170469	0.000123698	-1.39761	-0.12366
52954617	chr16:52954617:G:A	1.57324e-09	-1.30276	-1.26897	7.21005e-05	-0.789686	-1.27137
52954680	chr16:52954680:T:G	1.52869e-09	-1.32884	-1.27162	6.91208e-05	-0.82935	-1.27391
52954738	chr16:52954738:C:G	1.82832e-09	-1.24086	-1.18061	8.76304e-05	-0.704799	-1.16119
52954787	chr16:52954787:C:T	6.48971e-09	-1.46546e-10	-1.15465	0.000189581	-1.46546e-10	-1.0943
52955057	chr16:52955057:AAGGC:A	1.70667e-09	-1.45955	-1.03077	4.37983e-05	-1.53748	-1.02203
52955190	chr16:52955190:G:A	5.13376e-08	-1.46546e-10	0.913556	0.00115711	-1.46546e-10	0.714563
52955412	chr16:52955412:A:G	5.95959e-09	-1.46546e-10	-1.23987	0.00016123	-1.46546e-10	-1.25628
52955474	chr16:52955474:T:C	4.1894e-09	-0.927928	-0.664383	0.000188358	-0.478329	-0.622441
52955526	chr16:52955526:A:G	1.07191e-09	-1.65661	-1.29882	3.2964e-05	-1.54501	-1.29869
52955605	chr16:52955605:C:T	1.28679e-08	-0.47013	-3.11501e-10	0.000297403	-0.644026	-3.11501e-10
52955606	chr16:52955606:A:G	4.41446e-09	-0.904396	-0.635586	0.000198397	-0.455126	-0.593716
52955755	chr16:52955755:C:T	2.64784e-09	-1.14118	-0.909943	0.000101503	-0.774156	-0.94487
52955838	chr16:52955838:C:T	1.52372e-09	-1.51692	-1.08679	3.94829e-05	-1.58439	-1.07886
52955880	chr16:52955880:T:C	4.0517e-09	-0.941925	-0.683805	0.000182896	-0.49449	-0.635706
52955897	chr16:52955897:TTTTG:T	3.92562e-09	-0.986494	-0.67085	0.000173595	-0.552676	-0.629712
52956134	chr16:52956134:G:A	1.82564e-09	-1.68129	-0.741646	5.15798e-05	-1.69376	-0.70222
52956253	chr16:52956253:A:G	6.35642e-09	-1.46546e-10	-1.1754	0.000168324	-1.46546e-10	-1.21322
52956301	chr16:52956301:G:A	1.30129e-09	-1.6146	-1.14691	3.76463e-05	-1.53302	-1.17785
52956649	chr16:52956649:A:G	8.70014e-09	-1.46546e-10	-0.861529	0.000253466	-1.46546e-10	-0.803885
52956658	chr16:52956658:A:G	8.18903e-09	-1.46546e-10	-0.922072	0.000210434	-1.46546e-10	-0.989942
52956770	chr16:52956770:G:C	1.42511e-08	-1.46546e-10	-0.368034	0.00048344	-1.46546e-10	-0.158186
52956776	chr16:52956776:G:A	6.10996e-09	-1.46546e-10	-1.21495	0.000174443	-1.46546e-10	-1.17751
52956785	chr16:52956785:G:A	7.00372e-09	-1.46546e-10	-1.07843	0.000178749	-1.46546e-10	-1.15313
52956945	chr16:52956945:CA:C	2.17522e-09	-0.949978	-1.29776	4.98595e-05	-1.1325	-1.29741
52957920	chr16:52957920:G:A	1.27208e-09	-1.48786	-1.29636	3.04402e-05	-1.63431	-1.28904
52958024	chr16:52958024:C:T	7.95496e-09	-1.46546e-10	-0.951072	0.00021732	-1.46546e-10	-0.95774
52958631	chr16:52958631:C:T	2.54431e-09	-0.796122	-1.29488	5.77405e-05	-0.98984	-1.29331
52958875	chr16:52958875:T:C	4.39528e-09	-0.681723	-0.862613	0.000101534	-0.873008	-0.845707
52959035	chr16:52959035:T:C	8.01985e-09	-1.46546e-10	-0.942948	0.000219422	-1.46546e-10	-0.948117
52959042	chr16:52959042:T:C	6.11727e-09	-1.46546e-10	-1.21375	0.000164771	-1.46546e-10	-1.23456
52959104	chr16:52959104:A:C	9.0249e-09	-1.46546e-10	-0.82488	0.000247556	-1.46546e-10	-0.827477
52959266	chr16:52959266:C:T	4.29988e-09	-1.56628	-3.11501e-10	0.000166627	-1.22336	-3.11501e-10
52959480	chr16:52959480:C:T	1.57742e-09	-1.61254	-0.956538	3.85198e-05	-1.69893	-0.989015
52959638	chr16:52959638:C:A	5.75269e-09	-1.46546e-10	-1.2752	0.000158011	-1.46546e-10	-1.27645
52959877	chr16:52959877:G:A	5.64282e-09	-1.46546e-10	-1.29448	0.000155061	-1.46546e-10	-1.2953
52960324	chr16:52960324:G:T	5.61662e-09	-1.46546e-10	-1.29914	0.000154576	-1.46546e-10	-1.29843
52960428	chr16:52960428:A:G	2.24647e-09	-0.926366	-1.28914	5.19198e-05	-1.10379	-1.28562
52960466	chr16:52960466:G:A	2.56955e-08	-1.46546e-10	0.221448	0.000532972	-1.46546e-10	-0.0606447
52960542	chr16:52960542:A:G	8.3506e-09	-1.46546e-10	-0.902534	0.000224535	-1.46546e-10	-0.925081
52960631	chr16:52960631:T:C	5.89133e-09	-1.46546e-10	-1.25139	0.000158244	-1.46546e-10	-1.27498
52960669	chr16:52960669:C:T	1.94081e-09	-1.08137	-1.28039	4.52561e-05	-1.24911	-1.27766
52960811	chr16:52960811:C:T	1.71504e-09	-1.59912	-0.886315	4.12235e-05	-1.69746	-0.922649
52961007	chr16:52961007:A:G	6.0633e-09	-1.46546e-10	-1.22261	0.000168097	-1.46546e-10	-1.21457
52961115	chr16:52961115:C:T	1.21672e-08	-1.46546e-10	-0.526123	0.000310972	-1.46546e-10	-0.599411
52961320	chr16:52961320:A:T	5.67198e-09	-1.46546e-10	-1.28933	0.000156286	-1.46546e-10	-1.28743
52961754	chr16:52961754:A:G	7.16235e-09	-1.46546e-10	-1.05603	0.000191922	-1.46546e-10	-1.08202
52961795	chr16:52961795:C:G	1.75832e-08	-1.46546e-10	-0.157925	0.000345095	-1.46546e-10	-0.495293
52962135	chr16:52962135:A:G	3.83805e-09	-1.6799	-3.11501e-10	0.000105396	-1.68139	-3.11501e-10
52962212	chr16:52962212:T:C	2.6424e-08	-1.46546e-10	0.249403	0.000571385	-1.46546e-10	0.00894976
52962287	chr16:52962287:G:C	4.71703e-09	-0.71647	-0.757218	0.000111007	-0.904978	-0.724544
52962498	chr16:52962498:AC:A	6.03575e-09	-1.46546e-10	-1.22717	0.000167282	-1.46546e-10	-1.21943
52962691	chr16:52962691:G:A	7.58488e-09	-1.46546e-10	-0.998711	0.00020732	-1.46546e-10	-1.00485
52962730	chr16:52962730:A:G	2.39174e-09	-0.87142	-1.28143	5.49064e-05	-1.05731	-1.27618
52962790	chr16:52962790:AG:A	6.22618e-09	-1.46546e-10	-1.1961	0.000172692	-1.46546e-10	-1.1876
52962806	chr16:52962806:G:A	5.70503e-09	-1.46546e-10	-1.28352	0.000157384	-1.46546e-10	-1.28042
52963135	chr16:52963135:TATA:T	2.42644e-09	-0.884825	-1.25362	5.48725e-05	-1.08544	-1.24867
52963586	chr16:52963586:A:G	1.0809e-09	-1.65374	-1.29333	3.04676e-05	-1.62566	-1.29679
52963608	chr16:52963608:G:C	5.63348e-09	-1.46546e-10	-1.29614	0.000154821	-1.46546e-10	-1.29685
52963699	chr16:52963699:C:T	2.32228e-09	-0.926548	-1.25577	5.30457e-05	-1.11676	-1.2512
52963810	chr16:52963810:G:A	2.2751e-08	-0.0311299	0.13087	0.000587439	-0.25522	0.291879
52963850	chr16:52963850:GC:G	2.4941e-09	-0.862421	-1.24852	5.65412e-05	-1.06042	-1.24372
52963951	chr16:52963951:A:G	2.46503e-09	-0.8721	-1.25057	5.59585e-05	-1.06845	-1.24605
52964024	chr16:52964024:C:T	1.93353e-09	-1.65149	-0.714028	4.84468e-05	-1.69576	-0.762886
52964151	chr16:52964151:C:T	5.81798e-09	-1.46546e-10	-1.26391	0.00015538	-1.46546e-10	-1.29324
52964267	chr16:52964267:G:A	6.01486e-09	-1.46546e-10	-1.23063	0.00016905	-1.46546e-10	-1.20892
52964440	chr16:52964440:G:A	5.78704e-09	-1.46546e-10	-1.26925	0.000156691	-1.46546e-10	-1.28484
52964487	chr16:52964487:T:A	2.5124e-09	-1.04132	-1.06231	8.85802e-05	-0.736493	-1.11871
52964690	chr16:52964690:C:T	3.53236e-09	-0.523218	-1.23968	7.56966e-05	-0.778413	-1.23397
52965075	chr16:52965075:C:T	5.77284e-09	-1.46546e-10	-1.2717	0.000156944	-1.46546e-10	-1.28323
52965181	chr16:52965181:T:TA	1.89533e-09	-1.59775	-0.787721	4.54205e-05	-1.69778	-0.825368
52965470	chr16:52965470:G:A	6.22135e-09	-1.46546e-10	-1.19688	0.000182406	-1.46546e-10	-1.13288
52965501	chr16:52965501:T:C	5.72096e-09	-1.46546e-10	-1.28073	0.000156752	-1.46546e-10	-1.28445
52965697	chr16:52965697:C:T	5.61815e-09	-1.46546e-10	-1.29886	0.000154535	-1.46546e-10	-1.29869
52965718	chr16:52965718:C:T	6.84176e-09	-1.10182	-3.11501e-10	0.000244671	-0.839201	-3.11501e-10
52965729	chr16:52965729:G:GT	6.7727e-09	-1.46546e-10	-1.11197	0.000174819	-1.46546e-10	-1.17536
52966065	chr16:52966065:C:T	1.32516e-09	-1.51115	-1.23218	4.87925e-05	-1.26255	-1.18898
52966222	chr16:52966222:G:A	1.3526e-09	-1.44561	-1.27722	5.21937e-05	-1.16112	-1.22304
52966273	chr16:52966273:G:A	1.26402e-08	-0.487981	-3.11501e-10	0.00038345	-0.389903	-3.11501e-10
52966663	chr16:52966663:G:A	5.61732e-09	-1.46546e-10	-1.29901	0.000154504	-1.46546e-10	-1.29889
52966829	chr16:52966829:A:G	5.61873e-09	-1.46546e-10	-1.29876	0.000154557	-1.46546e-10	-1.29855
52966894	chr16:52966894:C:T	6.63439e-09	-1.46546e-10	-1.1326	0.000180657	-1.46546e-10	-1.14251
52967019	chr16:52967019:T:A	6.07189e-09	-1.46546e-10	-1.2212	0.00017236	-1.46546e-10	-1.18953
52967823	chr16:52967823:A:T	4.64238e-08	-1.46546e-10	0.812946	0.00104055	-1.46546e-10	0.608389
52967892	chr16:52967892:T:C	5.64649e-09	-1.46546e-10	-1.29383	0.000154565	-1.46546e-10	-1.2985
52969056	chr16:52969056:C:T	1.43204e-08	-0.363179	-3.11501e-10	0.000189309	-1.09573	-3.11501e-10
52969125	chr16:52969125:T:G	1.01691e-08	-1.46546e-10	-0.705509	0.000303955	-1.46546e-10	-0.622233
52969200	chr16:52969200:T:C	1.16752e-08	-1.46546e-10	-0.567401	0.000373562	-1.46546e-10	-0.41603
52969222	chr16:52969222:A:G	6.18082e-09	-1.46546e-10	-1.20342	0.000163116	-1.46546e-10	-1.24465
52969301	chr16:52969301:TGA:T	5.82102e-09	-1.46546e-10	-1.26339	0.000161639	-1.46546e-10	-1.25375
52969432	chr16:52969432:C:T	8.72526e-09	-0.993881	0.135237	0.000151058	-1.28503	-0.0364147
52969465	chr16:52969465:ATTTG:A	1.08961e-09	-1.6402	-1.29885	2.85925e-05	-1.68685	-1.29912
52969691	chr16:52969691:T:C	2.77588e-09	-1.58326	-0.420644	6.51818e-05	-1.6958	-0.466136
52969713	chr16:52969713:C:T	6.72916e-09	-1.46546e-10	-1.11842	0.000194044	-1.46546e-10	-1.07103
52969893	chr16:52969893:T:C	2.17678e-08	-1.46546e-10	0.0555665	0.000722872	-1.46546e-10	0.244119
52969920	chr16:52969920:G:A	7.15309e-09	-1.46546e-10	-1.05732	0.000185395	-1.46546e-10	-1.11663
52970012	chr16:52970012:G:A	7.55899e-09	-1.08044	0.07831	0.000128146	-1.35174	-0.134202
52970470	chr16:52970470:T:A	6.4865e-09	-1.46546e-10	-1.15514	0.000176691	-1.46546e-10	-1.16471
52970723	chr16:52970723:C:A	3.2462e-09	-1.30653	-0.540846	9.80878e-05	-1.06909	-0.684164
52970931	chr16:52970931:C:T	3.20783e-09	-1.26251	-0.596759	9.47904e-05	-1.01027	-0.777171
52970962	chr16:52970962:A:G	5.85023e-09	-1.46546e-10	-1.25839	0.000155915	-1.46546e-10	-1.28981
52971403	chr16:52971403:T:C	6.05735e-09	-1.46546e-10	-1.22359	0.000160799	-1.46546e-10	-1.25896
52971614	chr16:52971614:G:A	1.40996e-08	0.384564	-0.763287	0.000270299	0.0685771	-0.808163
52972073	chr16:52972073:C:T	5.01989e-09	-1.41146	-3.11501e-10	0.000160116	-1.26322	-3.11501e-10
52972208	chr16:52972208:T:C	6.07448e-09	-1.46546e-10	-1.22077	0.000162758	-1.46546e-10	-1.24685
52972239	chr16:52972239:A:G	6.21649e-09	-1.46546e-10	-1.19766	0.000163915	-1.46546e-10	-1.23977
52972279	chr16:52972279:T:G	6.05746e-09	-1.46546e-10	-1.22358	0.000160801	-1.46546e-10	-1.25895
52972595	chr16:52972595:T:C	2.11905e-08	-1.46546e-10	0.0286859	0.000422131	-1.46546e-10	-0.293798
52972630	chr16:52972630:C:T	7.73367e-09	-1.00912	0.0298329	0.000135368	-1.29664	-0.134473
52972645	chr16:52972645:A:C	2.92935e-09	-1.38488	-0.565203	8.68722e-05	-1.16822	-0.706453
52972705	chr16:52972705:C:T	4.75924e-08	-1.46546e-10	0.837805	0.00106537	-1.46546e-10	0.631962
52972924	chr16:52972924:G:C	1.77398e-09	-1.63929	-0.81235	4.39191e-05	-1.69791	-0.858857
52973228	chr16:52973228:A:T	2.19235e-09	-1.6142	-0.625695	5.29989e-05	-1.69911	-0.669736
52973913	chr16:52973913:C:G	6.35283e-09	-1.46546e-10	-1.17597	0.000166558	-1.46546e-10	-1.22377
52973928	chr16:52973928:G:A	4.64703e-08	-1.46546e-10	0.813947	0.00104156	-1.46546e-10	0.609359
52974045	chr16:52974045:T:C	1.00459e-08	-0.933798	0.216095	0.000170477	-1.24036	0.0398456
52974357	chr16:52974357:A:G	5.66197e-09	-1.46546e-10	-1.29109	0.00015674	-1.46546e-10	-1.28453
52974407	chr16:52974407:A:G	6.01274e-09	-1.23099	-3.11501e-10	0.000209037	-0.9966	-3.11501e-10
52974763	chr16:52974763:T:G	1.75744e-09	-1.63799	-0.823019	4.34829e-05	-1.69811	-0.868632
52974864	chr16:52974864:G:A	2.65022e-09	-1.33536	-0.71486	8.37986e-05	-1.10284	-0.80786
52975038	chr16:52975038:A:G	8.65477e-09	-1.46546e-10	-0.866757	0.0002396	-1.46546e-10	-0.86014
52975305	chr16:52975305:G:T	6.72761e-09	-1.46546e-10	-1.11865	0.000175257	-1.46546e-10	-1.17286
52975456	chr16:52975456:T:C	5.79988e-09	-1.46546e-10	-1.26703	0.000162424	-1.46546e-10	-1.2489
52975673	chr16:52975673:TTTGAAACCCAG:T	5.67617e-09	-1.46546e-10	-1.28859	0.000154559	-1.46546e-10	-1.29854
52975714	chr16:52975714:T:C	1.89074e-09	-1.62577	-0.762128	4.60094e-05	-1.69914	-0.811127
52975778	chr16:52975778:G:A	7.98627e-09	-1.46546e-10	-0.947144	0.000205913	-1.46546e-10	-1.01166
52975974	chr16:52975974:G:A	6.13385e-09	-1.46546e-10	-1.21105	0.000163952	-1.46546e-10	-1.23954
52976026	chr16:52976026:C:A	1.10781e-08	-0.0353059	-0.584593	0.000242	-0.30682	-0.543355
52976154	chr16:52976154:T:C	2.42532e-09	-1.45207	-0.686829	7.36308e-05	-1.25861	-0.781437
52976427	chr16:52976427:A:C	6.05114e-09	-1.46546e-10	-1.22462	0.000162233	-1.46546e-10	-1.25008
52976461	chr16:52976461:A:G	6.18003e-09	-1.46546e-10	-1.20355	0.000163099	-1.46546e-10	-1.24476
52976574	chr16:52976574:G:A	2.3507e-09	-1.62894	-0.541215	5.7509e-05	-1.69903	-0.588146
52976846	chr16:52976846:C:G	6.05849e-09	-1.46546e-10	-1.22341	0.00016082	-1.46546e-10	-1.25883
52977250	chr16:52977250:T:C	5.61659e-09	-1.46546e-10	-1.29914	0.000154801	-1.46546e-10	-1.29697
52977562	chr16:52977562:G:A	1.05434e-08	-0.0574036	-0.611962	0.000231099	-0.325896	-0.570371
52978015	chr16:52978015:A:G	5.67762e-09	-1.46546e-10	-1.28834	0.000154569	-1.46546e-10	-1.29848
52978748	chr16:52978748:T:C	5.64425e-09	-1.46546e-10	-1.29423	0.00015553	-1.46546e-10	-1.29227
52978829	chr16:52978829:G:A	2.27704e-09	-1.54875	-0.653238	6.41053e-05	-1.38488	-0.793707
52978965	chr16:52978965:CAT:C	1.07023e-08	-1.46546e-10	-0.654408	0.000266605	-1.46546e-10	-0.753346
52978999	chr16:52978999:G:T	5.75033e-09	-1.46546e-10	-1.27561	0.000155589	-1.46546e-10	-1.2919
52979230	chr16:52979230:G:A	4.1282e-09	-1.50282	-0.10421	0.000108363	-1.31582	-0.33781
52979303	chr16:52979303:G:A	2.55371e-09	-1.6336	-0.453722	6.11333e-05	-1.69863	-0.527426
52979482	chr16:52979482:C:T	3.37413e-09	-1.55617	-0.252559	7.5948e-05	-1.68931	-0.319757
52980090	chr16:52980090:A:G	6.75832e-09	-1.41823	0.304139	0.000144395	-1.56764	0.201077
52980135	chr16:52980135:G:T	1.75136e-08	-0.204708	0.0428181	0.000363993	-0.471103	0.0291234
52980306	chr16:52980306:G:A	4.07915e-09	-1.41981	-0.199168	8.69427e-05	-1.56802	-0.305842
52980838	chr16:52980838:A:G	3.92449e-09	-1.65763	-3.11501e-10	0.000104387	-1.69101	-3.11501e-10
52980899	chr16:52980899:G:C	5.62553e-09	-1.46546e-10	-1.29755	0.000154615	-1.46546e-10	-1.29818
52980915	chr16:52980915:G:C	1.25437e-08	-0.225187	-0.270466	0.00026028	-0.489409	-0.287947
52981084	chr16:52981084:T:G	4.85259e-09	-1.63991	0.194553	0.000115388	-1.69795	0.107135
52981113	chr16:52981113:C:T	5.78556e-09	-1.46546e-10	-1.2695	0.000158594	-1.46546e-10	-1.27276
52981150	chr16:52981150:G:A	6.32605e-09	-1.46546e-10	-1.18019	0.000172121	-1.46546e-10	-1.19092
52981224	chr16:52981224:A:G	1.52275e-09	-1.55942	-1.04493	3.6227e-05	-1.66343	-1.08588
52981314	chr16:52981314:T:A	6.04532e-09	-1.46546e-10	-1.22558	0.00016243	-1.46546e-10	-1.24887
52981354	chr16:52981354:A:G	7.67984e-09	-0.986268	-3.11501e-10	0.000138966	-1.40489	-3.11501e-10
52981459	chr16:52981459:A:G	4.43847e-09	-1.44723	-0.0873261	9.7286e-05	-1.58682	-0.174639
52982072	chr16:52982072:A:G	5.62189e-09	-1.46546e-10	-1.2982	0.000156329	-1.46546e-10	-1.28715
52982152	chr16:52982152:G:T	6.91515e-09	-1.47621	0.385061	0.000167377	-1.60038	0.381519
52982353	chr16:52982353:T:C	1.09613e-09	-1.64511	-1.28797	2.87478e-05	-1.68485	-1.29571
52982445	chr16:52982445:GT:G	5.66599e-09	-1.46546e-10	-1.29039	0.000154691	-1.46546e-10	-1.29768
52982920	chr16:52982920:AT:A	1.19512e-08	-0.281774	-0.262262	0.000320071	-0.592224	0.021653
52982926	chr16:52982926:T:C	5.79207e-09	-1.46546e-10	-1.26838	0.000160929	-1.46546e-10	-1.25815
52983559	chr16:52983559:A:G	2.41332e-09	-1.69921	-0.44465	5.56882e-05	-1.69265	-0.626693
52983593	chr16:52983593:AATAG:A	5.6364e-09	-1.46546e-10	-1.29562	0.00015466	-1.46546e-10	-1.29788
52983666	chr16:52983666:T:C	1.1873e-08	-0.751161	0.200556	0.000268275	-1.00744	0.260343
52983778	chr16:52983778:T:C	8.05344e-09	-1.46546e-10	-0.938769	0.000245746	-1.46546e-10	-0.834816
52984025	chr16:52984025:A:G	1.96883e-09	-1.34684	-1.00058	6.32192e-05	-1.22125	-0.971252
52984163	chr16:52984163:C:T	1.16508e-08	-1.46546e-10	-0.56949	0.00035627	-1.46546e-10	-0.463424
52984166	chr16:52984166:G:T	1.70212e-08	-0.794525	0.604116	0.000369796	-1.04476	0.618599
52984218	chr16:52984218:C:T	7.24932e-09	-1.46546e-10	-1.04396	0.000214362	-1.46546e-10	-0.971446
52984507	chr16:52984507:C:T	7.32917e-09	-1.46546e-10	-1.03301	0.000190909	-1.46546e-10	-1.08732
52984679	chr16:52984679:A:G	2.889e-09	-1.49712	-0.46684	9.82601e-05	-1.3904	-0.361096
52984721	chr16:52984721:C:T	2.85339e-08	0.326225	-3.11501e-10	0.000654672	0.145021	-3.11501e-10
52984791	chr16:52984791:C:T	5.63884e-09	-1.46546e-10	-1.29519	0.000154701	-1.46546e-10	-1.29762
52984881	chr16:52984881:C:T	1.17065e-09	-1.68596	-1.18135	3.11862e-05	-1.67232	-1.22681
52984940	chr16:52984940:A:G	2.53868e-08	1.224	-1.01464	0.000736613	1.22496	-0.962015
52985143	chr16:52985143:C:T	5.77695e-09	-1.46546e-10	-1.27099	0.000159351	-1.46546e-10	-1.26801
52985432	chr16:52985432:G:A	1.58362e-09	-1.33466	-1.23049	4.22814e-05	-1.33502	-1.25974
52985440	chr16:52985440:A:G	1.88159e-09	-1.18985	-1.2029	5.00076e-05	-1.19034	-1.2366
52985532	chr16:52985532:A:G	5.84538e-09	-1.46546e-10	-1.25922	0.000165194	-1.46546e-10	-1.23199
52986334	chr16:52986334:A:G	2.29834e-09	-1.18993	-1.00275	5.33061e-05	-1.42898	-0.93408
52986784	chr16:52986784:G:A	8.40624e-09	0.382483	-1.27838	0.000129182	-0.187643	-1.29024
52986801	chr16:52986801:C:T	2.36207e-09	-1.16698	-0.998351	7.8395e-05	-0.903264	-1.07409
52986896	chr16:52986896:G:A	5.30503e-09	-1.35621	-3.11501e-10	0.000123991	-1.5189	-3.11501e-10
52987117	chr16:52987117:A:T	2.23205e-09	-1.20637	-1.01558	5.18736e-05	-1.4412	-0.949106
52987342	chr16:52987342:C:T	2.43275e-09	-1.174	-0.961845	5.57063e-05	-1.41366	-0.905364
52987719	chr16:52987719:G:T	1.16986e-08	-0.565401	-3.11501e-10	0.000157385	-1.28042	-3.11501e-10
52987764	chr16:52987764:G:C	1.34437e-08	-1.46546e-10	-0.426358	0.000440886	-1.46546e-10	-0.250326
52988036	chr16:52988036:C:T	5.91585e-09	-0.610028	-0.637204	0.000173292	-0.498874	-0.68526
52988052	chr16:52988052:G:T	2.26615e-09	-1.09235	-1.11444	4.90209e-05	-1.34974	-1.09712
52988181	chr16:52988181:C:T	3.86861e-09	-1.67197	-3.11501e-10	0.000105633	-1.67914	-3.11501e-10
52988399	chr16:52988399:A:G	2.44036e-09	-1.20706	-0.925664	5.3306e-05	-1.42598	-0.937088
52988698	chr16:52988698:C:T	2.90568e-09	-1.10624	-0.851956	9.43365e-05	-0.847778	-0.944468
52988975	chr16:52988975:A:G	1.44033e-08	-1.46546e-10	-0.357407	0.000500119	-1.46546e-10	-0.124266
52989410	chr16:52989410:T:C	6.05456e-09	-1.46546e-10	-1.22406	0.00016854	-1.46546e-10	-1.21194
52990320	chr16:52990320:C:T	4.58739e-09	-1.37739	-0.124166	8.91031e-05	-1.57366	-0.275658
52990654	chr16:52990654:A:G	2.37358e-09	-1.17362	-0.986853	5.16421e-05	-1.40169	-0.993086
52990663	chr16:52990663:T:C	3.06909e-09	-0.995748	-0.907737	0.000102871	-0.712752	-0.992889
52991081	chr16:52991081:A:T	5.35588e-09	-0.721356	-0.625316	0.000155918	-0.617429	-0.672355
52991121	chr16:52991121:A:T	2.34714e-09	-1.18574	-0.985928	5.12589e-05	-1.41133	-0.990896
52991338	chr16:52991338:T:C	7.40127e-09	0.206851	-1.23007	0.000112532	-0.351829	-1.26405
52991438	chr16:52991438:A:G	6.29708e-09	-1.46546e-10	-1.18478	0.000190008	-1.46546e-10	-1.09205
52991480	chr16:52991480:C:T	2.24138e-09	-1.22385	-0.993926	4.93624e-05	-1.43926	-1.00066
52991595	chr16:52991595:A:T	1.04938e-08	-1.46546e-10	-0.674081	0.000277919	-1.46546e-10	-0.711783
52991763	chr16:52991763:A:G	7.11556e-09	0.234247	-1.29683	0.00011058	-0.334597	-1.29878
52991904	chr16:52991904:T:A	6.64541e-09	0.108155	-1.2391	0.000102039	-0.444047	-1.26971
52992173	chr16:52992173:T:C	5.73419e-09	-1.46546e-10	-1.27842	0.000158251	-1.46546e-10	-1.27493
52992233	chr16:52992233:A:G	2.96623e-09	-0.815175	-1.1224	4.82209e-05	-1.28794	-1.17538
52992328	chr16:52992328:G:A	3.4096e-09	-0.517729	-1.28054	5.4367e-05	-1.07186	-1.27149
52992432	chr16:52992432:A:T	1.17902e-07	-1.46546e-10	1.74498	0.00512743	-1.46546e-10	2.20325
52992490	chr16:52992490:A:G	3.97224e-09	-1.64554	-3.11501e-10	0.000109309	-1.64494	-3.11501e-10
52992691	chr16:52992691:G:A	1.01478e-08	-1.46546e-10	-0.70761	0.000301258	-1.46546e-10	-0.631147
52992846	chr16:52992846:C:T	6.37685e-09	-1.17219	-3.11501e-10	0.000162	-1.25152	-3.11501e-10
52993193	chr16:52993193:A:G	5.88769e-09	-1.46546e-10	-1.252	0.00016075	-1.46546e-10	-1.25926
52993200	chr16:52993200:A:G	2.87942e-09	-1.32901	-0.638272	7.1688e-05	-1.2259	-0.840893
52993203	chr16:52993203:T:C	5.68592e-09	-1.46546e-10	-1.28687	0.000157001	-1.46546e-10	-1.28286
52994061	chr16:52994061:G:A	2.29762e-09	-1.15018	-1.04282	4.96073e-05	-1.38368	-1.0513
52994346	chr16:52994346:T:C	4.50046e-09	-1.52069	-3.11501e-10	0.000159767	-1.26539	-3.11501e-10
52994439	chr16:52994439:C:T	5.80787e-09	-1.46546e-10	-1.26565	0.00015714	-1.46546e-10	-1.28198
52994849	chr16:52994849:G:A	5.78884e-09	-1.46546e-10	-1.26894	0.000155262	-1.46546e-10	-1.294
52995107	chr16:52995107:C:T	7.77494e-09	-1.46546e-10	-0.973962	0.000210127	-1.46546e-10	-0.9914
52996177	chr16:52996177:A:C	1.88809e-09	-1.4861	-0.903207	3.97884e-05	-1.63836	-1.01717
52996402	chr16:52996402:T:C	5.76783e-09	-1.46546e-10	-1.27257	0.000154921	-1.46546e-10	-1.29619
52996634	chr16:52996634:G:GTCT	1.40843e-08	-1.46546e-10	-0.37981	0.00041182	-1.46546e-10	-0.318526
52996636	chr16:52996636:C:A	1.3637e-08	-1.46546e-10	-0.412077	0.000398314	-1.46546e-10	-0.351873
52996797	chr16:52996797:T:C	8.20588e-09	-1.46546e-10	-0.920017	0.000209294	-1.46546e-10	-0.995372
52996890	chr16:52996890:C:T	1.42091e-08	-1.46546e-10	-0.370983	0.000313612	-1.46546e-10	-0.590957
52996951	chr16:52996951:T:A	5.05199e-09	-1.33443	-0.0706519	9.54339e-05	-1.55111	-0.229569
52996988	chr16:52996988:C:T	5.8494e-09	-1.46546e-10	-1.25853	0.000155803	-1.46546e-10	-1.29052
52997254	chr16:52997254:A:G	4.66992e-09	-1.36874	-0.11499	8.96343e-05	-1.57272	-0.27066
52997468	chr16:52997468:G:A	6.74347e-09	-1.46546e-10	-1.11629	0.000177918	-1.46546e-10	-1.15779
52997587	chr16:52997587:T:C	5.34787e-09	-1.41158	0.0634109	0.000125209	-1.59451	0.085385
52997723	chr16:52997723:G:A	5.00186e-09	-1.39778	-0.0172776	0.000116411	-1.58614	0.0041545
52997844	chr16:52997844:G:A	5.51619e-09	-1.38584	0.0686646	0.000127866	-1.57881	0.090678
52998212	chr16:52998212:T:C	1.80295e-08	-1.46546e-10	-0.132858	0.000480475	-1.46546e-10	-0.164337
52998355	chr16:52998355:A:G	4.54665e-09	-1.36104	-0.149438	0.000104865	-1.5622	-0.124234
52998525	chr16:52998525:G:A	5.71429e-09	-1.46546e-10	-1.2819	0.000157927	-1.46546e-10	-1.27698
52998888	chr16:52998888:G:A	3.47153e-09	-0.507292	-1.27298	5.4897e-05	-1.07093	-1.26273
52998970	chr16:52998970:T:C	1.00531e-08	-1.46546e-10	-0.716986	0.00025131	-1.46546e-10	-0.812425
52999260	chr16:52999260:G:A	5.75281e-09	-1.46546e-10	-1.27518	0.000159134	-1.46546e-10	-1.26936
52999699	chr16:52999699:T:C	5.31871e-09	-1.35553	0.00189368	0.000120633	-1.56054	0.0141833
53000214	chr16:53000214:G:A	5.63984e-09	-1.46546e-10	-1.29501	0.00015473	-1.46546e-10	-1.29743
53000671	chr16:53000671:T:C	5.8116e-09	-1.42614	0.161128	0.000145336	-1.60052	0.240449
53000760	chr16:53000760:G:A	8.88299e-09	-1.46546e-10	-0.840729	0.000220448	-1.46546e-10	-0.943452
53000780	chr16:53000780:A:G	3.38776e-09	-0.510315	-1.29438	5.31536e-05	-1.07454	-1.29138
53000794	chr16:53000794:T:C	6.94529e-09	-1.46546e-10	-1.0868	0.000201417	-1.46546e-10	-1.03374
53000809	chr16:53000809:C:A	3.53192e-09	-1.41495	-0.348071	7.08039e-05	-1.59965	-0.479544
53000944	chr16:53000944:C:T	3.15394e-09	-0.577102	-1.29911	5.04628e-05	-1.11962	-1.29826
53001259	chr16:53001259:A:G	2.86847e-09	-1.39912	-0.571969	6.82835e-05	-1.58025	-0.535195
53001297	chr16:53001297:C:T	5.70117e-09	-1.46546e-10	-1.2842	0.000157034	-1.46546e-10	-1.28265
53001370	chr16:53001370:G:A	6.22616e-09	-1.46546e-10	-1.19611	0.000178035	-1.46546e-10	-1.15713
53001478	chr16:53001478:A:G	6.30946e-09	-1.46546e-10	-1.18282	0.000190058	-1.46546e-10	-1.09178
53001564	chr16:53001564:G:A	9.78713e-09	-1.46546e-10	-0.743799	0.000247652	-1.46546e-10	-0.82709
53001680	chr16:53001680:A:G	2.83269e-09	-1.30664	-0.676995	7.07557e-05	-1.19959	-0.880286
53001681	chr16:53001681:G:GC	5.6167e-09	-1.46546e-10	-1.29912	0.000154631	-1.46546e-10	-1.29807
53001693	chr16:53001693:G:A	5.61931e-09	-1.46546e-10	-1.29866	0.00015519	-1.46546e-10	-1.29446
53002134	chr16:53002134:C:T	4.72603e-09	-1.40785	-0.063937	9.30952e-05	-1.59565	-0.209843
53002173	chr16:53002173:G:T	5.10548e-09	-1.38997	-0.00458056	0.000106652	-1.58191	-0.0876251
53002219	chr16:53002219:T:C	7.28118e-09	-0.952872	-0.0867032	0.000153295	-1.22912	-0.0776313
53002386	chr16:53002386:C:T	1.57541e-08	-1.46546e-10	-0.267764	0.000378752	-1.46546e-10	-0.402231
53002478	chr16:53002478:A:C	6.30593e-09	-1.46546e-10	-1.18338	0.000186131	-1.46546e-10	-1.11266
53002932	chr16:53002932:C:T	4.44255e-09	-1.33114	-0.202498	8.54928e-05	-1.5517	-0.338977
53003215	chr16:53003215:C:T	1.9509e-09	-1.69199	-0.664583	5.47632e-05	-1.6144	-0.721694
53003228	chr16:53003228:G:T	4.98507e-09	-1.33301	-0.085407	9.54633e-05	-1.55294	-0.227436
53003232	chr16:53003232:C:T	4.82558e-09	-1.33542	-0.115512	9.26457e-05	-1.55452	-0.255814
53003263	chr16:53003263:G:A	6.48833e-09	-1.46546e-10	-1.15486	0.000192936	-1.46546e-10	-1.07675
53003435	chr16:53003435:T:C	3.77362e-09	-1.69683	-3.11501e-10	0.000114461	-1.59888	-3.11501e-10
53003447	chr16:53003447:A:G	6.39575e-09	-1.46546e-10	-1.16923	0.000168176	-1.46546e-10	-1.2141
53003617	chr16:53003617:T:C	2.25476e-09	-1.07304	-1.13878	5.01388e-05	-1.33768	-1.08664
53003763	chr16:53003763:A:G	4.16197e-09	-0.299743	-1.29914	6.16429e-05	-0.919372	-1.29838
53003904	chr16:53003904:G:A	6.68927e-09	-1.46546e-10	-1.12436	0.000186686	-1.46546e-10	-1.10969
53003953	chr16:53003953:A:G	1.02948e-08	-1.46546e-10	-0.69323	0.000258789	-1.46546e-10	-0.783099
53004200	chr16:53004200:G:A	6.19559e-09	-1.46546e-10	-1.20103	0.000167695	-1.46546e-10	-1.21697
53004250	chr16:53004250:G:A	9.33233e-09	-1.46546e-10	-0.791383	0.000305011	-1.46546e-10	-0.618767
53004305	chr16:53004305:A:T	6.43928e-09	-1.46546e-10	-1.16245	0.000176167	-1.46546e-10	-1.16768
53004625	chr16:53004625:C:T	7.57234e-09	-1.46546e-10	-1.00037	0.00021332	-1.46546e-10	-0.97632
53004920	chr16:53004920:C:T	6.82842e-09	-1.46546e-10	-1.10377	0.00021046	-1.46546e-10	-0.98982
53005063	chr16:53005063:T:G	6.02575e-09	-1.46546e-10	-1.22883	0.000157838	-1.46546e-10	-1.27755
53005334	chr16:53005334:T:C	3.52738e-09	-0.586561	-1.17775	5.87866e-05	-1.12251	-1.14269
53005492	chr16:53005492:T:A	3.40748e-09	-1.37114	-0.42775	6.78689e-05	-1.57747	-0.544064
53005731	chr16:53005731:A:G	1.10414e-08	-1.46546e-10	-0.623217	0.000329389	-1.46546e-10	-0.541872
53006225	chr16:53006225:A:T	8.13351e-09	0.334489	-1.26336	0.000138329	-0.189363	-1.22011
53006496	chr16:53006496:GGAT:G	5.25318e-09	-1.36603	-3.11501e-10	0.000134056	-1.44086	-3.11501e-10
53006619	chr16:53006619:C:A	1.0207e-08	-1.46546e-10	-0.70179	0.000257138	-1.46546e-10	-0.789501
53006686	chr16:53006686:T:C	4.23924e-09	-0.847366	-0.733118	8.4155e-05	-1.17385	-0.732599
53006857	chr16:53006857:G:A	2.91197e-09	-1.44724	-0.508797	6.02651e-05	-1.62155	-0.618814
53006882	chr16:53006882:G:A	2.9294e-09	-1.44567	-0.504401	6.05671e-05	-1.62069	-0.614672
53007007	chr16:53007007:A:T	7.01317e-09	-1.07708	-3.11501e-10	0.000268271	-0.747116	-3.11501e-10
53007070	chr16:53007070:T:C	9.44193e-09	-1.46546e-10	-0.779707	0.000220054	-1.46546e-10	-0.945241
53007279	chr16:53007279:GA:G	3.71912e-09	-0.413742	-1.29764	5.74904e-05	-1.00098	-1.28652
53007296	chr16:53007296:A:G	1.11075e-08	-1.46546e-10	-0.617246	0.000277521	-1.46546e-10	-0.713216
53007473	chr16:53007473:T:A	5.82507e-09	-1.46546e-10	-1.2627	0.000157886	-1.46546e-10	-1.27724
53007613	chr16:53007613:C:T	7.27355e-09	-1.46546e-10	-1.04062	0.00019007	-1.46546e-10	-1.09172
53007934	chr16:53007934:T:C	9.3094e-09	-1.46546e-10	-0.793843	0.000217606	-1.46546e-10	-0.956426
53008077	chr16:53008077:G:A	6.46172e-09	-1.46546e-10	-1.15897	0.000192727	-1.46546e-10	-1.07784
53008259	chr16:53008259:T:G	2.26995e-09	-1.3899	-0.815212	4.55381e-05	-1.58118	-0.939385
53008347	chr16:53008347:A:C	6.74846e-09	-1.46546e-10	-1.11555	0.000181049	-1.46546e-10	-1.14035
53009379	chr16:53009379:C:T	5.86584e-09	-1.46546e-10	-1.25572	0.000155739	-1.46546e-10	-1.29093
53009714	chr16:53009714:C:G	4.27981e-09	-1.57096	-3.11501e-10	0.000108577	-1.65165	-3.11501e-10
53009757	chr16:53009757:C:T	1.90388e-08	-1.46546e-10	-0.0783879	0.00040345	-1.46546e-10	-0.33906
53009813	chr16:53009813:AT:A	6.77159e-09	-1.11213	-3.11501e-10	0.000152853	-1.30963	-3.11501e-10
53010083	chr16:53010083:C:T	2.70896e-09	-0.926819	-1.10148	5.2824e-05	-1.20788	-1.16427
53010104	chr16:53010104:T:C	2.89154e-09	-1.43194	-0.531135	5.95829e-05	-1.61306	-0.63868
53010405	chr16:53010405:A:G	1.64666e-08	-0.223531	-3.11501e-10	0.000194826	-1.06701	-3.11501e-10
53010795	chr16:53010795:T:C	2.89576e-09	-1.34572	-0.615898	7.16303e-05	-1.23736	-0.830234
53010894	chr16:53010894:C:A	5.8322e-09	-1.46546e-10	-1.26147	0.000155382	-1.46546e-10	-1.29322
53010925	chr16:53010925:A:C	6.25685e-09	-1.46546e-10	-1.19119	0.000179114	-1.46546e-10	-1.15109
53011229	chr16:53011229:A:G	2.03343e-09	-1.03649	-1.27866	4.29124e-05	-1.30346	-1.27649
53011346	chr16:53011346:TG:T	1.07544e-08	-1.46546e-10	-0.649548	0.000320231	-1.46546e-10	-0.570069
53011915	chr16:53011915:G:A	3.43353e-09	-0.625539	-1.16574	5.8059e-05	-1.14772	-1.12993
53012222	chr16:53012222:T:C	3.26964e-09	-0.646473	-1.19371	5.49325e-05	-1.16955	-1.16346
53012294	chr16:53012294:T:C	7.10664e-09	-1.46546e-10	-1.06384	0.000190244	-1.46546e-10	-1.0908
53012449	chr16:53012449:A:G	7.18055e-09	-1.46546e-10	-1.05349	0.000191993	-1.46546e-10	-1.08165
53012587	chr16:53012587:A:C	5.67738e-09	-1.46546e-10	-1.28838	0.000154563	-1.46546e-10	-1.29851
53012770	chr16:53012770:G:A	3.11601e-09	-1.44647	-0.441844	6.42095e-05	-1.62179	-0.555171
53012998	chr16:53012998:A:G	7.23826e-09	-1.46546e-10	-1.04549	0.000190086	-1.46546e-10	-1.09164
53013353	chr16:53013353:A:T	8.4911e-09	0.412633	-1.29848	0.000102628	-0.410317	-1.29768
53013507	chr16:53013507:A:G	7.68e-09	-1.46546e-10	-0.986248	0.000239207	-1.46546e-10	-0.861782
53013864	chr16:53013864:T:C	8.04691e-09	-1.46546e-10	-0.939579	0.000244796	-1.46546e-10	-0.838687
53013998	chr16:53013998:T:C	7.36826e-09	-1.46546e-10	-1.02769	0.000206671	-1.46546e-10	-1.00798
53014047	chr16:53014047:C:G	5.61667e-09	-1.46546e-10	-1.29913	0.000155621	-1.46546e-10	-1.29169
53014064	chr16:53014064:C:A	6.56867e-09	-1.46546e-10	-1.14256	0.000193454	-1.46546e-10	-1.07407
53014137	chr16:53014137:G:A	6.0297e-09	-1.46546e-10	-1.22817	0.000159105	-1.46546e-10	-1.26955
53014199	chr16:53014199:G:A	1.52115e-08	-1.46546e-10	-0.302813	0.000329028	-1.46546e-10	-0.542969
53014301	chr16:53014301:G:A	7.39568e-09	-1.46546e-10	-1.02397	0.000207475	-1.46546e-10	-1.0041
53014352	chr16:53014352:T:C	7.44652e-09	-1.46546e-10	-1.01712	0.000208927	-1.46546e-10	-0.997128
53014543	chr16:53014543:C:T	1.68568e-09	-1.56003	-0.942669	4.20284e-05	-1.68538	-0.915386
53014799	chr16:53014799:T:C	6.21992e-09	-1.46546e-10	-1.19711	0.000172931	-1.46546e-10	-1.18622
53014908	chr16:53014908:C:A	8.24932e-09	-1.46546e-10	-0.914737	0.000212021	-1.46546e-10	-0.982428
53015302	chr16:53015302:G:A	4.05045e-09	-0.998269	-0.627769	0.000119546	-0.898495	-0.656918
53015332	chr16:53015332:T:C	2.94906e-09	-0.759133	-1.18425	5.09163e-05	-1.16998	-1.23895
53015427	chr16:53015427:G:A	6.19105e-09	-1.46546e-10	-1.20176	0.000172108	-1.46546e-10	-1.19099
53015472	chr16:53015472:C:G	4.34707e-09	-1.55536	-3.11501e-10	0.000104249	-1.69233	-3.11501e-10
53015518	chr16:53015518:A:C	4.05501e-09	-0.999277	-0.625636	0.000119688	-0.900191	-0.654033
53015630	chr16:53015630:G:T	4.46165e-09	-0.935418	-0.593931	0.000132233	-0.831089	-0.62346
53015858	chr16:53015858:C:A	3.10861e-08	-1.46546e-10	0.411894	0.000598549	-1.46546e-10	0.0553956
53015883	chr16:53015883:G:A	5.7283e-09	-1.46546e-10	-1.27945	0.000158318	-1.46546e-10	-1.27451
53015889	chr16:53015889:A:T	7.10974e-09	-1.46546e-10	-1.0634	0.000183554	-1.46546e-10	-1.12661
53016073	chr16:53016073:C:G	5.65739e-09	-1.46546e-10	-1.29191	0.000154855	-1.46546e-10	-1.29663
53016412	chr16:53016412:A:C	8.71014e-09	-1.46546e-10	-0.860379	0.00021496	-1.46546e-10	-0.968663
53016450	chr16:53016450:G:A	1.21486e-09	-1.57808	-1.25216	3.13703e-05	-1.63531	-1.25794
53016590	chr16:53016590:G:A	2.32198e-08	-1.46546e-10	0.120136	0.000461403	-1.46546e-10	-0.204842
53016675	chr16:53016675:C:T	7.24254e-09	-1.46546e-10	-1.0449	0.000218896	-1.46546e-10	-0.950517
53017116	chr16:53017116:T:C	1.14361e-09	-1.59273	-1.29795	3.61781e-05	-1.4519	-1.29875
53017329	chr16:53017329:G:A	5.45661e-09	-1.32804	-3.11501e-10	0.000132599	-1.45178	-3.11501e-10
53017605	chr16:53017605:A:G	2.16818e-09	-1.53814	-0.712836	5.25922e-05	-1.66438	-0.71216
53017811	chr16:53017811:TA:T	1.51561e-09	-1.46354	-1.14552	3.94958e-05	-1.54825	-1.11467
53018012	chr16:53018012:T:C	2.11212e-09	-1.64809	-0.629087	5.55736e-05	-1.69838	-0.623023
53018631	chr16:53018631:T:G	1.25725e-08	-1.46546e-10	-0.493352	0.000272154	-1.46546e-10	-0.732747
53018663	chr16:53018663:G:A	5.98625e-09	-1.46546e-10	-1.2354	0.000163075	-1.46546e-10	-1.2449
53018741	chr16:53018741:A:G	5.86544e-09	-1.46546e-10	-1.25579	0.000163681	-1.46546e-10	-1.24119
53018793	chr16:53018793:C:A	1.21672e-08	-1.46546e-10	-0.52612	0.000318067	-1.46546e-10	-0.57685
53018812	chr16:53018812:A:G	1.2607e-08	-1.46546e-10	-0.490612	0.000272615	-1.46546e-10	-0.731053
53018887	chr16:53018887:G:C	9.31117e-09	0.457057	-1.25071	0.000416055	0.801744	-1.11004
53019100	chr16:53019100:T:C	5.62624e-09	-1.46546e-10	-1.29743	0.000154467	-1.46546e-10	-1.29913
53019190	chr16:53019190:T:C	2.60659e-09	-1.53092	-0.535908	5.7729e-05	-1.6561	-0.627257
53019595	chr16:53019595:A:G	2.12755e-09	-1.25766	-1.01223	4.75627e-05	-1.48418	-0.992881
53020365	chr16:53020365:T:C	2.86142e-08	-1.46546e-10	0.329036	0.00077611	-1.46546e-10	0.315181
53020433	chr16:53020433:T:C	1.82875e-08	-1.46546e-10	-0.118648	0.000367046	-1.46546e-10	-0.433626
53020498	chr16:53020498:A:G	1.143e-09	-1.67811	-1.2131	3.15242e-05	-1.64667	-1.24168
53020876	chr16:53020876:G:A	1.98799e-08	-1.42031	1.38515	0.000381407	-1.44888	1.05364
53021055	chr16:53021055:G:A	1.3187e-08	-1.46546e-10	-0.445633	0.00042009	-1.46546e-10	-0.298645
53021189	chr16:53021189:T:C	4.68166e-09	-1.48121	-3.11501e-10	0.000104607	-1.6889	-3.11501e-10
53021205	chr16:53021205:T:C	5.8298e-09	-1.46546e-10	-1.26188	0.000159739	-1.46546e-10	-1.26557
53021303	chr16:53021303:T:C	2.78703e-08	0.404489	-0.101795	0.000641751	-0.106404	0.231492
53021332	chr16:53021332:C:T	1.61451e-08	-1.46546e-10	-0.243252	0.000352834	-1.46546e-10	-0.473116
53021625	chr16:53021625:G:A	3.90524e-09	-1.66255	-3.11501e-10	0.000108292	-1.65429	-3.11501e-10
53021645	chr16:53021645:T:A	3.29741e-08	-0.489476	0.960331	0.000827132	-0.517852	0.896703
53021966	chr16:53021966:A:G	1.59044e-09	-1.54399	-1.01687	4.34114e-05	-1.45216	-1.11623
53022163	chr16:53022163:G:A	1.2132e-08	-1.46546e-10	-0.529021	0.000267924	-1.46546e-10	-0.748408
53022183	chr16:53022183:A:C	3.25458e-09	-0.695575	-1.14923	9.73567e-05	-0.644743	-1.11599
53022198	chr16:53022198:G:A	5.44174e-09	-1.33077	-3.11501e-10	0.000179494	-1.14897	-3.11501e-10
53022652	chr16:53022652:T:C	1.2319e-08	-1.46546e-10	-0.513723	0.000270489	-1.46546e-10	-0.738881
53022676	chr16:53022676:A:G	1.21935e-08	-1.46546e-10	-0.523966	0.000270693	-1.46546e-10	-0.738129
53023390	chr16:53023390:G:A	7.31423e-09	-1.46546e-10	-1.03505	0.000198613	-1.46546e-10	-1.04776
53023458	chr16:53023458:C:T	1.43279e-09	-1.38683	-1.27841	3.9892e-05	-1.39787	-1.25507
53023522	chr16:53023522:G:A	1.4055e-08	-1.46546e-10	-0.381887	0.000305351	-1.46546e-10	-0.61765
53023554	chr16:53023554:G:A	1.49667e-08	0.495325	-0.814364	0.000294762	0.0178316	-0.670775
53023601	chr16:53023601:C:A	7.87619e-09	-1.46546e-10	-0.961024	0.000213399	-1.46546e-10	-0.975951
53023752	chr16:53023752:C:T	3.7749e-09	-0.935434	-0.76106	0.000105145	-0.93157	-0.752207
53024064	chr16:53024064:A:G	9.86139e-09	-0.73624	-3.11501e-10	0.000168277	-1.2135	-3.11501e-10
53024554	chr16:53024554:G:A	1.19263e-08	-1.46546e-10	-0.546123	0.000263021	-1.46546e-10	-0.76688
53024922	chr16:53024922:C:T	7.37644e-09	-1.46546e-10	-1.02658	0.000225009	-1.46546e-10	-0.922974
53024946	chr16:53024946:T:A	1.43531e-09	-1.47149	-1.19199	3.89816e-05	-1.51772	-1.1583
53024957	chr16:53024957:T:G	3.76838e-09	-1.69822	-3.11501e-10	0.000116394	-1.58213	-3.11501e-10
53025041	chr16:53025041:T:A	2.01804e-09	-1.20107	-1.12167	5.68993e-05	-1.18736	-1.11048
53025180	chr16:53025180:G:A	5.80809e-09	-1.46546e-10	-1.26562	0.000168058	-1.46546e-10	-1.2148
53025613	chr16:53025613:T:A	6.41116e-09	-0.188373	-0.978455	0.000413776	0.630876	-0.944665
53025656	chr16:53025656:T:C	1.54794e-08	-1.46546e-10	-0.28536	0.000330906	-1.46546e-10	-0.537279
53026146	chr16:53026146:C:T	3.57849e-08	0.885436	-0.332778	0.000673959	0.308598	-0.134541
53026219	chr16:53026219:G:A	6.00415e-09	-1.46546e-10	-1.23242	0.00016759	-1.46546e-10	-1.21759
53026544	chr16:53026544:C:T	3.34549e-09	-1.21352	-0.603737	8.88685e-05	-1.26187	-0.590086
53026591	chr16:53026591:C:T	3.33394e-09	-1.2144	-0.606308	8.86677e-05	-1.26175	-0.592466
53026836	chr16:53026836:C:T	6.34058e-09	-1.46546e-10	-1.1779	0.00016608	-1.46546e-10	-1.22664
53027592	chr16:53027592:T:C	8.13969e-09	-1.46546e-10	-0.928116	0.000219071	-1.46546e-10	-0.949716
53027839	chr16:53027839:A:G	1.52771e-08	-0.298511	-3.11501e-10	0.000176368	-1.16654	-3.11501e-10
53027848	chr16:53027848:G:A	2.43689e-08	-1.46546e-10	0.168438	0.000561737	-1.46546e-10	-0.00807899
53027865	chr16:53027865:A:G	5.79212e-09	-1.46546e-10	-1.26837	0.000154877	-1.46546e-10	-1.29648
53027938	chr16:53027938:A:G	6.34584e-09	-1.46546e-10	-1.17707	0.000181158	-1.46546e-10	-1.13975
53028167	chr16:53028167:G:A	5.68116e-09	-1.46546e-10	-1.28771	0.000156891	-1.46546e-10	-1.28356
53028440	chr16:53028440:AC:A	1.33186e-07	1.86688	-3.11501e-10	0.00515001	2.20764	-3.11501e-10
53028733	chr16:53028733:A:T	3.97229e-09	-1.21904	-0.426487	0.000107787	-1.266	-0.392954
53029166	chr16:53029166:A:G	1.21207e-08	-1.46546e-10	-0.529949	0.000267339	-1.46546e-10	-0.750597
53029188	chr16:53029188:T:C	2.45352e-09	-1.34505	-0.782293	7.27044e-05	-1.46187	-0.590837
53029685	chr16:53029685:A:T	2.2054e-08	-1.46546e-10	0.0686264	0.000776064	-1.46546e-10	0.315122
53029756	chr16:53029756:T:C	2.48611e-09	-1.24173	-0.872419	6.81737e-05	-1.26813	-0.848923
53029799	chr16:53029799:G:A	3.80654e-09	-0.395128	-1.29302	0.000113842	-0.310334	-1.29397
53030051	chr16:53030051:T:A	1.13575e-08	-1.46546e-10	-0.594991	0.000256447	-1.46546e-10	-0.792193
53030122	chr16:53030122:T:C	4.92335e-09	-1.13135	-0.299525	0.000156789	-1.58422	0.30001
53030268	chr16:53030268:T:C	1.05997e-08	-1.46546e-10	-0.664045	0.000238871	-1.46546e-10	-0.863189
53030925	chr16:53030925:GC:G	5.81778e-09	-1.46546e-10	-1.26395	0.000158928	-1.46546e-10	-1.27066
53030948	chr16:53030948:A:G	9.33448e-09	-1.46546e-10	-0.791153	0.000229945	-1.46546e-10	-0.901275
53031734	chr16:53031734:A:G	6.53808e-09	-1.46546e-10	-1.14722	0.000164444	-1.46546e-10	-1.23654
53031749	chr16:53031749:G:A	6.60527e-09	-1.46546e-10	-1.137	0.000165544	-1.46546e-10	-1.22987
53032302	chr16:53032302:G:T	2.61284e-09	-0.769783	-1.29465	5.28838e-05	-1.07196	-1.29906
53032568	chr16:53032568:G:A	9.0983e-09	-1.0543	0.237525	0.000242451	-1.07204	0.223721
53032640	chr16:53032640:G:T	3.7804e-09	-1.69504	-3.11501e-10	0.000103666	-1.69794	-3.11501e-10
53032872	chr16:53032872:A:C	6.12368e-09	-1.46546e-10	-1.2127	0.000160622	-1.46546e-10	-1.26006
53032916	chr16:53032916:C:T	1.58285e-08	-1.46546e-10	-0.263053	0.000338045	-1.46546e-10	-0.515934
53032952	chr16:53032952:G:A	9.24772e-08	1.10311	0.398984	0.00145986	0.579457	0.367524
53033011	chr16:53033011:C:T	5.08089e-08	1.22293	-0.319724	0.000738771	0.652938	-0.387063
53033165	chr16:53033165:G:A	8.2452e-09	-1.46546e-10	-0.915237	0.0002398	-1.46546e-10	-0.859306
53033262	chr16:53033262:C:T	1.09319e-08	-1.46546e-10	-0.633181	0.000249925	-1.46546e-10	-0.817953
53033270	chr16:53033270:G:A	3.37606e-09	-0.704504	-1.10365	6.86134e-05	-0.999366	-1.11126
53033295	chr16:53033295:T:C	2.40659e-08	1.12686	-0.970935	0.000383481	0.546323	-0.936145
53033432	chr16:53033432:ATACTCATAAACCAGTCAG:A	4.34238e-09	-1.55644	-3.11501e-10	0.000103712	-1.69749	-3.11501e-10
53033689	chr16:53033689:A:C	5.69559e-09	-1.46546e-10	-1.28518	0.000161781	-1.46546e-10	-1.25287
53033780	chr16:53033780:G:C	2.23126e-09	-0.946139	-1.27616	4.69598e-05	-1.19581	-1.29401
53033938	chr16:53033938:C:T	6.39703e-09	-1.46546e-10	-1.16903	0.000163008	-1.46546e-10	-1.24531
53034047	chr16:53034047:G:A	1.16192e-08	-1.46546e-10	-0.572207	0.00026333	-1.46546e-10	-0.765706
53034460	chr16:53034460:A:G	5.90243e-09	-1.46546e-10	-1.2495	0.000166157	-1.46546e-10	-1.22618
53034901	chr16:53034901:C:T	1.57401e-08	-0.448819	0.18016	0.000380229	-0.400074	0.00173363
53035818	chr16:53035818:A:G	4.0787e-08	0.788375	-0.104878	0.00061527	0.259587	-0.176639
53035869	chr16:53035869:G:T	6.83915e-09	-1.46546e-10	-1.1022	0.000170748	-1.46546e-10	-1.19893
53035943	chr16:53035943:T:A	8.44752e-09	-1.46546e-10	-0.890994	0.000245919	-1.46546e-10	-0.83411
53036706	chr16:53036706:C:T	1.01637e-08	-1.46546e-10	-0.70604	0.000238282	-1.46546e-10	-0.865658
53037427	chr16:53037427:G:A	2.86592e-08	0.330607	-3.11501e-10	0.000506854	-0.11089	-3.11501e-10
53037601	chr16:53037601:AC:A	5.82467e-09	-1.46546e-10	-1.26277	0.000159562	-1.46546e-10	-1.26668
53037816	chr16:53037816:G:A	6.83565e-09	-1.46546e-10	-1.10272	0.000197535	-1.46546e-10	-1.0532
53037909	chr16:53037909:T:C	1.44844e-09	-1.68977	-0.964608	4.21134e-05	-1.47626	-1.12249
53038453	chr16:53038453:T:A	1.46723e-08	-1.46546e-10	-0.338907	0.000332613	-1.46546e-10	-0.532132
53038484	chr16:53038484:GGAATTAC:G	1.79134e-08	0.669483	-0.808801	0.000468148	0.67486	-0.865189
53038849	chr16:53038849:G:T	4.70133e-09	-0.909847	-0.567176	0.000117822	-0.908589	-0.661353
53039087	chr16:53039087:A:G	4.40833e-09	-1.54137	-3.11501e-10	0.000118665	-1.56281	-3.11501e-10
53039573	chr16:53039573:C:T	6.46696e-09	-1.46546e-10	-1.15816	0.000168071	-1.46546e-10	-1.21473
53039942	chr16:53039942:A:G	1.49211e-08	0.968366	-1.29046	0.000396658	0.932208	-1.28825
53039994	chr16:53039994:C:T	2.49376e-08	-1.46546e-10	0.19151	0.000537491	-1.46546e-10	-0.0522007
53040111	chr16:53040111:A:C	4.32994e-09	-1.55931	-3.11501e-10	0.000104083	-1.69392	-3.11501e-10
53040150	chr16:53040150:A:G	6.06222e-09	-1.46546e-10	-1.22279	0.000178608	-1.46546e-10	-1.15392
53040228	chr16:53040228:C:A	2.12771e-08	-1.46546e-10	0.0327622	0.000521727	-1.46546e-10	-0.0819686
53040235	chr16:53040235:A:G	3.96058e-09	-1.64848	-3.11501e-10	0.000117538	-1.57235	-3.11501e-10
53041046	chr16:53041046:G:A	3.36442e-08	-1.46546e-10	0.490973	0.00117715	-1.46546e-10	0.731739
53041571	chr16:53041571:T:A	8.50869e-09	-1.46546e-10	-0.883779	0.000270578	-1.46546e-10	-0.738553
53041784	chr16:53041784:A:AG	1.01848e-08	-1.46546e-10	-0.703967	0.000245742	-1.46546e-10	-0.834832
53042022	chr16:53042022:T:C	2.72576e-08	-1.46546e-10	0.280464	0.00083758	-1.46546e-10	0.391403
53042219	chr16:53042219:T:C	2.44437e-09	-1.47383	-0.657252	6.19237e-05	-1.32997	-0.883241
53042314	chr16:53042314:CCT:C	1.35193e-08	-1.46546e-10	-0.420752	0.000437091	-1.46546e-10	-0.258971
53042405	chr16:53042405:C:T	1.30118e-08	-0.459009	-3.11501e-10	0.000269003	-0.74439	-3.11501e-10
53042414	chr16:53042414:CCT:C	7.09401e-09	-1.46546e-10	-1.06562	0.000187342	-1.46546e-10	-1.10618
53043845	chr16:53043845:G:C	4.45832e-09	-1.5301	-3.11501e-10	0.000148486	-1.33862	-3.11501e-10
53044095	chr16:53044095:G:A	8.13597e-09	-0.115819	-0.812753	0.000100891	-0.865157	-0.859915
53044258	chr16:53044258:G:A	1.93284e-08	-1.46546e-10	-0.063294	0.000412179	-1.46546e-10	-0.317654
53044312	chr16:53044312:G:A	1.17935e-07	3.02425	-1.27898	0.000113195	-0.343189	-1.26681
53044718	chr16:53044718:GTAC:G	9.98427e-08	2.86232	-1.28359	0.00010456	-0.428019	-1.26134
53044896	chr16:53044896:A:G	1.32513e-08	-1.46546e-10	-0.440773	0.000398567	-1.46546e-10	-0.351238
53045702	chr16:53045702:G:A	2.63832e-09	-0.789075	-1.26565	0.000214857	0.270539	-1.23968
53047424	chr16:53047424:G:A	1.44481e-08	-1.46546e-10	-0.354303	0.000437035	-1.46546e-10	-0.2591
53047720	chr16:53047720:G:A	2.26955e-09	-0.91252	-1.29277	0.000156538	-0.00773904	-1.27807
53047890	chr16:53047890:C:T	7.82496e-09	-1.46546e-10	-0.967549	0.000188538	-1.46546e-10	-1.09981
53048166	chr16:53048166:G:C	1.50237e-08	-1.46546e-10	-0.315241	0.000455582	-1.46546e-10	-0.217538
53048426	chr16:53048426:G:A	1.65521e-08	0.379658	-0.59801	0.00014954	-0.699947	-0.631603
53049243	chr16:53049243:C:T	4.11431e-08	0.431726	0.260464	0.000379688	-0.663863	0.264099
53049267	chr16:53049267:T:C	1.49834e-08	-1.46546e-10	-0.317927	0.000454213	-1.46546e-10	-0.220548
53050338	chr16:53050338:C:T	1.8808e-08	0.380293	-0.470879	0.000168655	-0.700533	-0.510727
53050409	chr16:53050409:G:A	1.7338e-08	0.338782	-0.510747	0.000157073	-0.733484	-0.548919
53050693	chr16:53050693:CCAGT:C	7.42325e-09	-1.46546e-10	-1.02025	0.000201522	-1.46546e-10	-1.03321
53051251	chr16:53051251:T:A	9.75028e-08	2.84545	-1.29043	0.000101025	-0.449865	-1.27388
53051426	chr16:53051426:G:A	1.15281e-07	3.00864	-1.28613	0.000110293	-0.369115	-1.26686
53052076	chr16:53052076:A:G	5.63796e-09	-1.46546e-10	-1.29534	0.000173524	-1.46546e-10	-1.1828
53053284	chr16:53053284:C:T	2.39341e-09	-0.871203	-1.28094	0.000171777	0.0664405	-1.25935
53053996	chr16:53053996:G:A	1.85486e-08	0.313161	-0.417633	0.000168791	-0.752726	-0.457726
53054841	chr16:53054841:C:G	5.6287e-09	-1.46546e-10	-1.29699	0.000156305	-1.46546e-10	-1.28731
53054945	chr16:53054945:C:A	6.23432e-09	-1.46546e-10	-1.1948	0.000161084	-1.46546e-10	-1.25719
53055283	chr16:53055283:C:A	2.18473e-09	-0.949305	-1.29407	0.000146608	-0.0799476	-1.27141
53055349	chr16:53055349:C:T	1.05841e-08	-1.46546e-10	-0.665518	0.000250273	-1.46546e-10	-0.81656
53056064	chr16:53056064:T:C	8.0737e-09	-1.46546e-10	-0.936256	0.000187054	-1.46546e-10	-1.10771
53056408	chr16:53056408:G:A	8.56549e-09	-1.46546e-10	-0.877126	0.000218958	-1.46546e-10	-0.950235
53056922	chr16:53056922:A:C	8.47256e-09	-1.46546e-10	-0.888035	0.00019372	-1.46546e-10	-1.0727
53057139	chr16:53057139:T:C	4.26559e-08	1.41677	-0.688477	0.000407452	0.502249	-0.831439
53057451	chr16:53057451:G:A	3.62929e-07	-1.46546e-10	2.86934	0.00315934	-1.46546e-10	1.719
53057452	chr16:53057452:A:G	4.22092e-08	0.401947	0.315824	0.000396188	-0.682383	0.325159
53057523	chr16:53057523:A:G	2.06474e-09	-1.03454	-1.26533	0.000126252	-0.211654	-1.28918
53058445	chr16:53058445:A:T	3.98197e-07	3.85822	-0.89614	0.00029929	0.295845	-0.933545
53058704	chr16:53058704:T:C	7.94335e-09	-1.46546e-10	-0.952532	0.000184886	-1.46546e-10	-1.11938
53058844	chr16:53058844:G:T	2.81101e-08	0.545993	-0.234731	0.000238208	-0.586043	-0.279927
53058863	chr16:53058863:TG:T	1.18489e-09	-1.69435	-1.16086	3.79458e-05	-1.589	-1.11395
53059068	chr16:53059068:T:C	1.4897e-08	0.628088	-0.951797	0.000123672	-0.532622	-0.988855
53059292	chr16:53059292:T:C	6.48298e-09	-1.46546e-10	-1.15569	0.000172056	-1.46546e-10	-1.19129
53059334	chr16:53059334:TG:T	2.11995e-09	-0.991959	-1.28152	0.000133687	-0.146945	-1.29666
53060108	chr16:53060108:C:A	2.31078e-07	2.41789	-3.11501e-10	0.00316836	1.72185	-3.11501e-10
53062032	chr16:53062032:A:G	6.77962e-09	-1.46546e-10	-1.11095	0.000194655	-1.46546e-10	-1.06788
53062800	chr16:53062800:G:A	1.03691e-08	-0.321275	-0.364767	0.00097696	0.861499	-0.316167
53063466	chr16:53063466:T:A	7.80079e-09	-1.46546e-10	-0.970643	0.000180101	-1.46546e-10	-1.1456
53063618	chr16:53063618:C:T	3.77932e-09	-1.69532	-3.11501e-10	0.000112907	-1.61255	-3.11501e-10
53064262	chr16:53064262:T:C	5.74169e-09	-1.46546e-10	-1.27711	0.000165079	-1.46546e-10	-1.23269
53064948	chr16:53064948:G:A	4.10482e-09	-1.61271	-3.11501e-10	0.000121429	-1.53978	-3.11501e-10
53065003	chr16:53065003:AAGAG:A	9.56523e-09	-1.46546e-10	-0.766733	0.00035484	-1.46546e-10	-0.467445
53065508	chr16:53065508:A:G	1.5276e-09	-1.44784	-1.15333	3.0672e-05	-1.6992	-1.21656
53066043	chr16:53066043:G:A	2.55048e-07	-1.46546e-10	2.51659	0.00252413	-1.46546e-10	1.49454
53066224	chr16:53066224:A:G	1.7764e-05	4.12454	2.63552	0.0136475	0.448594	2.73361
53066659	chr16:53066659:CCATA:C	7.13513e-09	-1.46546e-10	-1.05984	0.000172869	-1.46546e-10	-1.18658
53066662	chr16:53066662:T:G	1.86542e-08	-1.46546e-10	-0.0987962	0.000461671	-1.46546e-10	-0.204262
53066734	chr16:53066734:A:G	5.64442e-09	-1.46546e-10	-1.2942	0.000154673	-1.46546e-10	-1.2978
53066778	chr16:53066778:T:C	8.39953e-08	1.05056	0.355336	0.00104789	0.149948	0.465472
53067172	chr16:53067172:G:A	1.50081e-09	-1.49768	-1.12118	3.70178e-05	-1.69494	-1.03277
53067400	chr16:53067400:G:A	9.27177e-09	-1.46546e-10	-0.797893	0.000206638	-1.46546e-10	-1.00814
53067688	chr16:53067688:A:G	6.60235e-09	-1.46546e-10	-1.13744	0.000162601	-1.46546e-10	-1.24782
53067755	chr16:53067755:G:A	5.66472e-09	-1.46546e-10	-1.29061	0.00015499	-1.46546e-10	-1.29575
53067866	chr16:53067866:G:A	5.80024e-09	-1.46546e-10	-1.26697	0.000163679	-1.46546e-10	-1.2412
53068375	chr16:53068375:T:C	1.55014e-08	-1.46546e-10	-0.283939	0.0003032	-1.46546e-10	-0.624721
53068409	chr16:53068409:G:A	1.15421e-08	-1.46546e-10	-0.578865	0.000245589	-1.46546e-10	-0.835452
53068431	chr16:53068431:C:G	5.73286e-09	-1.46546e-10	-1.27865	0.000156523	-1.46546e-10	-1.28591
53068620	chr16:53068620:T:C	2.95438e-08	-1.46546e-10	0.361008	0.000630104	-1.46546e-10	0.106772
53069322	chr16:53069322:A:G	7.23242e-07	3.73942	-0.18054	0.0120257	3.03586	0.0198249
53069610	chr16:53069610:TG:T	5.71938e-09	-1.46546e-10	-1.28101	0.000156035	-1.46546e-10	-1.28903
53069638	chr16:53069638:T:C	5.79589e-09	-1.46546e-10	-1.26772	0.000154495	-1.46546e-10	-1.29895
53069656	chr16:53069656:A:G	2.03601e-09	-1.36937	-0.944511	3.975e-05	-1.69408	-0.962427
53070487	chr16:53070487:T:TC	6.04968e-09	-1.46546e-10	-1.22486	0.000166953	-1.46546e-10	-1.2214
53070549	chr16:53070549:CTCTCTT:C	5.97485e-09	-1.46546e-10	-1.23731	0.000158789	-1.46546e-10	-1.27154
53070650	chr16:53070650:G:A	2.41635e-09	-1.31928	-0.823334	4.55818e-05	-1.68677	-0.832835
53071151	chr16:53071151:T:A	1.65825e-09	-1.30818	-1.21092	3.28154e-05	-1.68604	-1.16217
53071702	chr16:53071702:G:C	7.84968e-09	-1.46546e-10	-0.964394	0.000250281	-1.46546e-10	-0.816527
53071963	chr16:53071963:G:T	7.88806e-09	-1.46546e-10	-0.959517	0.000181422	-1.46546e-10	-1.13829
53071983	chr16:53071983:C:T	6.15731e-09	-1.46546e-10	-1.20723	0.000182474	-1.46546e-10	-1.1325
53072311	chr16:53072311:G:C	3.05542e-09	-1.26292	-0.645031	5.8565e-05	-1.68236	-0.586617
53072484	chr16:53072484:C:T	4.20908e-07	3.01755	-3.11501e-10	0.00562399	2.29568	-3.11501e-10
53072560	chr16:53072560:T:C	1.53315e-09	-1.38184	-1.2157	3.22803e-05	-1.69642	-1.16824
53072884	chr16:53072884:G:A	1.44752e-09	-1.45449	-1.20052	3.32042e-05	-1.69891	-1.13753
53072941	chr16:53072941:C:T	3.92185e-09	-1.6583	-3.11501e-10	0.000104969	-1.68545	-3.11501e-10
53072946	chr16:53072946:C:T	7.26759e-09	-0.615988	-0.425454	0.000615025	0.460942	-0.378392
53074100	chr16:53074100:A:G	1.52298e-09	-1.61845	-0.985752	3.94663e-05	-1.65562	-1.00805
53074649	chr16:53074649:G:A	1.11057e-09	-1.64337	-1.27663	2.99691e-05	-1.6399	-1.29905
53074955	chr16:53074955:G:A	2.04054e-08	0.622496	-0.631564	0.000148254	-0.678218	-0.66197
53075212	chr16:53075212:A:G	8.00222e-09	-1.46546e-10	-0.945149	0.000183237	-1.46546e-10	-1.12833
53075407	chr16:53075407:T:G	1.17489e-09	-1.63871	-1.22498	3.07222e-05	-1.64428	-1.26985
53075433	chr16:53075433:G:A	6.61552e-09	-1.46546e-10	-1.13545	0.000181258	-1.46546e-10	-1.13919
53075593	chr16:53075593:A:T	5.81249e-09	-1.46546e-10	-1.26486	0.000155307	-1.46546e-10	-1.29371
53075665	chr16:53075665:A:G	1.20964e-09	-1.62791	-1.20664	3.07906e-05	-1.65356	-1.25834
53075761	chr16:53075761:C:T	1.20332e-08	-1.46546e-10	-0.537198	0.000411455	-1.46546e-10	-0.319412
53075909	chr16:53075909:G:A	6.90174e-09	-1.46546e-10	-1.09309	0.000213696	-1.46546e-10	-0.974559
53076013	chr16:53076013:C:T	1.675e-08	-1.46546e-10	-0.206469	0.00042705	-1.46546e-10	-0.282213
53076191	chr16:53076191:T:A	7.62516e-09	-1.46546e-10	-0.993414	0.00018661	-1.46546e-10	-1.11009
53076406	chr16:53076406:C:T	9.40035e-09	-0.495303	-0.288817	0.000984129	0.773472	-0.220829
53076459	chr16:53076459:C:T	1.36039e-08	0.884621	-1.29913	4.32933e-05	-1.27622	-1.2949
53076523	chr16:53076523:C:T	5.83054e-09	-1.46546e-10	-1.26176	0.000166958	-1.46546e-10	-1.22137
53076596	chr16:53076596:A:C	5.61952e-09	-1.46546e-10	-1.29862	0.000155211	-1.46546e-10	-1.29433
53076789	chr16:53076789:G:A	1.1933e-09	-1.57588	-1.27227	2.87374e-05	-1.68548	-1.29543
53076980	chr16:53076980:A:C	1.05456e-09	-1.67504	-1.2967	3.18902e-05	-1.58131	-1.2955
53077144	chr16:53077144:C:T	1.05383e-09	-1.67347	-1.29897	3.17515e-05	-1.58231	-1.29887
53077363	chr16:53077363:G:A	6.43007e-09	-1.46546e-10	-1.16388	0.000175533	-1.46546e-10	-1.17129
53077769	chr16:53077769:G:A	5.74743e-09	-1.46546e-10	-1.27611	0.000156159	-1.46546e-10	-1.28824
53077852	chr16:53077852:T:C	1.24637e-08	-1.46546e-10	-0.502048	0.00042896	-1.46546e-10	-0.27775
53078043	chr16:53078043:C:T	1.99058e-08	0.577536	-0.611394	0.000145702	-0.711187	-0.64636
53078085	chr16:53078085:A:C	5.65489e-09	-1.46546e-10	-1.29235	0.000154662	-1.46546e-10	-1.29787
53078097	chr16:53078097:T:A	3.29066e-09	-1.06664	-0.767134	0.000238534	-0.103975	-0.760625
53078943	chr16:53078943:C:T	8.17717e-09	-1.46546e-10	-0.923521	0.000283284	-1.46546e-10	-0.692663
53078981	chr16:53078981:G:A	1.86948e-08	-1.46546e-10	-0.0966207	0.00042285	-1.46546e-10	-0.292096
53079142	chr16:53079142:C:T	1.38096e-08	-1.46546e-10	-0.399505	0.000322521	-1.46546e-10	-0.562944
53079577	chr16:53079577:A:C	1.16293e-08	-1.46546e-10	-0.571337	0.000396624	-1.46546e-10	-0.356124
53079686	chr16:53079686:C:T	1.19863e-08	-1.46546e-10	-0.541107	0.000253121	-1.46546e-10	-0.805247
53079752	chr16:53079752:G:A	6.51674e-09	-1.46546e-10	-1.15049	0.000176842	-1.46546e-10	-1.16386
53079785	chr16:53079785:T:C	1.00213e-08	-1.46546e-10	-0.720159	0.000360824	-1.46546e-10	-0.450724
53080229	chr16:53080229:A:G	7.89865e-09	-1.46546e-10	-0.958176	0.000181458	-1.46546e-10	-1.13809
53080261	chr16:53080261:T:G	5.76379e-08	-1.46546e-10	1.02931	0.000431806	-1.46546e-10	-0.271136
53080344	chr16:53080344:G:A	1.16556e-09	-1.62026	-1.25141	2.97604e-05	-1.66017	-1.28577
53080442	chr16:53080442:G:A	5.99302e-08	-1.46546e-10	1.06831	0.000443166	-1.46546e-10	-0.245168
53081659	chr16:53081659:T:A	2.18571e-08	0.729944	-0.670284	0.000152306	-0.610412	-0.70281
53081776	chr16:53081776:T:G	3.80437e-09	-1.68872	-3.11501e-10	0.000125849	-1.50403	-3.11501e-10
53082268	chr16:53082268:T:C	5.88952e-09	-1.46546e-10	-1.25169	0.000167904	-1.46546e-10	-1.21572
53082864	chr16:53082864:G:A	7.74842e-09	-1.46546e-10	-0.977378	0.000264492	-1.46546e-10	-0.761303
53083902	chr16:53083902:C:T	6.53205e-09	-0.387416	-0.760731	0.000674719	0.902955	-0.727771
53083997	chr16:53083997:G:A	9.07932e-09	-1.46546e-10	-0.818868	0.000319961	-1.46546e-10	-0.570914
53084077	chr16:53084077:G:C	7.74992e-09	-1.46546e-10	-0.977185	0.000264637	-1.46546e-10	-0.760753
53084850	chr16:53084850:T:C	7.71027e-09	-1.46546e-10	-0.982314	0.000263018	-1.46546e-10	-0.766892
53085046	chr16:53085046:G:C	6.19798e-09	-1.46546e-10	-1.20064	0.000162903	-1.46546e-10	-1.24596
53085121	chr16:53085121:G:A	5.74355e-09	-1.46546e-10	-1.27679	0.000158168	-1.46546e-10	-1.27545
53085237	chr16:53085237:T:A	4.11359e-07	3.686	-0.691405	0.00648281	2.97718	-0.53938
53085731	chr16:53085731:C:T	1.27268e-06	3.26006	0.863951	0.00123749	-0.154975	0.936699
53085821	chr16:53085821:G:T	6.49961e-07	3.18674	0.265301	0.000640471	-0.196587	0.319677
53085850	chr16:53085850:T:C	7.18173e-09	-1.05333	-3.11501e-10	0.000177758	-1.15869	-3.11501e-10
53086110	chr16:53086110:T:C	1.14253e-09	-1.68916	-1.20245	4.91539e-05	-1.33972	-1.10444
53086428	chr16:53086428:G:A	4.35479e-09	-1.55359	-3.11501e-10	0.000117826	-1.56991	-3.11501e-10
53086527	chr16:53086527:G:A	1.09985e-09	-1.63262	-1.29707	2.96313e-05	-1.65119	-1.29909
53086715	chr16:53086715:T:C	4.42207e-08	-1.46546e-10	0.764326	0.000361534	-1.46546e-10	-0.448757
53088278	chr16:53088278:TG:T	6.52878e-09	-1.46546e-10	-1.14865	0.000206158	-1.46546e-10	-1.01047
53088391	chr16:53088391:C:T	6.40308e-09	-1.46546e-10	-1.16809	0.000160216	-1.46546e-10	-1.26259
53088394	chr16:53088394:T:C	6.47463e-09	-1.46546e-10	-1.15698	0.000161169	-1.46546e-10	-1.25666
53088401	chr16:53088401:C:G	6.50852e-09	-1.46546e-10	-1.15175	0.000161663	-1.46546e-10	-1.2536
53088520	chr16:53088520:C:T	7.0096e-09	-1.46546e-10	-1.07759	0.000168198	-1.46546e-10	-1.21397
53088574	chr16:53088574:G:A	7.42517e-08	1.28259	-3.11501e-10	0.000278288	-0.710456	-3.11501e-10
53088924	chr16:53088924:C:T	5.67093e-09	-1.46546e-10	-1.28951	0.000156297	-1.46546e-10	-1.28735
53089308	chr16:53089308:G:C	5.64115e-09	-1.46546e-10	-1.29478	0.000154717	-1.46546e-10	-1.29751
53089849	chr16:53089849:G:A	4.37686e-09	-1.54854	-3.11501e-10	0.000113526	-1.60708	-3.11501e-10
53090281	chr16:53090281:C:G	7.45354e-08	2.20421	-0.917801	0.000100576	-0.776624	-0.951574
53090565	chr16:53090565:T:C	1.36485e-08	-1.46546e-10	-0.411238	0.000431673	-1.46546e-10	-0.271444
53090800	chr16:53090800:C:G	5.62057e-09	-1.46546e-10	-1.29843	0.000154721	-1.46546e-10	-1.29749
53090889	chr16:53090889:T:C	4.09854e-09	-1.61424	-3.11501e-10	0.000104502	-1.68991	-3.11501e-10
53091246	chr16:53091246:A:G	4.03838e-09	-1.62902	-3.11501e-10	0.000114507	-1.59848	-3.11501e-10
53091903	chr16:53091903:C:T	4.39227e-08	-1.46546e-10	0.757563	0.000359409	-1.46546e-10	-0.454651
53091907	chr16:53091907:T:C	1.59635e-07	2.65938	-0.611362	0.000171421	-0.521686	-0.673306
53093110	chr16:53093110:A:G	1.03155e-08	-1.46546e-10	-0.691215	0.000281246	-1.46546e-10	-0.699883
53093935	chr16:53093935:T:A	1.61556e-07	2.6188	-0.558817	0.00078051	0.706785	-0.385951
53094144	chr16:53094144:G:A	2.4237e-06	4.88947	-0.121292	0.000994463	0.356549	0.206541
53094799	chr16:53094799:C:T	3.52327e-07	3.549	-0.709305	0.000336113	-0.0316854	-0.48998
53094825	chr16:53094825:T:C	5.68992e-09	-1.46546e-10	-1.28617	0.000154532	-1.46546e-10	-1.29871
53094985	chr16:53094985:A:C	1.43579e-09	-1.67969	-0.983459	5.02384e-05	-1.54755	-0.874786
53095060	chr16:53095060:T:C	5.83452e-09	-1.46546e-10	-1.26108	0.000161012	-1.46546e-10	-1.25763
53095122	chr16:53095122:T:C	1.80209e-09	-1.67547	-0.760454	5.50618e-05	-1.55321	-0.777447
53095187	chr16:53095187:C:A	4.49898e-07	3.32376	-0.239606	0.000496569	-0.152517	0.0211274
53095585	chr16:53095585:TC:T	5.62097e-09	-1.46546e-10	-1.29836	0.000154595	-1.46546e-10	-1.29831
53095590	chr16:53095590:C:T	1.56218e-09	-1.68407	-0.894713	3.78221e-05	-1.6952	-1.01102
53096058	chr16:53096058:T:A	1.15714e-07	2.12789	-0.401632	0.00033553	0.014635	-0.538036
53096295	chr16:53096295:T:C	1.51785e-09	-1.69113	-0.91644	3.70314e-05	-1.69831	-1.02904
53096347	chr16:53096347:T:C	1.40482e-09	-1.68872	-0.996238	4.82173e-05	-1.50866	-0.954735
53096434	chr16:53096434:C:T	6.07451e-09	-1.46546e-10	-1.22077	0.000186705	-1.46546e-10	-1.10958
53097212	chr16:53097212:G:T	5.70443e-09	-1.46546e-10	-1.28362	0.000154785	-1.46546e-10	-1.29708
53097378	chr16:53097378:TC:T	4.53016e-07	3.17912	-0.0880542	0.000613854	-0.181918	0.262561
53097462	chr16:53097462:C:T	2.11129e-07	2.87393	-0.546323	0.000281326	-0.395216	-0.304384
53097494	chr16:53097494:G:A	2.49727e-07	3.00704	-0.511543	0.000311594	-0.332168	-0.265243
53097545	chr16:53097545:A:G	3.93342e-09	-1.65536	-3.11501e-10	0.000139767	-1.39914	-3.11501e-10
53097740	chr16:53097740:G:A	1.4665e-09	-1.69167	-0.950317	3.59951e-05	-1.69849	-1.05724
53097856	chr16:53097856:C:T	5.64327e-09	-1.46546e-10	-1.2944	0.000154664	-1.46546e-10	-1.29786
53097946	chr16:53097946:C:T	5.64348e-09	-1.46546e-10	-1.29437	0.000154661	-1.46546e-10	-1.29787
53098304	chr16:53098304:C:T	2.23411e-07	3.06283	-0.678686	0.000252315	-0.349703	-0.458731
53098406	chr16:53098406:G:A	5.86426e-08	1.49778	-0.451183	0.00017275	-0.600209	-0.587057
53098521	chr16:53098521:A:G	6.0061e-09	-1.46546e-10	-1.23209	0.000158455	-1.46546e-10	-1.27364
53098658	chr16:53098658:G:A	4.00523e-09	-1.63727	-3.11501e-10	0.000103842	-1.69624	-3.11501e-10
53098892	chr16:53098892:G:A	1.08764e-09	-1.67433	-1.26653	2.91378e-05	-1.683	-1.28408
53099087	chr16:53099087:G:T	5.92817e-09	-1.46546e-10	-1.24515	0.000157228	-1.46546e-10	-1.28142
53100639	chr16:53100639:T:C	3.74008e-08	-1.46546e-10	0.596825	0.000315271	-1.46546e-10	-0.585681
53100923	chr16:53100923:C:T	5.62128e-09	-1.46546e-10	-1.29831	0.000155195	-1.46546e-10	-1.29443
53101120	chr16:53101120:C:T	8.03988e-08	2.26206	-0.899925	0.000120169	-0.867444	-0.682771
53101959	chr16:53101959:G:A	3.78038e-09	-1.69504	-3.11501e-10	0.000110828	-1.63114	-3.11501e-10
53102256	chr16:53102256:G:A	5.17009e-08	1.57713	-0.656521	0.000145295	-0.584995	-0.775354
53103006	chr16:53103006:T:C	1.1747e-09	-1.6704	-1.19345	3.80689e-05	-1.67052	-1.0292
53103098	chr16:53103098:G:T	3.6653e-08	1.47105	-0.894424	8.80491e-05	-1.18722	-0.673996
53103157	chr16:53103157:CT:C	9.75548e-09	-1.46546e-10	-0.747038	0.000219913	-1.46546e-10	-0.945883
53103807	chr16:53103807:C:G	1.2487e-08	-1.46546e-10	-0.500177	0.000439264	-1.46546e-10	-0.254013
53104098	chr16:53104098:G:A	5.71888e-08	1.84504	-0.823547	0.00015134	-0.395266	-0.924315
53104140	chr16:53104140:T:C	1.13828e-09	-1.66908	-1.22628	3.45502e-05	-1.67937	-1.11733
53104196	chr16:53104196:G:A	9.35871e-09	-1.46546e-10	-0.788559	0.000325424	-1.46546e-10	-0.553983
53104198	chr16:53104198:A:G	5.86598e-09	-1.46546e-10	-1.2557	0.000156697	-1.46546e-10	-1.2848
53105013	chr16:53105013:C:A	6.97545e-08	2.07402	-0.85391	0.000168574	-0.253059	-0.958682
53105876	chr16:53105876:T:C	6.29075e-09	-1.46546e-10	-1.18579	0.000168356	-1.46546e-10	-1.21303
53106033	chr16:53106033:A:G	1.03256e-08	-0.6126	-0.0776452	5.40199e-05	-1.69922	-0.650544
53106112	chr16:53106112:A:G	4.09844e-08	1.63382	-0.945498	0.000111744	-0.585236	-1.03766
53106456	chr16:53106456:G:A	3.45731e-08	-1.46546e-10	0.518209	0.000727276	-1.46546e-10	0.250193
53106687	chr16:53106687:T:C	6.58485e-09	-1.46546e-10	-1.1401	0.000241361	-1.46546e-10	-0.852818
53107239	chr16:53107239:C:T	3.97602e-08	1.6295	-0.971503	0.000108095	-0.589392	-1.06671
53107676	chr16:53107676:C:T	1.33799e-08	-1.46546e-10	-0.431113	0.000569468	-1.46546e-10	0.00558877
53107815	chr16:53107815:G:A	6.20651e-09	-1.19927	-3.11501e-10	0.000129959	-1.4719	-3.11501e-10
53107950	chr16:53107950:A:G	6.48774e-09	-1.46546e-10	-1.15495	0.000173132	-1.46546e-10	-1.18506
53108335	chr16:53108335:CTACAAAAAA:C	4.64441e-08	1.96257	-1.14919	0.000115452	-0.401647	-1.18861
53108638	chr16:53108638:A:G	4.11304e-08	1.94567	-1.25379	0.00010435	-0.413849	-1.27751
53108676	chr16:53108676:A:G	6.04821e-09	-1.46546e-10	-1.22511	0.0001627	-1.46546e-10	-1.2472
53108834	chr16:53108834:C:T	4.69063e-08	1.72031	-0.897027	0.000120868	-0.540794	-1.00362
53109035	chr16:53109035:C:T	1.09801e-08	-1.46546e-10	-0.628787	0.000282756	-1.46546e-10	-0.694528
53109268	chr16:53109268:T:C	4.58981e-08	1.69	-0.888442	0.000120678	-0.55712	-0.98887
53109458	chr16:53109458:A:G	1.94115e-08	-0.0590038	-3.11501e-10	0.000131679	-1.45875	-3.11501e-10
53109481	chr16:53109481:C:T	4.66812e-08	1.6885	-0.870027	0.000122542	-0.557967	-0.972691
53109498	chr16:53109498:T:C	5.63655e-09	-1.46546e-10	-1.2956	0.000154711	-1.46546e-10	-1.29756
53110150	chr16:53110150:C:T	5.62202e-09	-1.46546e-10	-1.29818	0.000155626	-1.46546e-10	-1.29166
53110279	chr16:53110279:G:A	5.20409e-08	2.1548	-1.22764	4.81193e-05	-1.19792	-1.26751
53110392	chr16:53110392:T:A	5.62752e-09	-1.46546e-10	-1.2972	0.000154947	-1.46546e-10	-1.29603
53110403	chr16:53110403:C:A	2.72786e-08	-1.46546e-10	0.281236	0.00165575	-1.46546e-10	1.0729
53110748	chr16:53110748:A:G	6.3921e-09	-1.46546e-10	-1.16981	0.000228937	-1.46546e-10	-0.905665
53111073	chr16:53111073:G:A	1.94737e-09	-1.19349	-1.1649	6.03362e-05	-1.14313	-1.09606
53111317	chr16:53111317:T:G	5.77393e-09	-1.46546e-10	-1.27151	0.000156513	-1.46546e-10	-1.28597
53111858	chr16:53111858:G:A	4.91598e-08	1.74325	-0.873041	0.00012541	-0.527659	-0.979864
53111900	chr16:53111900:G:A	4.46166e-08	-1.46546e-10	0.773239	0.000919374	-1.46546e-10	0.48458
53112271	chr16:53112271:G:A	1.96434e-09	-1.18152	-1.16819	6.08668e-05	-1.1302	-1.10022
53112402	chr16:53112402:C:T	2.99049e-08	-1.46546e-10	0.373154	0.00185827	-1.46546e-10	1.18829
53112569	chr16:53112569:G:T	5.67416e-09	-1.46546e-10	-1.28895	0.000154835	-1.46546e-10	-1.29675
53112678	chr16:53112678:A:G	5.79637e-09	-1.46546e-10	-1.26764	0.000157156	-1.46546e-10	-1.28188
53112927	chr16:53112927:A:G	1.39156e-08	-1.46546e-10	-0.391859	0.000278259	-1.46546e-10	-0.710563
53113355	chr16:53113355:A:G	6.24004e-09	-1.46546e-10	-1.19388	0.000166917	-1.46546e-10	-1.22162
53113461	chr16:53113461:T:C	7.43794e-09	-1.46546e-10	-1.01827	0.000172168	-1.46546e-10	-1.19064
53113502	chr16:53113502:G:A	6.40638e-09	-1.46546e-10	-1.16757	0.000171193	-1.46546e-10	-1.19632
53113557	chr16:53113557:C:T	4.60926e-08	1.77692	-0.971131	0.0001176	-0.510686	-1.06113
53113802	chr16:53113802:C:T	4.80175e-08	-1.46546e-10	0.846699	0.000984451	-1.46546e-10	0.552971
53113990	chr16:53113990:C:T	8.76711e-09	-1.46546e-10	-0.85386	0.000302676	-1.46546e-10	-0.62645
53114148	chr16:53114148:A:G	1.55358e-09	-1.32549	-1.25881	4.64936e-05	-1.27971	-1.22009
53114218	chr16:53114218:T:A	6.01721e-09	-1.46546e-10	-1.23024	0.000175852	-1.46546e-10	-1.16947
53114515	chr16:53114515:C:T	6.30421e-08	2.37973	-1.26079	5.10374e-05	-1.1174	-1.28915
53114528	chr16:53114528:G:A	6.92319e-09	-1.46546e-10	-1.08999	0.000218005	-1.46546e-10	-0.954595
53115078	chr16:53115078:C:T	6.67574e-09	-1.46546e-10	-1.12639	0.000162533	-1.46546e-10	-1.24823
53115504	chr16:53115504:A:C	4.75627e-08	1.87871	-1.04153	0.000115764	-0.456502	-1.13106
53115655	chr16:53115655:G:A	8.22466e-09	-0.91773	-3.11501e-10	0.000161039	-1.25746	-3.11501e-10
53115845	chr16:53115845:T:A	6.91923e-08	-1.46546e-10	1.21202	0.00140413	-1.46546e-10	0.908058
53115861	chr16:53115861:A:G	1.68094e-09	-1.24416	-1.26135	5.04671e-05	-1.1943	-1.22349
53115996	chr16:53115996:T:G	5.05046e-08	-1.46546e-10	0.897196	0.00103155	-1.46546e-10	0.599701
53116823	chr16:53116823:G:A	5.79557e-08	1.99201	-0.957199	0.000136128	-0.38333	-1.04218
53117014	chr16:53117014:G:A	5.96932e-08	2.01688	-0.952525	0.000138781	-0.367703	-1.03851
53117264	chr16:53117264:G:A	1.47826e-08	-1.46546e-10	-0.33142	0.000292217	-1.46546e-10	-0.661617
53117413	chr16:53117413:T:C	6.03484e-09	-1.46546e-10	-1.22732	0.000176657	-1.46546e-10	-1.1649
53117989	chr16:53117989:C:T	6.07066e-08	2.09787	-1.01669	0.000134287	-0.328352	-1.11078
53118049	chr16:53118049:G:A	5.6711e-08	1.96472	-0.951615	0.000134471	-0.400477	-1.03729
53118236	chr16:53118236:G:A	5.8822e-08	2.03048	-0.980831	0.000135947	-0.364222	-1.06263
53118336	chr16:53118336:G:A	5.49842e-08	1.95484	-0.972661	0.000131708	-0.407953	-1.05058
53118467	chr16:53118467:G:A	5.64722e-09	-1.46546e-10	-1.2937	0.000154519	-1.46546e-10	-1.2988
53118541	chr16:53118541:T:G	5.6968e-08	2.00109	-0.983463	0.000133858	-0.381596	-1.06074
53118680	chr16:53118680:G:A	5.63385e-09	-1.46546e-10	-1.29607	0.000157293	-1.46546e-10	-1.281
53118759	chr16:53118759:T:A	5.77517e-08	2.06839	-1.03711	0.000129778	-0.346221	-1.12707
53118877	chr16:53118877:T:C	5.98656e-08	2.29012	-1.22288	0.000130357	-0.21588	-1.25296
53119386	chr16:53119386:A:C	9.36031e-09	-1.46546e-10	-0.788389	0.000326377	-1.46546e-10	-0.551059
53119560	chr16:53119560:T:C	1.65626e-09	-1.54077	-0.979537	3.8495e-05	-1.68701	-1.00158
53119618	chr16:53119618:A:C	1.00954e-08	-1.46546e-10	-0.712791	0.000268269	-1.46546e-10	-0.747125
53119620	chr16:53119620:A:G	1.97052e-09	-1.69125	-0.655319	7.5808e-05	-1.50963	-0.50128
53119989	chr16:53119989:G:C	3.13595e-09	-0.597046	-1.28489	4.03525e-05	-1.36113	-1.28033
53120449	chr16:53120449:A:G	1.57892e-05	6.4136	0.22862	0.000244294	-0.507456	-0.333285
53120620	chr16:53120620:T:A	6.33248e-09	0.0623314	-1.24151	5.39491e-05	-1.25786	-1.09321
53120794	chr16:53120794:C:T	2.21084e-09	-1.03095	-1.20055	9.30099e-05	-0.777449	-1.02896
53120920	chr16:53120920:C:T	1.0416e-09	-1.68879	-1.29533	6.0857e-05	-0.933063	-1.29752
53122165	chr16:53122165:GT:G	1.07813e-09	-1.65052	-1.29912	6.13184e-05	-0.929011	-1.29402
53122769	chr16:53122769:C:T	3.77736e-09	-1.69584	-3.11501e-10	0.000111933	-1.62122	-3.11501e-10
53122935	chr16:53122935:T:C	7.72323e-09	-1.46546e-10	-0.980635	0.000188824	-1.46546e-10	-1.0983
53123028	chr16:53123028:A:G	5.66552e-09	-1.46546e-10	-1.29047	0.000154468	-1.46546e-10	-1.29912
53123244	chr16:53123244:G:A	7.17179e-09	-1.46546e-10	-1.05471	0.000189263	-1.46546e-10	-1.09598
53123264	chr16:53123264:G:A	7.44619e-09	-1.46546e-10	-1.01716	0.000196162	-1.46546e-10	-1.06017
53123713	chr16:53123713:G:A	8.49843e-09	-0.254941	-0.630045	3.30758e-05	-1.63099	-1.20932
53124307	chr16:53124307:A:G	0.000648217	8.56714	1.78998	3.34223e-05	-1.69885	-1.13104
53124851	chr16:53124851:GC:G	5.67341e-09	-1.46546e-10	-1.28908	0.000154531	-1.46546e-10	-1.29872
53124891	chr16:53124891:G:A	8.74295e-08	-1.46546e-10	1.44597	0.000231136	-1.46546e-10	-0.896108
53125222	chr16:53125222:T:A	1.10442e-09	-1.69893	-1.22662	4.01845e-05	-1.37392	-1.27171
53125413	chr16:53125413:G:T	1.66896e-08	-1.46546e-10	-0.210082	0.000256989	-1.46546e-10	-0.79008
53125493	chr16:53125493:T:C	4.28812e-05	6.75602	0.885302	3.02555e-05	-1.69283	-1.2366
53125528	chr16:53125528:G:A	2.57652e-09	-0.811401	-1.26703	4.36635e-05	-1.26375	-1.29885
53125713	chr16:53125713:A:G	1.28314e-07	-1.46546e-10	1.82961	0.000352173	-1.46546e-10	-0.474989
53125911	chr16:53125911:A:T	0.00140951	9.8597	1.27418	3.08157e-05	-1.66504	-1.24605
53127591	chr16:53127591:A:G	8.31447e-09	-0.90687	-3.11501e-10	0.00016065	-1.25989	-3.11501e-10
53127862	chr16:53127862:T:G	6.73627e-08	-1.46546e-10	1.18522	0.000183036	-1.46546e-10	-1.12943
53128838	chr16:53128838:A:G	5.66676e-09	-1.46546e-10	-1.29025	0.000158654	-1.46546e-10	-1.27239
53129884	chr16:53129884:T:C	0.0273216	10.3521	3.74618	3.75784e-05	-1.66855	-1.04413
53130366	chr16:53130366:G:A	2.91821e-09	-0.670584	-1.28331	4.68774e-05	-1.19784	-1.29374
53130549	chr16:53130549:T:G	0.000134163	7.713	1.06894	3.02088e-05	-1.69902	-1.23196
53130721	chr16:53130721:G:C	0.0188458	9.66743	4.05951	3.99987e-05	-1.68517	-0.965092
53130727	chr16:53130727:C:T	1.28225e-08	-1.46546e-10	-0.473664	0.000303758	-1.46546e-10	-0.622881
53131721	chr16:53131721:C:A	0.00327747	10.2853	1.69245	3.28874e-05	-1.6481	-1.19792
53132275	chr16:53132275:C:T	7.09043e-05	6.99683	1.14739	3.09571e-05	-1.69081	-1.2157
53132327	chr16:53132327:G:A	3.3875e-09	-0.524248	-1.28053	5.18404e-05	-1.09571	-1.29524
53132352	chr16:53132352:T:C	0.00285549	10.1634	1.67653	3.21847e-05	-1.65742	-1.2102
53132904	chr16:53132904:G:A	5.6275e-09	-1.46546e-10	-1.2972	0.000155336	-1.46546e-10	-1.29353
53133610	chr16:53133610:G:C	1.36693e-08	-1.46546e-10	-0.409717	0.000294154	-1.46546e-10	-0.655009
53133847	chr16:53133847:C:A	3.21022e-09	-0.583969	-1.27456	4.95204e-05	-1.13941	-1.29732
53134039	chr16:53134039:A:G	5.99428e-09	-1.23406	-3.11501e-10	0.000108995	-1.64781	-3.11501e-10
53134146	chr16:53134146:A:G	5.26333e-09	-1.3641	-3.11501e-10	0.000152109	-1.31451	-3.11501e-10
53134275	chr16:53134275:G:A	5.76522e-09	-1.46546e-10	-1.27302	0.000155094	-1.46546e-10	-1.29508
53134469	chr16:53134469:CCTTA:C	4.13459e-08	-1.46546e-10	0.697105	0.000473112	-1.46546e-10	-0.17978
53136157	chr16:53136157:A:G	0.0711085	10.7076	4.34723	4.4842e-05	-1.64139	-0.894575
53136217	chr16:53136217:A:G	6.16703e-09	-1.46546e-10	-1.20565	0.00017796	-1.46546e-10	-1.15755
53136366	chr16:53136366:T:C	5.94047e-09	-1.46546e-10	-1.24308	0.00018973	-1.46546e-10	-1.09351
53136453	chr16:53136453:A:G	3.19627e-09	-0.587333	-1.27555	4.93973e-05	-1.1422	-1.29702
53136626	chr16:53136626:C:T	3.94487e-08	-1.46546e-10	0.650133	0.000457863	-1.46546e-10	-0.212544
53136821	chr16:53136821:C:T	3.39613e-09	-0.527825	-1.2744	5.15436e-05	-1.09932	-1.29736
53136892	chr16:53136892:G:C	0.000112036	7.47246	1.12925	3.11445e-05	-1.69639	-1.20408
53136960	chr16:53136960:G:A	3.34234e-09	-0.543098	-1.2751	5.09926e-05	-1.11026	-1.29717
53137212	chr16:53137212:C:T	9.06528e-05	7.17522	1.2147	3.18364e-05	-1.69567	-1.18283
53137260	chr16:53137260:C:T	5.62757e-09	-1.46546e-10	-1.29719	0.000155085	-1.46546e-10	-1.29514
53137522	chr16:53137522:C:T	6.23565e-09	-1.46546e-10	-1.19458	0.000178214	-1.46546e-10	-1.15613
53137549	chr16:53137549:G:C	1.76606e-08	-1.46546e-10	-0.153531	0.00026689	-1.46546e-10	-0.752278
53137752	chr16:53137752:C:T	0.000171778	8.77609	0.253001	3.0457e-05	-1.69879	-1.22401
53138473	chr16:53138473:A:T	3.86867e-09	-1.67196	-3.11501e-10	0.000103907	-1.69562	-3.11501e-10
53138731	chr16:53138731:G:T	0.0029034	10.1184	1.73812	3.24724e-05	-1.66013	-1.19859
53138778	chr16:53138778:G:A	3.26787e-09	-0.566456	-1.27427	5.01592e-05	-1.12651	-1.2974
53139242	chr16:53139242:G:A	0.00692575	11.1398	1.5861	3.35518e-05	-1.59838	-1.22765
53139321	chr16:53139321:A:G	0.0561036	10.655	4.16287	4.25735e-05	-1.64487	-0.943007
53139734	chr16:53139734:A:G	5.61824e-09	-1.46546e-10	-1.29885	0.000156863	-1.46546e-10	-1.28374
53139880	chr16:53139880:A:T	4.04241e-05	8.51879	-0.936473	5.69625e-05	-1.02625	-1.27047
53140359	chr16:53140359:A:G	0.067213	10.6713	4.32718	4.44201e-05	-1.64378	-0.901645
53140678	chr16:53140678:C:T	9.58764e-09	-1.46546e-10	-0.764392	0.000225369	-1.46546e-10	-0.921373
53140954	chr16:53140954:C:G	0.000101006	7.40664	1.09144	3.04193e-05	-1.69911	-1.22493
53141024	chr16:53141024:T:C	3.47972e-09	-0.49797	-1.27995	5.2732e-05	-1.07845	-1.29544
53141635	chr16:53141635:T:C	6.6744e-09	-1.46546e-10	-1.12659	0.000164693	-1.46546e-10	-1.23503
53142519	chr16:53142519:C:T	5.88491e-09	-1.46546e-10	-1.25248	0.000156599	-1.46546e-10	-1.28542
53142895	chr16:53142895:G:A	1.56218e-08	-1.46546e-10	-0.276199	0.000345314	-1.46546e-10	-0.49466
53143295	chr16:53143295:C:T	5.7886e-09	-1.46546e-10	-1.26898	0.00016415	-1.46546e-10	-1.23833
53144338	chr16:53144338:G:A	8.88841e-05	7.25653	1.11369	3.05845e-05	-1.69673	-1.22189
53144339	chr16:53144339:G:A	4.4344e-09	-1.53547	-3.11501e-10	0.00010603	-1.67539	-3.11501e-10
53144445	chr16:53144445:C:T	3.25492e-09	-0.566343	-1.27836	5.02249e-05	-1.1265	-1.29611
53144759	chr16:53144759:C:T	8.65765e-09	-1.46546e-10	-0.866425	0.000291976	-1.46546e-10	-0.662442
53144923	chr16:53144923:T:C	5.8024e-09	-1.46546e-10	-1.2666	0.000171901	-1.46546e-10	-1.19219
53145402	chr16:53145402:C:T	3.81617e-09	-1.68562	-3.11501e-10	0.000116329	-1.58269	-3.11501e-10
53145580	chr16:53145580:C:A	0.00289814	10.1334	1.72131	3.23804e-05	-1.65948	-1.20207
53145655	chr16:53145655:G:A	6.41855e-09	-1.46546e-10	-1.16567	0.000188025	-1.46546e-10	-1.10254
53145865	chr16:53145865:T:C	4.19605e-09	-1.59072	-3.11501e-10	0.000104181	-1.69298	-3.11501e-10
53145870	chr16:53145870:G:T	5.97777e-09	-1.46546e-10	-1.23682	0.000161207	-1.46546e-10	-1.25643
53146256	chr16:53146256:T:C	8.14926e-09	-1.46546e-10	-0.926941	0.000199616	-1.46546e-10	-1.04272
53146563	chr16:53146563:C:T	0.000107905	7.34848	1.21566	3.12306e-05	-1.69325	-1.20447
53146656	chr16:53146656:A:G	1.78534e-09	-1.1954	-1.24987	0.00022508	0.366461	-1.28912
53146754	chr16:53146754:G:A	1.5784e-08	-1.46546e-10	-0.265872	0.000246999	-1.46546e-10	-0.829729
53147107	chr16:53147107:A:G	5.72422e-09	-1.46546e-10	-1.28016	0.000162754	-1.46546e-10	-1.24687
53147335	chr16:53147335:C:T	0.00370013	10.5483	1.55073	3.16072e-05	-1.65211	-1.23361
53147353	chr16:53147353:ATT:A	6.26261e-09	-1.46546e-10	-1.19027	0.000291093	-1.46546e-10	-0.665471
53147719	chr16:53147719:A:G	5.82853e-09	-1.46546e-10	-1.2621	0.000182355	-1.46546e-10	-1.13316
53147966	chr16:53147966:G:A	9.22541e-07	-1.46546e-10	3.80226	0.00473579	-1.46546e-10	2.12379
53148132	chr16:53148132:A:G	0.000109895	7.50446	1.07796	3.03101e-05	-1.69641	-1.23122
53148920	chr16:53148920:G:A	1.4984e-08	-0.317883	-3.11501e-10	0.000190147	-1.09132	-3.11501e-10
53149307	chr16:53149307:T:C	5.97022e-09	-1.46546e-10	-1.23808	0.000161059	-1.46546e-10	-1.25735
53149334	chr16:53149334:A:G	1.76242e-07	-1.46546e-10	2.14699	0.000299329	-1.46546e-10	-0.637569
53149362	chr16:53149362:C:T	7.5911e-09	-1.46546e-10	-0.997891	0.000231947	-1.46546e-10	-0.892606
53149653	chr16:53149653:A:G	5.84535e-09	-1.46546e-10	-1.25922	0.000160844	-1.46546e-10	-1.25868
53149968	chr16:53149968:A:T	0.023326	10.176	3.76422	3.73595e-05	-1.67773	-1.04079
53149984	chr16:53149984:G:A	5.63454e-09	-1.46546e-10	-1.29595	0.000155061	-1.46546e-10	-1.29529
53150035	chr16:53150035:A:G	0.000115067	7.5765	1.0519	3.01394e-05	-1.69749	-1.23579
53150473	chr16:53150473:C:T	3.30838e-09	-0.552171	-1.27624	5.06954e-05	-1.11644	-1.29683
53150833	chr16:53150833:A:G	3.31856e-09	-0.549099	-1.27624	5.08235e-05	-1.11392	-1.29683
53150927	chr16:53150927:A:G	1.44155e-09	-1.37529	-1.28387	0.000141493	-0.113966	-1.27289
53151351	chr16:53151351:A:G	0.0207885	9.95257	3.87247	3.79553e-05	-1.68609	-1.01662
53152791	chr16:53152791:T:A	1.00505e-08	-1.46546e-10	-0.717249	0.000328786	-1.46546e-10	-0.543707
53152796	chr16:53152796:G:T	1.0796e-08	-1.46546e-10	-0.645687	0.000356727	-1.46546e-10	-0.462142
53152880	chr16:53152880:A:G	3.49892e-09	-0.491931	-1.28048	5.29254e-05	-1.07504	-1.29519
53154102	chr16:53154102:C:T	0.00316049	10.4474	1.49399	3.11454e-05	-1.65815	-1.2423
53154481	chr16:53154481:A:G	0.0064955	9.98371	2.67804	3.47431e-05	-1.68337	-1.10776
53154487	chr16:53154487:C:A	4.40548e-09	-1.54202	-3.11501e-10	0.000105808	-1.67749	-3.11501e-10
53154609	chr16:53154609:A:G	3.19268e-09	-0.587311	-1.2767	4.94491e-05	-1.14148	-1.29669
53154757	chr16:53154757:T:C	8.99968e-05	9.50468	-1.12201	8.48473e-05	-0.726422	-1.17184
53154789	chr16:53154789:C:G	2.49789e-08	0.193163	-3.11501e-10	0.000248031	-0.82556	-3.11501e-10
53155011	chr16:53155011:G:A	5.66644e-09	-1.46546e-10	-1.29031	0.000157203	-1.46546e-10	-1.28157
53155263	chr16:53155263:C:T	1.40361e-08	-1.46546e-10	-0.383236	0.000497115	-1.46546e-10	-0.130292
53155432	chr16:53155432:G:T	3.434e-09	-0.505735	-1.28541	5.26401e-05	-1.08331	-1.29233
53155760	chr16:53155760:A:C	0.000132037	7.79098	0.974984	2.86415e-05	-1.69868	-1.28558
53156029	chr16:53156029:T:C	3.282e-09	-0.556425	-1.27999	5.05938e-05	-1.1199	-1.29538
53157558	chr16:53157558:T:C	0.00490152	10.7861	1.59407	3.2325e-05	-1.63611	-1.22717
53158419	chr16:53158419:T:C	0.000105437	7.50565	1.03535	3.00906e-05	-1.69637	-1.23853
53158442	chr16:53158442:A:G	8.11744e-05	9.13519	-0.855706	6.69938e-05	-0.843868	-1.29065
53158516	chr16:53158516:G:A	5.67649e-09	-1.46546e-10	-1.28853	0.000156891	-1.46546e-10	-1.28356
53159900	chr16:53159900:A:C	1.58016e-08	-0.264759	-3.11501e-10	0.000196696	-1.05745	-3.11501e-10
53160041	chr16:53160041:A:G	3.34122e-09	-0.536955	-1.28158	5.13602e-05	-1.10563	-1.29462
53160236	chr16:53160236:C:T	0.00010971	7.46864	1.11209	3.051e-05	-1.6957	-1.22536
53160900	chr16:53160900:C:G	9.59034e-09	-1.46546e-10	-0.764111	0.000225428	-1.46546e-10	-0.921114
53161035	chr16:53161035:T:A	0.0205427	9.97917	3.83397	3.76964e-05	-1.68535	-1.0242
53161620	chr16:53161620:T:C	3.21558e-09	-0.573317	-1.28354	5.00968e-05	-1.13162	-1.29354
53161883	chr16:53161883:C:G	5.70999e-09	-1.46546e-10	-1.28265	0.00016079	-1.46546e-10	-1.25901
53162364	chr16:53162364:T:A	0.0205882	10.0081	3.80728	3.75095e-05	-1.68431	-1.03021
53162620	chr16:53162620:TATACTC:T	0.00793038	10.0043	2.85707	3.63361e-05	-1.68261	-1.06369
53162833	chr16:53162833:A:G	3.44464e-09	-0.501752	-1.28629	5.26365e-05	-1.08416	-1.29154
53163171	chr16:53163171:CTT:C	0.00337973	10.7947	1.21376	3.09403e-05	-1.63483	-1.27222
53163196	chr16:53163196:A:G	3.07247e-09	-0.615945	-1.28644	4.87011e-05	-1.16187	-1.29154
53163267	chr16:53163267:A:G	6.00551e-09	-1.46546e-10	-1.23219	0.000160741	-1.46546e-10	-1.25932
53163358	chr16:53163358:G:A	3.09265e-09	-0.60994	-1.2859	4.88993e-05	-1.1574	-1.29195
53163478	chr16:53163478:G:A	5.62652e-09	-1.46546e-10	-1.29738	0.000155256	-1.46546e-10	-1.29404
53163547	chr16:53163547:T:C	0.0034087	10.5934	1.42361	3.11231e-05	-1.6495	-1.25166
53164022	chr16:53164022:A:G	4.50298e-05	8.797	-1.10679	6.653e-05	-0.956888	-1.18457
53164770	chr16:53164770:C:T	6.08398e-09	-1.46546e-10	-1.21921	0.00017506	-1.46546e-10	-1.17399
53164843	chr16:53164843:C:T	3.30608e-09	-0.546098	-1.28301	5.10477e-05	-1.11249	-1.29387
53164930	chr16:53164930:T:C	0.000121617	7.6377	1.04606	3.00901e-05	-1.69821	-1.23671
53166370	chr16:53166370:A:G	0.000120789	7.50976	1.16717	3.07769e-05	-1.69714	-1.21521
53166591	chr16:53166591:C:T	3.22556e-08	-1.46546e-10	0.448826	0.000402003	-1.46546e-10	-0.342653
53167011	chr16:53167011:T:TA	0.0431254	10.254	4.30073	4.26607e-05	-1.67443	-0.911405
53167166	chr16:53167166:C:A	3.32178e-09	-0.536286	-1.28808	5.16068e-05	-1.10522	-1.29024
53167266	chr16:53167266:T:C	7.19422e-09	-1.46546e-10	-1.05159	0.000217251	-1.46546e-10	-0.958059
53167620	chr16:53167620:CTT:C	5.62208e-09	-1.46546e-10	-1.29817	0.000156289	-1.46546e-10	-1.28741
53167879	chr16:53167879:G:A	0.000141213	7.67765	1.1555	3.06611e-05	-1.6986	-1.21752
53168038	chr16:53168038:A:G	0.00424047	10.6474	1.58794	3.19806e-05	-1.64602	-1.22797
53168092	chr16:53168092:T:C	3.1154e-09	-0.60022	-1.28829	4.93194e-05	-1.15061	-1.29019
53168098	chr16:53168098:G:A	0.00385938	10.6103	1.53088	3.16273e-05	-1.64836	-1.23674
53168353	chr16:53168353:A:G	4.08303e-05	8.618	-1.02569	6.07353e-05	-0.997349	-1.23524
53168612	chr16:53168612:G:C	0.0191781	9.962	3.78241	3.72336e-05	-1.68597	-1.03593
53168768	chr16:53168768:G:A	1.20317e-08	-1.46546e-10	-0.537323	0.00028711	-1.46546e-10	-0.679249
53168778	chr16:53168778:C:T	1.09671e-08	-1.46546e-10	-0.629971	0.000264443	-1.46546e-10	-0.761489
53168893	chr16:53168893:C:T	3.88095e-09	-1.66879	-3.11501e-10	0.000165912	-1.22765	-3.11501e-10
53169434	chr16:53169434:T:C	0.00374744	10.6397	1.47206	3.14112e-05	-1.64643	-1.24552
53169722	chr16:53169722:A:G	0.00542536	9.82397	2.65776	3.52509e-05	-1.68857	-1.08806
53170058	chr16:53170058:TG:T	4.01248e-09	-0.336335	-1.29912	6.37042e-05	-0.923547	-1.26132
53170065	chr16:53170065:T:G	0.000330187	9.68255	-3.11501e-10	0.000104074	-1.69401	-3.11501e-10
53170244	chr16:53170244:T:C	1.82847e-08	-1.46546e-10	-0.118805	0.000273416	-1.46546e-10	-0.72812
53170965	chr16:53170965:T:C	1.09945e-08	-1.46546e-10	-0.627472	0.000265036	-1.46546e-10	-0.759246
53171096	chr16:53171096:C:T	1.80453e-08	-0.131982	-3.11501e-10	0.000215366	-0.966772	-3.11501e-10
53171159	chr16:53171159:T:C	1.57958e-08	-0.265126	-3.11501e-10	0.000128908	-1.48002	-3.11501e-10
53171245	chr16:53171245:G:A	5.69186e-09	-1.46546e-10	-1.28583	0.000154495	-1.46546e-10	-1.29895
53171589	chr16:53171589:T:C	0.000122327	7.64302	1.04657	3.00967e-05	-1.69829	-1.23641
53172056	chr16:53172056:A:G	0.000104998	7.41793	1.1189	3.05808e-05	-1.6946	-1.22414
53172472	chr16:53172472:C:T	9.82416e-05	7.35436	1.11596	3.06101e-05	-1.6931	-1.22468
53172621	chr16:53172621:A:G	1.60014e-09	-1.31641	-1.23837	0.000157065	0.0145101	-1.29697
53172985	chr16:53172985:A:G	5.96633e-09	-1.46546e-10	-1.23874	0.000171029	-1.46546e-10	-1.19728
53173281	chr16:53173281:G:A	0.0033335	10.4864	1.50825	3.12871e-05	-1.65591	-1.23999
53173530	chr16:53173530:T:C	5.01985e-05	8.87024	-1.07137	6.62508e-05	-0.936266	-1.2094
53173553	chr16:53173553:T:A	1.36268e-09	-1.41949	-1.29593	0.000136686	-0.220863	-1.20056
53173556	chr16:53173556:T:A	1.38918e-09	-1.43553	-1.26062	0.000143755	-0.261111	-1.1099
53173657	chr16:53173657:G:T	7.91154e-09	-0.956546	-3.11501e-10	0.000154867	-1.29655	-3.11501e-10
53173975	chr16:53173975:T:C	0.00343663	10.5361	1.489	3.12826e-05	-1.65284	-1.24321
53174132	chr16:53174132:A:C	1.38685e-08	-1.46546e-10	-0.395244	0.000332615	-1.46546e-10	-0.532129
53174169	chr16:53174169:A:G	3.43716e-09	-0.505401	-1.28482	5.26408e-05	-1.0829	-1.29272
53174887	chr16:53174887:C:T	3.2993e-09	-0.551531	-1.27963	5.07979e-05	-1.11571	-1.29554
53175874	chr16:53175874:T:C	5.72637e-09	-1.46546e-10	-1.27979	0.00015502	-1.46546e-10	-1.29556
53175965	chr16:53175965:T:C	0.000111615	7.58362	1.01432	2.99498e-05	-1.69764	-1.24195
53176198	chr16:53176198:C:A	0.0339775	9.98372	4.33262	4.26424e-05	-1.68505	-0.901213
53176641	chr16:53176641:G:C	0.00310254	10.5266	1.39628	3.08853e-05	-1.65348	-1.25536
53176876	chr16:53176876:A:G	9.47213e-05	7.33023	1.10359	3.11192e-05	-1.69325	-1.20804
53177251	chr16:53177251:T:C	0.000101504	7.32488	1.1781	3.15918e-05	-1.69309	-1.19313
53177305	chr16:53177305:C:A	7.25838e-09	-1.46546e-10	-1.04271	0.000181893	-1.46546e-10	-1.1357
53177473	chr16:53177473:C:T	3.44038e-09	-0.501304	-1.28798	5.29361e-05	-1.07973	-1.2903
53177720	chr16:53177720:C:T	4.0279e-09	-0.352208	-1.27942	5.98796e-05	-0.95109	-1.29569
53177753	chr16:53177753:G:A	0.00331106	10.4213	1.56664	3.1444e-05	-1.6596	-1.2313
53177940	chr16:53177940:C:T	0.00403177	10.653	1.53187	3.17253e-05	-1.64539	-1.23661
53178066	chr16:53178066:C:T	1.2919e-08	-1.46546e-10	-0.466172	0.000305963	-1.46546e-10	-0.61565
53178869	chr16:53178869:C:T	3.31954e-09	-0.545415	-1.27963	5.10194e-05	-1.11136	-1.29554
53179010	chr16:53179010:G:A	1.98385e-08	-0.0372438	-3.11501e-10	0.000318148	-0.576597	-3.11501e-10
53179165	chr16:53179165:T:C	9.23685e-05	7.2978	1.11088	3.11749e-05	-1.69236	-1.20714
53179507	chr16:53179507:A:G	3.41109e-05	8.35117	-0.938667	5.44044e-05	-1.06808	-1.27459
53179899	chr16:53179899:A:G	6.22713e-09	-1.46546e-10	-1.19595	0.00017815	-1.46546e-10	-1.15649
53180179	chr16:53180179:G:A	5.08802e-05	6.7383	1.07406	3.17477e-05	-1.6683	-1.21299
53180539	chr16:53180539:A:G	0.000102176	7.46293	1.04666	3.01785e-05	-1.69559	-1.23639
53180955	chr16:53180955:G:A	0.00366019	10.5881	1.5001	3.14428e-05	-1.64961	-1.24134
53181409	chr16:53181409:A:G	5.6611e-09	-1.46546e-10	-1.29125	0.000158571	-1.46546e-10	-1.27291
53181788	chr16:53181788:G:A	3.34827e-09	-0.533815	-1.28261	5.1507e-05	-1.10332	-1.29408
53182059	chr16:53182059:A:G	0.00651047	9.96377	2.70029	3.49493e-05	-1.68412	-1.1011
53182074	chr16:53182074:A:G	1.17846e-08	-1.46546e-10	-0.558072	0.000281944	-1.46546e-10	-0.697405
53182567	chr16:53182567:A:T	9.71149e-05	7.38713	1.07166	3.08478e-05	-1.6945	-1.21555
53182720	chr16:53182720:A:G	1.16727e-08	-1.46546e-10	-0.567613	0.000279573	-1.46546e-10	-0.705849
53183200	chr16:53183200:T:C	9.64083e-05	7.44173	1.00975	3.00012e-05	-1.69517	-1.24271
53183940	chr16:53183940:T:C	0.0179856	9.99018	3.69003	3.63386e-05	-1.68492	-1.06131
53183983	chr16:53183983:C:T	3.35062e-09	-0.535298	-1.28042	5.13658e-05	-1.10485	-1.29529
53184169	chr16:53184169:C:T	6.16494e-09	-1.46546e-10	-1.20599	0.000160067	-1.46546e-10	-1.26352
53184455	chr16:53184455:A:G	5.97431e-09	-1.46546e-10	-1.2374	0.000171252	-1.46546e-10	-1.19597
53184494	chr16:53184494:G:A	9.08652e-05	7.32984	1.06242	3.03419e-05	-1.69244	-1.23414
53184579	chr16:53184579:A:G	4.14068e-09	-1.60401	-3.11501e-10	0.000103884	-1.69584	-3.11501e-10
53184931	chr16:53184931:A:T	9.08272e-05	7.37955	1.0123	3.0536e-05	-1.69443	-1.22578
53185214	chr16:53185214:G:A	0.000102176	7.43968	1.06991	3.02822e-05	-1.69514	-1.23341
53186083	chr16:53186083:C:T	6.26375e-09	-1.46546e-10	-1.19009	0.000184463	-1.46546e-10	-1.12166
53186269	chr16:53186269:G:A	1.07933e-08	-1.46546e-10	-0.645944	0.000354879	-1.46546e-10	-0.467336
53186663	chr16:53186663:G:A	0.00237104	10.2182	1.43578	3.05676e-05	-1.66868	-1.25049
53186730	chr16:53186730:C:G	3.29137e-09	-0.551355	-1.28221	5.08416e-05	-1.11604	-1.29436
53187739	chr16:53187739:A:G	7.72184e-07	-1.46546e-10	3.62436	0.00409439	-1.46546e-10	1.97826
53188058	chr16:53188058:T:G	0.003272	10.5723	1.40375	3.09927e-05	-1.65064	-1.25472
53188270	chr16:53188270:A:G	3.95287e-09	-1.65042	-3.11501e-10	0.000103562	-1.69894	-3.11501e-10
53189223	chr16:53189223:A:C	3.83935e-09	-1.67957	-3.11501e-10	0.000118302	-1.56588	-3.11501e-10
53189522	chr16:53189522:G:A	5.62726e-09	-1.46546e-10	-1.29724	0.000156582	-1.46546e-10	-1.28554
53189538	chr16:53189538:A:C	0.0036913	10.7258	1.3708	3.11947e-05	-1.64005	-1.25881
53189559	chr16:53189559:T:A	2.0511e-09	-1.01122	-1.29527	4.48063e-05	-1.29834	-1.23842
53190030	chr16:53190030:A:C	7.59944e-09	-1.46546e-10	-0.996792	0.000180627	-1.46546e-10	-1.14268
53190275	chr16:53190275:G:T	3.37547e-09	-0.522337	-1.28599	5.20548e-05	-1.09493	-1.29189
53190973	chr16:53190973:T:C	1.14688e-08	-1.46546e-10	-0.58524	0.000381772	-1.46546e-10	-0.394291
53191448	chr16:53191448:C:G	3.32467e-09	-0.536952	-1.28654	5.15097e-05	-1.10587	-1.29148
53191469	chr16:53191469:T:G	6.01899e-09	-1.46546e-10	-1.22995	0.000162026	-1.46546e-10	-1.25136
53192186	chr16:53192186:A:G	0.000104514	7.56636	0.965845	2.9778e-05	-1.69745	-1.2479
53192741	chr16:53192741:T:C	5.01063e-08	-1.46546e-10	0.889279	0.000549743	-1.46546e-10	-0.0296623
53193176	chr16:53193176:A:G	7.30763e-09	-1.03595	-3.11501e-10	0.000147334	-1.34641	-3.11501e-10
53193306	chr16:53193306:G:A	0.0197514	10.0516	3.72226	3.68089e-05	-1.68262	-1.05075
53193315	chr16:53193315:G:A	5.85541e-09	-1.46546e-10	-1.2575	0.000154483	-1.46546e-10	-1.29903
53193422	chr16:53193422:G:A	0.003578	10.497	1.56848	3.16455e-05	-1.65505	-1.22946
53193469	chr16:53193469:C:A	0.0033455	10.6615	1.33677	3.09116e-05	-1.64473	-1.26325
53193761	chr16:53193761:T:A	3.78781e-09	-1.69308	-3.11501e-10	0.000119171	-1.55856	-3.11501e-10
53193880	chr16:53193880:T:C	1.85876e-08	-1.46546e-10	-0.102374	0.000276436	-1.46546e-10	-0.717133
53194250	chr16:53194250:A:C	6.75389e-09	-1.46546e-10	-1.11475	0.000202526	-1.46546e-10	-1.02825
53194521	chr16:53194521:G:A	3.27458e-09	-0.549846	-1.28883	5.1151e-05	-1.1138	-1.29053
53194899	chr16:53194899:TAATAA:T	6.18547e-09	-1.46546e-10	-1.20266	0.000180875	-1.46546e-10	-1.14131
53195329	chr16:53195329:A:C	0.0032105	10.6321	1.32494	3.08361e-05	-1.64596	-1.26446
53195637	chr16:53195637:C:G	0.020465	10.0701	3.73927	3.69764e-05	-1.68186	-1.04698
53195872	chr16:53195872:C:G	5.63638e-09	-1.46546e-10	-1.29563	0.000154925	-1.46546e-10	-1.29617
53196430	chr16:53196430:T:C	0.000107114	7.65783	0.898945	2.94218e-05	-1.69844	-1.25894
53196746	chr16:53196746:A:G	0.00363238	10.8073	1.27321	3.10045e-05	-1.63482	-1.27016
53196918	chr16:53196918:A:C	6.17478e-09	-1.46546e-10	-1.20439	0.000180967	-1.46546e-10	-1.1408
53196939	chr16:53196939:G:A	5.69647e-09	-1.46546e-10	-1.28502	0.000156306	-1.46546e-10	-1.2873
53197475	chr16:53197475:A:G	6.40291e-09	-1.46546e-10	-1.16811	0.000189732	-1.46546e-10	-1.0935
53197558	chr16:53197558:TTTTAAATA:T	1.88744e-08	-1.46546e-10	-0.0870591	0.000279701	-1.46546e-10	-0.705393
53197877	chr16:53197877:C:T	6.00657e-09	-1.46546e-10	-1.23201	0.000158041	-1.46546e-10	-1.27626
53198002	chr16:53198002:G:A	1.35988e-08	-1.46546e-10	-0.414888	0.000320348	-1.46546e-10	-0.569704
53198101	chr16:53198101:C:T	5.28017e-05	8.76609	-0.916655	6.03216e-05	-0.960018	-1.2794
53198190	chr16:53198190:A:G	5.83932e-09	-1.46546e-10	-1.26025	0.000183231	-1.46546e-10	-1.12837
53198229	chr16:53198229:C:T	0.00308213	10.5057	1.41053	3.15235e-05	-1.65293	-1.23545
53198648	chr16:53198648:A:G	1.14072e-08	-1.46546e-10	-0.590619	0.000378552	-1.46546e-10	-0.40276
53198763	chr16:53198763:A:T	3.7689e-09	-1.69809	-3.11501e-10	0.000123414	-1.52357	-3.11501e-10
53199308	chr16:53199308:T:A	0.000109761	7.468	1.11319	3.05078e-05	-1.69572	-1.22541
53199363	chr16:53199363:T:C	3.35295e-09	-0.539914	-1.27511	5.11339e-05	-1.10752	-1.29715
53199751	chr16:53199751:T:C	9.88204e-05	7.51683	0.959363	3.01676e-05	-1.69703	-1.23531
53200007	chr16:53200007:G:A	6.23945e-09	-1.46546e-10	-1.19397	0.000178613	-1.46546e-10	-1.15389
53200102	chr16:53200102:G:A	1.12312e-08	-1.46546e-10	-0.606171	0.00027001	-1.46546e-10	-0.740655
53200263	chr16:53200263:T:C	5.58736e-05	9.04352	-1.13754	7.31223e-05	-0.888857	-1.15812
53200318	chr16:53200318:C:A	5.62454e-09	-1.46546e-10	-1.29773	0.000161492	-1.46546e-10	-1.25465
53200457	chr16:53200457:G:A	3.92498e-09	-1.65751	-3.11501e-10	0.000104934	-1.68578	-3.11501e-10
53200776	chr16:53200776:G:A	5.65727e-09	-1.46546e-10	-1.29193	0.000158382	-1.46546e-10	-1.27411
53200924	chr16:53200924:C:T	6.88413e-09	-1.46546e-10	-1.09565	0.000206941	-1.46546e-10	-1.00668
53201509	chr16:53201509:G:A	0.00378032	10.7307	1.38975	3.12467e-05	-1.64024	-1.25696
53201556	chr16:53201556:C:T	7.41758e-09	-1.46546e-10	-1.02101	0.000234341	-1.46546e-10	-0.882338
53201931	chr16:53201931:T:C	5.77004e-09	-1.46546e-10	-1.27219	0.000164556	-1.46546e-10	-1.23586
53202044	chr16:53202044:A:G	5.6358e-09	-1.46546e-10	-1.29573	0.000154751	-1.46546e-10	-1.29729
53202243	chr16:53202243:T:C	0.0049949	10.9844	1.41468	3.19468e-05	-1.6215	-1.25354
53202766	chr16:53202766:C:T	7.23682e-09	0.252883	-1.29857	3.84791e-05	-1.41129	-1.27771
53202904	chr16:53202904:GTTCCAC:G	1.24812e-08	-1.46546e-10	-0.500642	0.00043692	-1.46546e-10	-0.259362
53204107	chr16:53204107:TTCTTTA:T	1.54458e-08	-1.46546e-10	-0.287532	0.000243577	-1.46546e-10	-0.843681
53204136	chr16:53204136:G:A	9.91929e-09	-1.46546e-10	-0.730386	0.000242033	-1.46546e-10	-0.850037
53204428	chr16:53204428:C:T	8.32581e-05	7.46739	0.837443	2.93521e-05	-1.69574	-1.264
53204714	chr16:53204714:C:T	5.76266e-09	-1.46546e-10	-1.27347	0.000154635	-1.46546e-10	-1.29804
53204836	chr16:53204836:T:C	5.65443e-09	-1.46546e-10	-1.29243	0.000158333	-1.46546e-10	-1.27441
53205093	chr16:53205093:T:G	6.02213e-09	-1.46546e-10	-1.22943	0.000173219	-1.46546e-10	-1.18456
53205165	chr16:53205165:T:C	3.30628e-09	-0.554994	-1.27405	5.0552e-05	-1.1187	-1.29741
53205249	chr16:53205249:C:G	0.0191525	9.98725	3.75582	3.70216e-05	-1.68504	-1.04257
53206457	chr16:53206457:T:C	1.38135e-08	-1.46546e-10	-0.399224	0.000325195	-1.46546e-10	-0.554688
53206497	chr16:53206497:A:G	0.00157319	10.2494	0.994351	2.95128e-05	-1.66183	-1.29246
53206547	chr16:53206547:A:G	6.58564e-09	-1.46546e-10	-1.13998	0.000196466	-1.46546e-10	-1.05862
53206697	chr16:53206697:A:G	0.000104562	7.61111	0.921556	2.95135e-05	-1.69799	-1.25627
53207123	chr16:53207123:G:T	5.69508e-09	-1.46546e-10	-1.28526	0.000154509	-1.46546e-10	-1.29886
53207851	chr16:53207851:G:A	0.00252041	10.3587	1.35636	3.04198e-05	-1.66301	-1.26101
53209040	chr16:53209040:T:C	0.000115895	7.63631	0.999262	2.98615e-05	-1.69821	-1.24433
53209046	chr16:53209046:T:G	5.6939e-09	-1.46546e-10	-1.28547	0.000154734	-1.46546e-10	-1.2974
53210650	chr16:53210650:G:A	3.12682e-08	-1.46546e-10	0.417734	0.00039264	-1.46546e-10	-0.366219
53210899	chr16:53210899:T:C	5.86013e-09	-1.46546e-10	-1.2567	0.000161271	-1.46546e-10	-1.25603
53211227	chr16:53211227:A:G	6.09601e-09	-1.46546e-10	-1.21723	0.000158995	-1.46546e-10	-1.27024
53211504	chr16:53211504:C:T	1.25233e-08	-1.46546e-10	-0.497277	0.000297461	-1.46546e-10	-0.64383
53211731	chr16:53211731:C:CTT	9.98414e-05	7.5633	0.923169	2.95552e-05	-1.69731	-1.25555
53212252	chr16:53212252:A:G	5.62225e-09	-1.46546e-10	-1.29814	0.000157787	-1.46546e-10	-1.27787
53212262	chr16:53212262:A:G	8.53704e-05	7.36467	0.965222	3.07403e-05	-1.69427	-1.21927
53212345	chr16:53212345:C:T	6.97088e-09	-1.46546e-10	-1.08313	0.00021024	-1.46546e-10	-0.990864
53212641	chr16:53212641:G:A	0.00331364	10.6198	1.36886	3.09493e-05	-1.64757	-1.2592
53212808	chr16:53212808:A:G	1.6754e-08	-1.46546e-10	-0.20623	0.000257327	-1.46546e-10	-0.788764
53213028	chr16:53213028:T:C	5.73673e-09	-1.46546e-10	-1.27798	0.000162024	-1.46546e-10	-1.25137
53213846	chr16:53213846:T:C	0.000101722	7.63646	0.86867	2.93117e-05	-1.6982	-1.26292
53213903	chr16:53213903:T:C	1.13554e-08	-1.46546e-10	-0.595172	0.000274256	-1.46546e-10	-0.72505
53214517	chr16:53214517:G:GTAAGT	3.32266e-09	-0.548843	-1.27526	5.08167e-05	-1.1138	-1.29709
53214602	chr16:53214602:C:T	0.00322064	10.6307	1.32948	3.08188e-05	-1.64706	-1.26392
53214662	chr16:53214662:G:A	3.46935e-09	-0.505413	-1.27549	5.24262e-05	-1.08269	-1.29702
53215720	chr16:53215720:G:C	6.30948e-05	9.13592	-1.1084	7.30836e-05	-0.864965	-1.18254
53215788	chr16:53215788:G:A	3.32918e-09	-0.547842	-1.2743	5.08427e-05	-1.11303	-1.29734
53215951	chr16:53215951:C:T	1.54513e-09	-1.29066	-1.2991	0.000178233	0.0679299	-1.22395
53215956	chr16:53215956:A:G	3.25645e-09	-0.569161	-1.27507	5.00876e-05	-1.12821	-1.29713
53216345	chr16:53216345:T:C	1.13699e-08	-1.46546e-10	-0.593899	0.000274617	-1.46546e-10	-0.723737
53216837	chr16:53216837:T:C	5.65875e-09	-1.46546e-10	-1.29167	0.00015524	-1.46546e-10	-1.29414
53217014	chr16:53217014:G:A	0.000291267	8.94027	0.616858	6.85442e-05	-0.949786	-1.16185
53217167	chr16:53217167:G:A	3.23246e-09	-0.575904	-1.27572	4.98673e-05	-1.13281	-1.29694
53217411	chr16:53217411:G:A	3.43622e-09	-0.513424	-1.27707	5.21581e-05	-1.08833	-1.2965
53217618	chr16:53217618:C:T	9.09417e-05	7.43877	0.95434	3.01933e-05	-1.69569	-1.2358
53218013	chr16:53218013:A:T	7.43961e-09	-1.46546e-10	-1.01805	0.000187353	-1.46546e-10	-1.10612
53218083	chr16:53218083:G:A	6.82387e-09	-1.46546e-10	-1.10444	0.000204717	-1.46546e-10	-1.01748
53218108	chr16:53218108:C:T	9.83135e-05	7.5161	0.954951	3.015e-05	-1.69705	-1.23588
53218165	chr16:53218165:C:T	5.61994e-09	-1.46546e-10	-1.29855	0.000159216	-1.46546e-10	-1.26885
53218358	chr16:53218358:C:CT	6.23079e-09	-1.46546e-10	-1.19536	0.000180691	-1.46546e-10	-1.14233
53218625	chr16:53218625:C:T	3.39067e-09	-0.506113	-1.29773	5.36833e-05	-1.08332	-1.2727
53218834	chr16:53218834:CTACAAACTATT:C	6.44627e-08	-1.46546e-10	1.14122	0.0034343	-1.46546e-10	1.80246
53218960	chr16:53218960:CT:C	7.37728e-09	-1.46546e-10	-1.02646	0.000224353	-1.46546e-10	-0.925891
53219246	chr16:53219246:A:G	5.77092e-09	-1.46546e-10	-1.27204	0.000163763	-1.46546e-10	-1.24069
53219332	chr16:53219332:A:G	6.8737e-09	-1.46546e-10	-1.09717	0.000218967	-1.46546e-10	-0.950194
53219487	chr16:53219487:G:A	6.29787e-09	-1.46546e-10	-1.18466	0.000180302	-1.46546e-10	-1.14448
53219798	chr16:53219798:T:C	9.25336e-05	7.42619	0.984268	3.03511e-05	-1.69543	-1.23085
53219807	chr16:53219807:A:G	0.0372119	10.0962	4.31106	4.2484e-05	-1.68095	-0.90904
53219967	chr16:53219967:C:T	5.70186e-09	-1.46546e-10	-1.28408	0.000154552	-1.46546e-10	-1.29859
53220264	chr16:53220264:G:A	0.00689558	9.87172	2.84981	3.73432e-05	-1.68631	-1.03266
53220332	chr16:53220332:T:A	5.89894e-09	-1.46546e-10	-1.2501	0.000162332	-1.46546e-10	-1.24947
53220758	chr16:53220758:A:G	1.33885e-09	-1.44257	-1.29049	0.000132226	-0.273569	-1.18103
53220969	chr16:53220969:G:A	5.61691e-09	-1.46546e-10	-1.29909	0.000156497	-1.46546e-10	-1.28608
53221357	chr16:53221357:G:A	1.87026e-08	-1.46546e-10	-0.0962037	0.000277923	-1.46546e-10	-0.711769
53222137	chr16:53222137:T:C	0.000106009	7.67465	0.871757	2.93111e-05	-1.69857	-1.26258
53222582	chr16:53222582:T:A	0.00330379	10.6957	1.28997	3.08155e-05	-1.64273	-1.26837
53223371	chr16:53223371:T:C	6.18492e-09	-1.46546e-10	-1.20275	0.000179087	-1.46546e-10	-1.15124
53223729	chr16:53223729:A:G	5.8395e-09	-1.46546e-10	-1.26022	0.000170516	-1.46546e-10	-1.20028
53224362	chr16:53224362:G:A	3.26363e-09	-0.560392	-1.28164	5.05154e-05	-1.12223	-1.2946
53225293	chr16:53225293:T:C	3.27601e-09	-0.556386	-1.28186	5.06881e-05	-1.11879	-1.29463
53225781	chr16:53225781:G:C	1.89046e-07	-1.46546e-10	2.21712	0.000308269	-1.46546e-10	-0.608139
53226247	chr16:53226247:T:A	7.74091e-05	7.38564	0.846349	2.97266e-05	-1.69462	-1.25245
53226976	chr16:53226976:G:A	0.000289543	8.8568	0.694387	6.79774e-05	-0.979394	-1.14054
53227039	chr16:53227039:C:A	1.23211e-08	-1.46546e-10	-0.513553	0.000159853	-1.46546e-10	-1.26486
53228035	chr16:53228035:G:A	6.145e-09	-1.46546e-10	-1.20923	0.000176458	-1.46546e-10	-1.16603
53228616	chr16:53228616:C:T	3.25698e-09	-0.597189	-1.24688	4.98032e-05	-1.13302	-1.29801
53228885	chr16:53228885:GT:G	5.69442e-09	-1.46546e-10	-1.28538	0.000154507	-1.46546e-10	-1.29888
53229052	chr16:53229052:C:T	1.43718e-09	-1.4262	-1.23598	0.000154438	-0.239705	-1.05962
53229305	chr16:53229305:A:T	4.72456e-09	-1.47209	-3.11501e-10	0.000121555	-1.53875	-3.11501e-10
53229810	chr16:53229810:A:G	1.58288e-08	-1.46546e-10	-0.263036	0.000247607	-1.46546e-10	-0.82727
53230026	chr16:53230026:G:T	0.00138279	10.6761	0.43863	3.031e-05	-1.64042	-1.28722
53230203	chr16:53230203:A:G	3.95452e-09	-1.65001	-3.11501e-10	0.000106975	-1.66652	-3.11501e-10
53230287	chr16:53230287:C:A	8.61966e-09	-1.46546e-10	-0.870822	0.000290047	-1.46546e-10	-0.669072
53231254	chr16:53231254:T:A	6.0858e-05	8.91576	-0.924332	6.25533e-05	-0.925521	-1.27757
53231512	chr16:53231512:A:G	5.8429e-09	-1.46546e-10	-1.25964	0.00017354	-1.46546e-10	-1.1827
53233467	chr16:53233467:C:T	0.00330032	10.712	1.2727	3.07941e-05	-1.64152	-1.27027
53233586	chr16:53233586:T:C	5.63691e-09	-1.46546e-10	-1.29553	0.000161839	-1.46546e-10	-1.25251
53233629	chr16:53233629:C:T	6.13681e-09	-1.46546e-10	-1.21056	0.000177394	-1.46546e-10	-1.16074
53233797	chr16:53233797:C:T	2.95982e-09	-0.915393	-1.02434	0.000294739	0.266066	-0.919091
53234150	chr16:53234150:T:C	3.29222e-09	-0.566051	-1.26725	5.01003e-05	-1.12638	-1.29871
53234511	chr16:53234511:A:G	0.0252072	10.1737	3.84409	3.80126e-05	-1.67788	-1.02332
53234558	chr16:53234558:CT:C	0.0033136	10.7073	1.28135	3.08112e-05	-1.6419	-1.26933
53234597	chr16:53234597:T:G	1.20555e-08	-1.46546e-10	-0.535347	0.000283388	-1.46546e-10	-0.692297
53235119	chr16:53235119:GC:G	3.35972e-09	-0.534096	-1.27891	5.14215e-05	-1.10322	-1.29584
53235404	chr16:53235404:T:A	5.53138e-05	8.90516	-1.00925	6.41661e-05	-0.928663	-1.24897
53236210	chr16:53236210:C:T	5.6175e-09	-1.46546e-10	-1.29898	0.000156915	-1.46546e-10	-1.28341
53236420	chr16:53236420:C:T	3.36455e-09	-0.537482	-1.27409	5.12191e-05	-1.10556	-1.29744
53236840	chr16:53236840:T:A	0.0226726	10.0345	3.87727	3.81505e-05	-1.68335	-1.01423
53237145	chr16:53237145:A:G	3.38236e-09	-0.522815	-1.28348	5.19566e-05	-1.09511	-1.29359
53237337	chr16:53237337:T:C	0.000108278	7.6605	0.907088	2.94587e-05	-1.69844	-1.25768
53237366	chr16:53237366:C:T	4.00466e-09	-1.63741	-3.11501e-10	0.000150274	-1.32665	-3.11501e-10
53237801	chr16:53237801:A:G	5.84985e-09	-1.46546e-10	-1.25845	0.000166703	-1.46546e-10	-1.2229
53237868	chr16:53237868:T:C	3.46524e-09	-0.502143	-1.27994	5.26377e-05	-1.08027	-1.29541
53238059	chr16:53238059:T:C	3.34153e-09	-0.538814	-1.27963	5.12638e-05	-1.10658	-1.29554
53238195	chr16:53238195:A:G	1.17289e-08	-1.46546e-10	-0.562808	0.000280772	-1.46546e-10	-0.701569
53238653	chr16:53238653:C:T	6.02311e-09	0.0376504	-1.26691	8.78324e-05	-0.63706	-1.22662
53239616	chr16:53239616:G:A	7.8786e-09	-1.46546e-10	-0.960717	0.000194447	-1.46546e-10	-1.06895
53240566	chr16:53240566:A:T	1.46701e-09	-1.38746	-1.25418	0.000161421	-0.159341	-1.09575
53242884	chr16:53242884:C:A	1.75892e-08	-1.46546e-10	-0.157584	0.000611387	-1.46546e-10	0.0766176
53243151	chr16:53243151:G:C	6.69133e-09	-1.46546e-10	-1.12405	0.000200127	-1.46546e-10	-1.04016
53243165	chr16:53243165:C:T	3.29055e-09	-0.554188	-1.27963	5.06857e-05	-1.11792	-1.29554
53243266	chr16:53243266:A:G	0.00565812	9.87679	2.64695	3.5533e-05	-1.68633	-1.08232
53243442	chr16:53243442:C:T	9.64215e-05	7.39737	1.05425	3.02257e-05	-1.69423	-1.23619
53243613	chr16:53243613:A:G	3.89279e-09	-1.66574	-3.11501e-10	0.000103593	-1.69864	-3.11501e-10
53244565	chr16:53244565:A:G	7.76429e-07	-1.46546e-10	3.62984	0.00411328	-1.46546e-10	1.98286
53244773	chr16:53244773:C:T	0.000335398	9.28492	0.413288	7.06026e-05	-0.870178	-1.21187
53245099	chr16:53245099:G:A	0.00432646	11.0749	1.18049	3.13805e-05	-1.61418	-1.27874
53245197	chr16:53245197:C:T	3.77124e-08	0.605121	-3.11501e-10	0.000716364	0.235075	-3.11501e-10
53246304	chr16:53246304:C:T	5.70406e-09	-1.46546e-10	-1.28369	0.000154471	-1.46546e-10	-1.29911
53246435	chr16:53246435:A:G	3.3381e-09	-0.547495	-1.27197	5.0784e-05	-1.11357	-1.29796
53247005	chr16:53247005:A:G	0.000228183	9.0333	0.27973	6.50264e-05	-0.930026	-1.23429
53247103	chr16:53247103:A:G	6.96926e-09	-1.46546e-10	-1.08336	0.000223049	-1.46546e-10	-0.931721
53248291	chr16:53248291:G:A	0.0038376	10.9832	1.15225	3.10791e-05	-1.62137	-1.28121
53249097	chr16:53249097:T:C	0.000107398	7.79079	0.76864	2.89556e-05	-1.69919	-1.27415
53249554	chr16:53249554:T:C	1.69496e-09	-1.24382	-1.25339	0.000181815	0.156804	-1.29293
53249756	chr16:53249756:T:C	5.942e-09	-1.46546e-10	-1.24282	0.000170093	-1.46546e-10	-1.20277
53250054	chr16:53250054:G:A	0.00010123	7.55814	0.942139	3.00679e-05	-1.69765	-1.23801
53250395	chr16:53250395:G:A	2.69873e-08	0.270498	-3.11501e-10	0.000160765	-1.25917	-3.11501e-10
53251010	chr16:53251010:T:C	0.000107249	7.79573	0.762314	2.89347e-05	-1.69921	-1.27486
53251044	chr16:53251044:A:G	3.36191e-09	-0.539813	-1.27254	5.12955e-05	-1.10367	-1.29784
53251125	chr16:53251125:T:C	3.97505e-09	-1.64483	-3.11501e-10	0.000103536	-1.69919	-3.11501e-10
53251391	chr16:53251391:A:C	1.43186e-08	0.236151	-0.599462	3.16386e-05	-1.6733	-1.21144
53251883	chr16:53251883:C:T	5.28162e-09	-1.36063	-3.11501e-10	0.000107335	-1.66315	-3.11501e-10
53251966	chr16:53251966:C:A	0.00012188	7.72551	0.960415	3.01535e-05	-1.69918	-1.23363
53252427	chr16:53252427:A:G	3.44421e-08	0.514411	-3.11501e-10	0.000169367	-1.20704	-3.11501e-10
53252640	chr16:53252640:A:G	3.97046e-09	-1.64598	-3.11501e-10	0.000106245	-1.67337	-3.11501e-10
53253208	chr16:53253208:G:A	5.70685e-09	-1.46546e-10	-1.2832	0.000164749	-1.46546e-10	-1.23469
53253631	chr16:53253631:T:C	0.000101138	7.46595	1.03343	3.05598e-05	-1.69637	-1.22306
53254184	chr16:53254184:A:C	0.00380638	10.7738	1.35351	3.12472e-05	-1.63646	-1.26073
53254258	chr16:53254258:A:G	3.99403e-09	-1.64007	-3.11501e-10	0.000103672	-1.69789	-3.11501e-10
53255170	chr16:53255170:A:G	1.19252e-08	-1.46546e-10	-0.546211	0.000287186	-1.46546e-10	-0.678984
53255195	chr16:53255195:A:T	3.33976e-09	-0.538816	-1.28015	5.12296e-05	-1.10749	-1.2953
53255300	chr16:53255300:C:A	3.43494e-09	-0.509942	-1.28093	5.2316e-05	-1.08684	-1.29497
53256186	chr16:53256186:G:A	3.78715e-09	-0.39924	-1.29401	5.73472e-05	-1.00758	-1.28241
53256598	chr16:53256598:C:T	1.17722e-09	-1.67806	-1.18365	3.62855e-05	-1.50468	-1.24301
53256677	chr16:53256677:A:G	4.98598e-05	8.64581	-0.85371	5.79788e-05	-0.984814	-1.29422
53256929	chr16:53256929:A:G	3.09947e-09	-0.621672	-1.27196	4.81867e-05	-1.16607	-1.29796
53256971	chr16:53256971:A:AT	9.66208e-09	-1.46546e-10	-0.756658	0.00022689	-1.46546e-10	-0.914647
53257632	chr16:53257632:T:C	8.01344e-05	7.38995	0.876643	2.94667e-05	-1.69408	-1.26177
53257765	chr16:53257765:T:G	0.00250859	10.4943	1.2161	3.02127e-05	-1.6551	-1.27575
53257872	chr16:53257872:G:A	3.5628e-09	-0.482165	-1.27216	5.32248e-05	-1.06667	-1.29792
53258022	chr16:53258022:G:GTTGTT	5.62977e-09	-1.46546e-10	-1.2968	0.000155132	-1.46546e-10	-1.29484
53258601	chr16:53258601:A:G	1.16194e-08	-1.46546e-10	-0.572192	0.000375303	-1.46546e-10	-0.41138
53259299	chr16:53259299:A:G	0.00227724	10.3504	1.26323	3.01459e-05	-1.66231	-1.27076
53259852	chr16:53259852:C:CA	5.62754e-09	-1.46546e-10	-1.29719	0.00015521	-1.46546e-10	-1.29433
53261082	chr16:53261082:A:C	5.15772e-09	-1.38437	-3.11501e-10	0.0001236	-1.52206	-3.11501e-10
53261220	chr16:53261220:A:G	5.68499e-09	-1.46546e-10	-1.28704	0.000154478	-1.46546e-10	-1.29906
53261260	chr16:53261260:T:G	1.30106e-08	-1.46546e-10	-0.459107	0.000308045	-1.46546e-10	-0.608867
53262237	chr16:53262237:T:A	5.61934e-09	-1.46546e-10	-1.29865	0.000157978	-1.46546e-10	-1.27666
53262290	chr16:53262290:A:G	8.00391e-09	-1.46546e-10	-0.944937	0.000246503	-1.46546e-10	-0.83174
53262765	chr16:53262765:A:G	1.33173e-08	-1.46546e-10	-0.435807	0.000320278	-1.46546e-10	-0.569925
53263483	chr16:53263483:T:C	8.8217e-09	0.119212	-0.966865	2.95661e-05	-1.65896	-1.29352
53263773	chr16:53263773:T:G	0.00249133	10.5219	1.18155	3.01721e-05	-1.65341	-1.27879
53263895	chr16:53263895:G:T	1.21645e-09	-1.63923	-1.1897	3.33956e-05	-1.58341	-1.24728
53264471	chr16:53264471:G:C	0.000100161	7.67591	0.813759	2.91147e-05	-1.69875	-1.26912
53264953	chr16:53264953:G:A	6.58296e-09	-1.14038	-3.11501e-10	0.000106342	-1.67245	-3.11501e-10
53265304	chr16:53265304:A:G	5.85856e-09	-1.46546e-10	-1.25696	0.000166731	-1.46546e-10	-1.22273
53265768	chr16:53265768:GC:G	5.70517e-09	-1.46546e-10	-1.2835	0.000155184	-1.46546e-10	-1.2945
53265848	chr16:53265848:CAT:C	0.00262395	10.5129	1.2424	3.03891e-05	-1.65233	-1.2727
53266102	chr16:53266102:C:T	0.000100694	7.64305	0.851922	2.92576e-05	-1.69847	-1.2645
53266153	chr16:53266153:G:C	3.14036e-08	0.422057	-3.11501e-10	0.000161934	-1.25193	-3.11501e-10
53266376	chr16:53266376:C:A	5.69566e-09	-1.46546e-10	-1.28516	0.000154511	-1.46546e-10	-1.29884
53266575	chr16:53266575:A:T	0.00263822	10.6985	1.06223	3.02938e-05	-1.64076	-1.28741
53268471	chr16:53268471:G:A	0.000360627	8.75264	1.01809	7.15445e-05	-1.006	-1.06279
53269152	chr16:53269152:A:G	3.45935e-09	-0.519797	-1.26399	5.17427e-05	-1.09382	-1.29901
53269310	chr16:53269310:A:G	3.36714e-09	-0.545061	-1.26574	5.07928e-05	-1.11248	-1.29888
53269971	chr16:53269971:T:A	3.33202e-09	-0.55241	-1.26888	5.05713e-05	-1.11722	-1.29851
53270065	chr16:53270065:C:T	7.54884e-09	-1.46546e-10	-1.00347	0.000189283	-1.46546e-10	-1.09587
53270468	chr16:53270468:C:T	9.15871e-06	5.2423	0.855296	3.16873e-05	-1.62498	-1.25822
53270558	chr16:53270558:G:A	4.12338e-09	-1.60819	-3.11501e-10	0.000103817	-1.69648	-3.11501e-10
53270752	chr16:53270752:G:A	9.87982e-06	5.2885	0.884885	3.16692e-05	-1.62973	-1.25404
53270893	chr16:53270893:A:G	3.78928e-09	-1.69269	-3.11501e-10	0.000105657	-1.67891	-3.11501e-10
53270964	chr16:53270964:G:A	7.25994e-09	-1.46546e-10	-1.0425	0.00021953	-1.46546e-10	-0.947623
53271182	chr16:53271182:A:G	3.36534e-09	-0.542246	-1.26909	5.09456e-05	-1.10987	-1.29848
53271676	chr16:53271676:A:G	3.7683e-09	-1.69824	-3.11501e-10	0.000131151	-1.46276	-3.11501e-10
53272593	chr16:53272593:A:G	1.14813e-08	-1.46546e-10	-0.584148	0.000276139	-1.46546e-10	-0.718208
53272850	chr16:53272850:C:T	3.47574e-09	-0.510502	-1.26856	5.21034e-05	-1.08734	-1.29854
53272982	chr16:53272982:A:G	5.96958e-07	3.36698	-3.11501e-10	0.00182248	1.16884	-3.11501e-10
53273038	chr16:53273038:G:A	5.76799e-09	-1.46546e-10	-1.27254	0.000163204	-1.46546e-10	-1.24411
53274237	chr16:53274237:G:A	3.81979e-09	-1.68467	-3.11501e-10	0.000113275	-1.60929	-3.11501e-10
53274403	chr16:53274403:A:T	1.01087e-05	5.33661	0.859671	3.14017e-05	-1.6346	-1.25766
53274902	chr16:53274902:C:T	3.02514e-09	-0.919849	-0.998062	0.000301377	0.257535	-0.888288
53275316	chr16:53275316:C:G	6.33928e-09	-1.46546e-10	-1.1781	0.000184502	-1.46546e-10	-1.12145
53275833	chr16:53275833:T:C	3.5074e-09	-0.501301	-1.26869	5.24951e-05	-1.07985	-1.29854
53276464	chr16:53276464:C:T	0.000251312	8.10479	1.3048	2.93627e-05	-1.69891	-1.26048
53276740	chr16:53276740:A:G	3.35026e-09	-0.547165	-1.26866	5.07653e-05	-1.11335	-1.29855
53276904	chr16:53276904:G:T	1.05591e-05	5.38549	0.85439	3.12512e-05	-1.63889	-1.25817
53277502	chr16:53277502:A:G	1.50347e-09	-1.31808	-1.29901	0.000175632	0.0198243	-1.19054
53278034	chr16:53278034:A:G	6.29981e-09	-1.46546e-10	-1.18435	0.000159351	-1.46546e-10	-1.268
53278161	chr16:53278161:A:G	3.3963e-09	-0.531224	-1.27096	5.13614e-05	-1.10207	-1.29816
53278239	chr16:53278239:A:G	1.03108e-05	5.08027	1.13581	3.38597e-05	-1.60504	-1.21185
53278879	chr16:53278879:G:A	3.13083e-09	-0.622097	-1.26147	4.81255e-05	-1.16618	-1.29912
53279201	chr16:53279201:T:C	1.91521e-05	6.42821	0.407095	4.78208e-05	-1.27587	-1.19579
53279333	chr16:53279333:G:T	0.000221913	7.83513	1.45005	2.99641e-05	-1.69861	-1.2405
53279481	chr16:53279481:G:A	6.81575e-09	-1.46546e-10	-1.10563	0.000171935	-1.46546e-10	-1.19199
53279638	chr16:53279638:C:T	1.67133e-08	-0.208664	-3.11501e-10	0.00027698	-0.715168	-3.11501e-10
53279754	chr16:53279754:A:G	6.61321e-06	4.88927	0.882684	3.36266e-05	-1.58334	-1.24045
53280047	chr16:53280047:A:G	0.0022797	7.2742	4.34049	4.37364e-05	-1.67973	-0.881206
53280298	chr16:53280298:T:C	1.20011e-08	-0.53987	-3.11501e-10	0.000547928	-0.0329691	-3.11501e-10
53280306	chr16:53280306:CTG:C	1.62796e-08	-1.46546e-10	-0.234954	0.00025244	-1.46546e-10	-0.807941
53280619	chr16:53280619:T:G	3.71152e-09	-0.44719	-1.26624	5.45236e-05	-1.04165	-1.29883
53280767	chr16:53280767:C:T	4.80835e-06	6.30727	-0.854032	4.37592e-05	-1.26642	-1.29399
53280862	chr16:53280862:C:T	3.44695e-09	-0.521889	-1.26549	5.16618e-05	-1.09551	-1.29889
53281268	chr16:53281268:A:C	3.33644e-09	-0.553457	-1.26651	5.05146e-05	-1.11805	-1.2988
53281898	chr16:53281898:A:G	1.49364e-09	-1.33704	-1.28662	0.000156549	-0.0235624	-1.26218
53282145	chr16:53282145:T:C	1.72368e-08	-1.46546e-10	-0.17782	0.000262852	-1.46546e-10	-0.767524
53282655	chr16:53282655:T:C	3.3663e-09	-0.540974	-1.27008	5.10007e-05	-1.10895	-1.29832
53282942	chr16:53282942:A:G	0.00424382	10.9736	1.26247	3.17304e-05	-1.61129	-1.27054
53283406	chr16:53283406:AATGTGCTT:A	1.38467e-09	-1.40243	-1.29698	0.000139749	-0.189015	-1.21025
53283549	chr16:53283549:G:A	5.82741e-09	-1.46546e-10	-1.26229	0.00016697	-1.46546e-10	-1.2213
53283976	chr16:53283976:C:T	1.38429e-09	-1.40056	-1.29913	0.000136425	-0.18536	-1.23798
53284521	chr16:53284521:A:G	6.22649e-09	0.0952064	-1.29126	8.81013e-05	-0.593168	-1.26746
53284540	chr16:53284540:A:G	7.00715e-09	-1.46546e-10	-1.07794	0.0001768	-1.46546e-10	-1.16409
53284817	chr16:53284817:G:A	6.45679e-09	-1.46546e-10	-1.15973	0.000185766	-1.46546e-10	-1.11462
53285021	chr16:53285021:C:T	0.00309218	10.6433	1.2762	3.07219e-05	-1.64454	-1.2696
53285040	chr16:53285040:T:C	0.00241039	10.4551	1.21537	3.018e-05	-1.65618	-1.27575
53285226	chr16:53285226:C:T	1.77972e-08	-1.46546e-10	-0.145824	0.000268406	-1.46546e-10	-0.746611
53285307	chr16:53285307:C:G	6.33034e-08	-1.46546e-10	1.12307	0.00336702	-1.46546e-10	1.78267
53285933	chr16:53285933:A:G	0.00256297	10.4881	1.24375	3.02874e-05	-1.65546	-1.27292
53286113	chr16:53286113:G:A	0.0028277	10.5692	1.26089	3.05264e-05	-1.64916	-1.27136
53287323	chr16:53287323:C:T	3.23826e-09	-0.577868	-1.27196	4.96953e-05	-1.13519	-1.29801
53287446	chr16:53287446:G:A	4.28974e-09	-1.56864	-3.11501e-10	0.00010705	-1.66582	-3.11501e-10
53287697	chr16:53287697:G:A	3.59945e-09	-0.475419	-1.26867	5.34225e-05	-1.06231	-1.29857
53287822	chr16:53287822:T:C	0.000255656	8.28868	1.13804	6.77223e-05	-1.12096	-1.00274
53288208	chr16:53288208:T:C	7.19887e-05	7.40165	0.757742	2.90366e-05	-1.69482	-1.27574
53288281	chr16:53288281:A:G	0.00259611	10.4654	1.2793	3.03975e-05	-1.65562	-1.26913
53289001	chr16:53289001:G:C	6.38069e-05	7.25497	0.783776	2.95132e-05	-1.69122	-1.26305
53289213	chr16:53289213:G:A	3.54669e-09	-0.497029	-1.26182	5.25905e-05	-1.07747	-1.29911
53289342	chr16:53289342:C:T	1.58813e-07	-1.46546e-10	2.04286	0.000285879	-1.46546e-10	-0.683544
53289367	chr16:53289367:C:A	7.16143e-09	-1.46546e-10	-1.05616	0.000180957	-1.46546e-10	-1.14085
53289384	chr16:53289384:A:T	0.0214163	9.75347	4.10133	3.98858e-05	-1.69184	-0.961253
53289528	chr16:53289528:G:A	1.53843e-09	-1.29893	-1.29517	0.000169052	0.0424874	-1.25139
53289837	chr16:53289837:C:T	0.00760946	9.99417	2.82587	3.6071e-05	-1.68278	-1.07084
53289968	chr16:53289968:A:G	0.000104336	7.73381	0.796687	2.90402e-05	-1.699	-1.27143
53290146	chr16:53290146:T:C	7.40564e-05	9.30261	-1.1149	7.67535e-05	-0.821514	-1.177
53290149	chr16:53290149:C:T	6.01044e-09	-1.46546e-10	-1.23137	0.000178262	-1.46546e-10	-1.15586
53290527	chr16:53290527:T:C	4.80906e-05	7.03959	0.716384	2.9442e-05	-1.68583	-1.27086
53290679	chr16:53290679:G:A	3.85193e-09	-1.67629	-3.11501e-10	0.000111257	-1.62727	-3.11501e-10
53291161	chr16:53291161:C:A	5.93056e-09	-1.46546e-10	-1.24475	0.000169453	-1.46546e-10	-1.20654
53291270	chr16:53291270:G:T	7.22743e-09	-1.46546e-10	-1.04698	0.000170139	-1.46546e-10	-1.2025
53291685	chr16:53291685:C:A	3.3355e-09	-0.559634	-1.26061	5.02912e-05	-1.12215	-1.29914
53291779	chr16:53291779:G:A	0.00264436	10.4215	1.34158	3.05322e-05	-1.65835	-1.26198
53292389	chr16:53292389:C:A	7.69946e-08	-1.46546e-10	1.31887	0.00419099	-1.46546e-10	2.00158
53292948	chr16:53292948:G:A	0.000100887	7.5654	0.931492	3.00224e-05	-1.69794	-1.23923
53293129	chr16:53293129:A:G	0.00325962	10.6954	1.27689	3.08326e-05	-1.64108	-1.26946
53293452	chr16:53293452:C:CA	7.54513e-09	-1.46546e-10	-1.00396	0.000230706	-1.46546e-10	-0.897971
53293506	chr16:53293506:C:G	0.0027581	7.54283	4.26235	4.23657e-05	-1.69011	-0.902664
53293509	chr16:53293509:G:A	3.73977e-09	-0.434553	-1.27129	5.48997e-05	-1.03546	-1.29814
53293550	chr16:53293550:G:A	1.30692e-08	-1.46546e-10	-0.454608	0.00030987	-1.46546e-10	-0.602961
53293607	chr16:53293607:C:T	4.98087e-07	-1.46546e-10	3.18591	0.00269403	-1.46546e-10	1.55968
53293863	chr16:53293863:G:A	5.68979e-09	-1.46546e-10	-1.28619	0.000154505	-1.46546e-10	-1.29888
53294067	chr16:53294067:T:C	8.89201e-05	7.409	0.96163	3.02531e-05	-1.6951	-1.23442
53294490	chr16:53294490:G:T	1.03644e-08	-1.46546e-10	-0.686487	0.000340482	-1.46546e-10	-0.50875
53294875	chr16:53294875:T:C	8.97011e-05	7.52804	0.851334	2.92934e-05	-1.69688	-1.26487
53295149	chr16:53295149:C:T	5.84552e-09	-1.46546e-10	-1.25919	0.000173677	-1.46546e-10	-1.18191
53295350	chr16:53295350:T:C	5.61972e-09	-1.46546e-10	-1.29859	0.000162379	-1.46546e-10	-1.24918
53295572	chr16:53295572:G:A	8.70729e-09	0.028797	-0.889503	3.00917e-05	-1.64632	-1.28855
53295788	chr16:53295788:T:C	9.21244e-08	-1.46546e-10	1.49827	0.00511515	-1.46546e-10	2.20085
53296026	chr16:53296026:C:G	1.73039e-09	-1.27955	-1.19697	0.000168862	0.0890882	-1.29912
53296216	chr16:53296216:T:A	0.0024725	10.41	1.28587	3.02835e-05	-1.65994	-1.26857
53296489	chr16:53296489:A:G	4.57592e-05	6.81887	0.88741	3.0772e-05	-1.67321	-1.2393
53297274	chr16:53297274:G:C	1.46228e-08	-1.46546e-10	-0.342286	0.000344313	-1.46546e-10	-0.497561
53297679	chr16:53297679:A:T	0.00328085	10.7011	1.27762	3.08524e-05	-1.64072	-1.26918
53298014	chr16:53298014:T:A	6.30664e-09	-1.46546e-10	-1.18326	0.000193959	-1.46546e-10	-1.07147
53298028	chr16:53298028:A:C	3.28354e-09	-0.561248	-1.2747	5.03077e-05	-1.12367	-1.29729
53298085	chr16:53298085:A:G	4.00083e-09	-1.63836	-3.11501e-10	0.000104755	-1.68749	-3.11501e-10
53298264	chr16:53298264:C:T	5.67985e-09	-1.46546e-10	-1.28794	0.000157789	-1.46546e-10	-1.27785
53298278	chr16:53298278:G:A	0.00310644	10.5995	1.3246	3.0811e-05	-1.64729	-1.26395
53298530	chr16:53298530:T:C	9.25558e-05	7.61642	0.794283	2.90598e-05	-1.69806	-1.2717
53299441	chr16:53299441:G:A	5.63122e-09	-1.46546e-10	-1.29654	0.000155165	-1.46546e-10	-1.29463
53299657	chr16:53299657:G:T	7.95565e-09	-0.142201	-0.808784	3.16369e-05	-1.61141	-1.27338
53300257	chr16:53300257:G:A	1.23377e-08	-1.46546e-10	-0.512209	0.000298771	-1.46546e-10	-0.639435
53300284	chr16:53300284:C:T	1.957e-08	-1.46546e-10	-0.0508676	0.000275934	-1.46546e-10	-0.718953
53300404	chr16:53300404:C:T	4.0594e-05	6.61883	0.967677	3.09664e-05	-1.65881	-1.2474
53300414	chr16:53300414:C:CA	1.68358e-09	-1.3117	-1.19225	0.000159558	0.0322333	-1.29894
53300930	chr16:53300930:A:G	8.23796e-05	7.49377	0.800457	2.91282e-05	-1.69635	-1.27106
53301052	chr16:53301052:A:G	8.00002e-05	7.51479	0.750131	2.89544e-05	-1.69667	-1.27672
53301058	chr16:53301058:G:A	2.16348e-08	-1.46546e-10	0.0494358	0.000350753	-1.46546e-10	-0.479032
53302214	chr16:53302214:A:G	1.36815e-09	-1.4451	-1.26631	0.000138899	-0.283023	-1.12235
53302534	chr16:53302534:T:A	1.53158e-09	-1.30337	-1.2952	0.000167764	0.0346987	-1.25125
53302675	chr16:53302675:T:C	6.014e-09	-1.46546e-10	-1.23078	0.000165479	-1.46546e-10	-1.23027
53302731	chr16:53302731:T:C	0.000156525	8.72649	0.209612	5.91493e-05	-1.01337	-1.24568
53304974	chr16:53304974:A:G	3.23645e-09	-0.594842	-1.25555	4.90428e-05	-1.14736	-1.29906
53304986	chr16:53304986:G:T	1.40319e-09	-1.43349	-1.25263	0.000148561	-0.246577	-1.09154
53305771	chr16:53305771:G:T	5.93865e-09	-1.46546e-10	-1.24339	0.000163469	-1.46546e-10	-1.24249
53305964	chr16:53305964:C:T	0.00316634	10.7918	1.15142	3.08999e-05	-1.62853	-1.27983
53306168	chr16:53306168:G:A	0.000335397	9.07263	0.625573	7.3003e-05	-0.895828	-1.15278
53306536	chr16:53306536:A:G	3.37529e-09	-0.559718	-1.24867	5.0313e-05	-1.12234	-1.29851
53306559	chr16:53306559:T:C	3.25932e-09	-0.587743	-1.25561	4.93021e-05	-1.14209	-1.29906
53306611	chr16:53306611:T:C	3.85529e-09	-1.67542	-3.11501e-10	0.000103833	-1.69633	-3.11501e-10
53306926	chr16:53306926:C:T	1.03622e-08	-1.46546e-10	-0.686701	0.000340413	-1.46546e-10	-0.508953
53307406	chr16:53307406:C:T	0.0212672	10.2086	3.63916	3.66962e-05	-1.67179	-1.06465
53307888	chr16:53307888:T:C	1.45338e-08	-1.46546e-10	-0.348394	0.000340124	-1.46546e-10	-0.509804
53308412	chr16:53308412:TA:T	1.65404e-08	-1.46546e-10	-0.219062	0.000255191	-1.46546e-10	-0.797102
53308542	chr16:53308542:C:T	0.000121056	7.94277	0.736368	2.9181e-05	-1.698	-1.2676
53308948	chr16:53308948:C:T	0.0109146	10.4554	2.72535	3.62857e-05	-1.65591	-1.09178
53309159	chr16:53309159:T:G	0.00392435	10.9286	1.22923	3.14324e-05	-1.61793	-1.27335
53309267	chr16:53309267:T:C	8.31935e-05	9.27698	-0.972923	7.24338e-05	-0.790799	-1.26564
53309668	chr16:53309668:A:G	7.54974e-09	-1.46546e-10	-1.00335	0.000189295	-1.46546e-10	-1.09581
53309688	chr16:53309688:A:G	0.00450558	11.0568	1.23919	3.17904e-05	-1.60756	-1.27239
53309961	chr16:53309961:T:G	0.00368564	10.772	1.32308	3.11303e-05	-1.6368	-1.26413
53310399	chr16:53310399:G:C	1.39935e-09	-1.41208	-1.27678	0.000127762	-0.202477	-1.28647
53310722	chr16:53310722:G:A	5.71163e-09	-1.46546e-10	-1.28236	0.000154563	-1.46546e-10	-1.29851
53310969	chr16:53310969:C:T	1.66017e-06	5.19528	-0.805475	0.000553265	1.00476	-1.02803
53311123	chr16:53311123:T:C	1.45182e-09	-1.37598	-1.27607	0.000138679	-0.119963	-1.28699
53311193	chr16:53311193:T:C	1.4074e-09	-1.384	-1.29912	0.000143016	-0.138742	-1.23741
53311926	chr16:53311926:CA:C	0.000115645	7.98632	0.647089	2.92991e-05	-1.69708	-1.26448
53312216	chr16:53312216:C:T	5.64573e-09	-1.46546e-10	-1.29397	0.00015454	-1.46546e-10	-1.29866
53314295	chr16:53314295:T:A	8.33702e-05	7.51206	0.794116	2.91053e-05	-1.6966	-1.27159
53314335	chr16:53314335:A:G	5.61821e-09	-1.46546e-10	-1.29885	0.000159687	-1.46546e-10	-1.2659
53314602	chr16:53314602:T:C	1.20075e-08	-1.46546e-10	-0.539332	0.000286913	-1.46546e-10	-0.679933
53314671	chr16:53314671:T:C	0.00255095	10.3771	1.35001	3.04598e-05	-1.66179	-1.26092
53314879	chr16:53314879:C:G	5.627e-09	-1.46546e-10	-1.29729	0.000157939	-1.46546e-10	-1.2769
53315088	chr16:53315088:G:A	0.000104269	7.70502	0.824843	2.91469e-05	-1.69884	-1.26793
53315316	chr16:53315316:A:T	0.00337945	10.7104	1.29791	3.09006e-05	-1.64128	-1.26706
53315619	chr16:53315619:C:T	3.10425e-09	-0.6216	-1.27049	4.81708e-05	-1.1661	-1.29826
53315759	chr16:53315759:A:G	7.96544e-05	9.12228	-0.861693	6.62429e-05	-0.855553	-1.29023
53315875	chr16:53315875:G:A	3.12676e-09	-0.616538	-1.26833	4.83297e-05	-1.16247	-1.29859
53316129	chr16:53316129:G:A	3.14239e-09	-0.620235	-1.25965	4.82402e-05	-1.16378	-1.29914
53316186	chr16:53316186:T:C	3.22813e-09	-0.5867	-1.26627	4.93447e-05	-1.14146	-1.29883
53316870	chr16:53316870:A:C	1.35038e-09	-1.44443	-1.28004	0.000118643	-0.27906	-1.28393
53316927	chr16:53316927:G:A	0.00323172	10.6075	1.35612	3.09371e-05	-1.64687	-1.26028
53317194	chr16:53317194:G:T	0.000185674	8.64773	0.459153	6.10122e-05	-1.03019	-1.19785
53317245	chr16:53317245:C:T	7.55889e-09	-1.46546e-10	-1.00214	0.000175036	-1.46546e-10	-1.17412
53317553	chr16:53317553:C:G	3.20783e-09	-0.591048	-1.26823	4.9206e-05	-1.14449	-1.29861
53317572	chr16:53317572:A:G	3.16591e-09	-0.601796	-1.27063	4.88504e-05	-1.15212	-1.29823
53318417	chr16:53318417:T:C	0.000102838	7.70499	0.811051	2.90928e-05	-1.6989	-1.26972
53318777	chr16:53318777:A:G	3.21638e-09	-0.587379	-1.26923	4.93402e-05	-1.14191	-1.29846
53319119	chr16:53319119:A:G	6.06033e-09	-1.46546e-10	-1.2231	0.000159337	-1.46546e-10	-1.26809
53319423	chr16:53319423:T:C	3.22514e-09	-0.584007	-1.26988	4.9462e-05	-1.13955	-1.29836
53319577	chr16:53319577:C:T	7.51723e-05	7.40107	0.801598	2.91879e-05	-1.69441	-1.27094
53320485	chr16:53320485:A:G	3.4858e-09	-0.51686	-1.25931	5.18441e-05	-1.09173	-1.29914
53320500	chr16:53320500:C:T	1.0463e-08	-1.46546e-10	-0.677019	0.000254604	-1.46546e-10	-0.799406
53320819	chr16:53320819:C:A	8.89357e-05	7.45654	0.914259	2.99846e-05	-1.69642	-1.24201
53321918	chr16:53321918:A:G	1.89437e-06	5.41471	-0.892938	0.000532233	1.1241	-1.18613
53322896	chr16:53322896:G:A	4.22061e-09	-1.58489	-3.11501e-10	0.000105586	-1.67959	-3.11501e-10
53323595	chr16:53323595:A:G	1.11849e-08	-1.46546e-10	-0.610306	0.00026984	-1.46546e-10	-0.741283
53324577	chr16:53324577:T:C	4.23174e-09	-1.58225	-3.11501e-10	0.000104415	-1.69074	-3.11501e-10
53325618	chr16:53325618:T:A	2.8582e-09	-0.730882	-1.24379	4.51914e-05	-1.23056	-1.29765
53325672	chr16:53325672:A:G	5.70316e-09	-1.46546e-10	-1.28385	0.0001593	-1.46546e-10	-1.26833
53326361	chr16:53326361:G:T	1.57552e-09	-1.28558	-1.2847	0.000169765	0.0685001	-1.2732
53326770	chr16:53326770:A:C	3.69369e-09	-0.459252	-1.25899	5.39361e-05	-1.05217	-1.29914
53327007	chr16:53327007:A:G	7.15494e-09	-1.46546e-10	-1.05706	0.000180829	-1.46546e-10	-1.14156
53327211	chr16:53327211:T:G	5.01284e-09	-1.41286	-3.11501e-10	0.000103991	-1.6948	-3.11501e-10
53327600	chr16:53327600:A:G	7.99007e-09	-1.46546e-10	-0.946668	0.000246421	-1.46546e-10	-0.832073
53327943	chr16:53327943:T:C	5.61684e-09	-1.46546e-10	-1.2991	0.000156225	-1.46546e-10	-1.28782
53327953	chr16:53327953:C:A	3.3698e-09	-0.541547	-1.26847	5.09872e-05	-1.10897	-1.29857
53328039	chr16:53328039:C:T	3.4147e-09	-0.513983	-1.2828	5.22866e-05	-1.08811	-1.29426
53328319	chr16:53328319:A:T	3.24726e-09	-0.564243	-1.28281	5.03906e-05	-1.12508	-1.29423
53328363	chr16:53328363:C:T	1.67843e-09	-1.34256	-1.16444	0.000183072	-0.150272	-0.978963
53329389	chr16:53329389:T:C	4.42862e-05	8.54956	-0.875997	5.7223e-05	-1.00203	-1.29013
53329622	chr16:53329622:T:A	8.33244e-09	-1.46546e-10	-0.904712	0.000258553	-1.46546e-10	-0.784013
53329773	chr16:53329773:G:A	7.51308e-07	4.31362	-0.716673	0.000342441	0.457745	-0.96076
53330236	chr16:53330236:A:G	3.69398e-08	-1.46546e-10	0.584423	0.000435758	-1.46546e-10	-0.262026
53330433	chr16:53330433:TAAC:T	3.58403e-09	-0.465064	-1.28331	5.41385e-05	-1.0536	-1.29396
53330567	chr16:53330567:T:A	0.00224109	10.0891	1.50848	3.07644e-05	-1.67296	-1.23979
53331335	chr16:53331335:C:G	1.07841e-07	-1.46546e-10	1.65579	0.00024979	-1.46546e-10	-0.818491
53331748	chr16:53331748:T:A	0.000202366	8.11887	1.0741	3.03513e-05	-1.69637	-1.2299
53331885	chr16:53331885:T:TA	3.53794e-09	-0.487735	-1.27359	5.30196e-05	-1.07078	-1.29767
53332073	chr16:53332073:G:A	1.32856e-08	-1.46546e-10	-0.438185	0.000220765	-1.46546e-10	-0.942015
53332310	chr16:53332310:T:C	3.50943e-09	-0.497484	-1.27193	5.26364e-05	-1.07767	-1.29804
53332538	chr16:53332538:T:A	5.96859e-09	-1.46546e-10	-1.23836	0.000170895	-1.46546e-10	-1.19806
53332636	chr16:53332636:T:G	0.00371257	10.8439	1.25849	3.11067e-05	-1.63079	-1.2709
53332948	chr16:53332948:C:T	0.00320497	10.7702	1.18511	3.07553e-05	-1.63481	-1.27824
53333093	chr16:53333093:C:T	7.38323e-09	-1.46546e-10	-1.02566	0.000200754	-1.46546e-10	-1.03703
53333197	chr16:53333197:A:G	0.00350153	10.7575	1.28631	3.10047e-05	-1.63709	-1.26788
53333280	chr16:53333280:C:T	0.000215334	8.874	0.381079	6.30177e-05	-0.97633	-1.21937
53333881	chr16:53333881:A:G	1.33951e-08	-1.46546e-10	-0.429981	0.00031543	-1.46546e-10	-0.585177
53334021	chr16:53334021:G:A	5.5425e-05	8.98212	-1.0842	6.86334e-05	-0.909713	-1.20062
53334264	chr16:53334264:A:G	8.70931e-05	7.4413	0.90857	2.95704e-05	-1.6958	-1.25654
53334858	chr16:53334858:T:C	0.00260063	10.4293	1.31712	3.04746e-05	-1.65802	-1.2642
53334867	chr16:53334867:A:G	0.0162038	9.93947	3.63642	3.61232e-05	-1.68595	-1.06622
53335046	chr16:53335046:A:T	6.36075e-08	-1.46546e-10	1.12786	0.00338052	-1.46546e-10	1.78667
53335181	chr16:53335181:A:T	6.78953e-09	-1.10949	-3.11501e-10	0.000104351	-1.69135	-3.11501e-10
53335375	chr16:53335375:A:G	9.24739e-05	7.51957	0.890246	2.94602e-05	-1.6969	-1.25918
53335436	chr16:53335436:T:C	3.59484e-09	-0.472587	-1.27278	5.36087e-05	-1.05954	-1.29787
53335602	chr16:53335602:G:A	3.39346e-09	-0.529773	-1.27324	5.14462e-05	-1.10082	-1.29776
53335660	chr16:53335660:A:G	5.81421e-09	-1.46546e-10	-1.26456	0.000172496	-1.46546e-10	-1.18874
53336072	chr16:53336072:G:A	0.00183479	10.493	0.904554	2.96353e-05	-1.65431	-1.29584
53336109	chr16:53336109:T:C	0.00398494	11.0386	1.13458	3.17871e-05	-1.59887	-1.28119
53336244	chr16:53336244:T:C	3.56625e-09	-0.47655	-1.2768	5.35194e-05	-1.0623	-1.29677
53336452	chr16:53336452:C:T	8.09927e-09	0.359694	-1.29279	3.15366e-05	-1.67969	-1.20828
53336480	chr16:53336480:G:A	3.76911e-09	-0.430911	-1.26712	5.52397e-05	-1.02865	-1.29878
53336660	chr16:53336660:G:A	1.59869e-08	-1.46546e-10	-0.253095	0.000248895	-1.46546e-10	-0.822083
53336953	chr16:53336953:G:A	2.5911e-08	-1.46546e-10	0.229801	0.000340112	-1.46546e-10	-0.509837
53337296	chr16:53337296:G:A	1.44392e-09	-1.36497	-1.29254	0.000142583	-0.109615	-1.26958
53337551	chr16:53337551:A:G	0.00017719	8.31422	0.74589	2.91581e-05	-1.69186	-1.27452
53337876	chr16:53337876:A:T	2.90917e-09	-0.936357	-1.02064	0.000286903	0.23478	-0.914749
53338049	chr16:53338049:T:C	0.000174553	8.30856	0.736562	2.91269e-05	-1.69194	-1.27551
53338677	chr16:53338677:T:C	0.0157622	10.9444	2.60387	4.52112e-05	-1.62051	-0.907256
53339236	chr16:53339236:C:G	2.0203e-09	-1.07606	-1.24556	3.56156e-05	-1.46826	-1.29807
53339690	chr16:53339690:T:A	2.00899e-09	-1.09241	-1.23483	3.54381e-05	-1.47546	-1.29587
53339758	chr16:53339758:A:G	1.96453e-09	-1.11535	-1.23426	3.48223e-05	-1.49288	-1.29598
53341152	chr16:53341152:C:T	0.00502077	10.2088	2.19542	3.91292e-05	-1.64625	-1.02599
53341297	chr16:53341297:A:C	0.0064032	9.93613	2.71131	4.60224e-05	-1.66333	-0.846653
53341314	chr16:53341314:G:C	0.0139384	10.7946	2.6307	5.41666e-05	-1.59368	-0.753366
53341733	chr16:53341733:G:C	0.00278043	12.1394	-0.326144	0.000175357	0.0374706	-1.20976
53341791	chr16:53341791:T:C	0.00565124	10.1191	2.40342	5.88335e-05	-1.61569	-0.648713
53341931	chr16:53341931:T:A	6.48179e-07	1.28761	2.16169	7.80099e-05	-1.65504	-0.327234
53342039	chr16:53342039:G:A	1.85233e-09	-1.23759	-1.17083	0.0002272	0.0198979	-0.933182
53342052	chr16:53342052:T:C	0.000157657	9.87843	-0.935115	3.33863e-05	-1.60296	-1.22801
53342229	chr16:53342229:T:C	5.82723e-09	-0.924633	-0.337693	0.000418327	0.383647	-0.686497
53342256	chr16:53342256:C:G	1.05809e-08	-1.46546e-10	-0.665816	0.00025798	-1.46546e-10	-0.786233
53342879	chr16:53342879:A:G	1.85259e-09	-1.6892	-0.719087	4.79793e-05	-1.4703	-0.998046
53343018	chr16:53343018:G:A	1.20083e-09	-1.67631	-1.16554	7.57447e-05	-0.717355	-1.29439
53343091	chr16:53343091:A:G	1.21124e-08	-1.31317	0.782539	0.000115511	-0.869385	-0.720359
53343185	chr16:53343185:G:A	2.67394e-08	0.26127	-3.11501e-10	0.000454612	-0.219669	-3.11501e-10
53343450	chr16:53343450:T:C	3.93169e-09	-1.6558	-3.11501e-10	0.000131535	-1.45984	-3.11501e-10
53343512	chr16:53343512:C:T	1.23082e-09	-1.54629	-1.2709	3.4297e-05	-1.64199	-1.16207
53343592	chr16:53343592:C:A	1.18494e-08	-1.46546e-10	-0.552593	0.000285769	-1.46546e-10	-0.683931
53343820	chr16:53343820:T:A	6.33433e-09	-1.46546e-10	-1.17888	0.000205625	-1.46546e-10	-1.01306
53343987	chr16:53343987:A:T	1.11448e-08	-1.46546e-10	-0.613891	0.000235563	-1.46546e-10	-0.877133
53344235	chr16:53344235:T:C	1.36502e-09	-1.69723	-1.01647	5.17308e-05	-1.49184	-0.901216
53344458	chr16:53344458:C:A	2.48048e-09	-1.41759	-0.698824	3.64424e-05	-1.66671	-1.07667
53344688	chr16:53344688:T:G	1.7737e-09	-1.28903	-1.16276	2.91175e-05	-1.69539	-1.27238
53344886	chr16:53344886:T:A	5.7814e-09	-1.46546e-10	-1.27022	0.000155638	-1.46546e-10	-1.29158
53345019	chr16:53345019:T:C	6.20814e-09	-1.46546e-10	-1.19901	0.000168311	-1.46546e-10	-1.2133
53345259	chr16:53345259:G:T	2.36802e-09	-1.28543	-0.87738	3.1974e-05	-1.69477	-1.17942
53345310	chr16:53345310:T:G	5.68674e-09	-1.46546e-10	-1.28673	0.000154502	-1.46546e-10	-1.29891
53345456	chr16:53345456:C:CAT	5.82906e-09	-1.46546e-10	-1.26201	0.000156328	-1.46546e-10	-1.28715
53345689	chr16:53345689:T:G	5.66973e-09	-1.46546e-10	-1.28973	0.000154469	-1.46546e-10	-1.29912
53346309	chr16:53346309:A:C	8.52427e-09	-1.46546e-10	-0.88195	0.000208243	-1.46546e-10	-1.00041
53346817	chr16:53346817:T:C	1.16598e-09	-1.58212	-1.28919	5.00668e-05	-1.12681	-1.29894
53346850	chr16:53346850:T:A	7.53485e-09	-1.46546e-10	-1.00533	0.000227137	-1.46546e-10	-0.913561
53347047	chr16:53347047:T:C	2.69722e-08	-1.46546e-10	0.26994	0.000629305	-1.46546e-10	0.105503
53347158	chr16:53347158:A:G	8.48653e-09	-1.46546e-10	-0.886388	0.000207473	-1.46546e-10	-1.00411
53347182	chr16:53347182:T:C	1.41829e-08	-1.46546e-10	-0.372829	0.000318952	-1.46546e-10	-0.574072
53347287	chr16:53347287:A:G	8.47012e-09	-1.46546e-10	-0.888323	0.000207163	-1.46546e-10	-1.00561
53347501	chr16:53347501:G:A	5.83367e-09	-1.46546e-10	-1.26122	0.000155046	-1.46546e-10	-1.29539
53347629	chr16:53347629:C:T	5.82639e-09	-1.46546e-10	-1.26247	0.000154991	-1.46546e-10	-1.29575
53347811	chr16:53347811:T:C	1.63302e-08	-0.231854	-3.11501e-10	0.000754773	0.287304	-3.11501e-10
53347913	chr16:53347913:T:C	1.4093e-08	-1.46546e-10	-0.379187	0.000422913	-1.46546e-10	-0.291946
53347930	chr16:53347930:A:G	5.83552e-09	-1.46546e-10	-1.2609	0.000155061	-1.46546e-10	-1.29529
53348104	chr16:53348104:A:G	5.63444e-09	-1.46546e-10	-1.29597	0.000154945	-1.46546e-10	-1.29604
53348157	chr16:53348157:C:T	5.97278e-09	-1.46546e-10	-1.23766	0.000157978	-1.46546e-10	-1.27666
53348176	chr16:53348176:C:T	1.18111e-08	-1.46546e-10	-0.555826	0.00024394	-1.46546e-10	-0.842189
53348424	chr16:53348424:G:A	6.30447e-09	-1.46546e-10	-1.18361	0.00016386	-1.46546e-10	-1.2401
53348426	chr16:53348426:T:C	1.24346e-08	-1.46546e-10	-0.504386	0.000253977	-1.46546e-10	-0.80187
53348809	chr16:53348809:T:C	9.41098e-09	-1.46546e-10	-0.78299	0.000246985	-1.46546e-10	-0.829785
53348810	chr16:53348810:T:C	8.66503e-09	-1.46546e-10	-0.865572	0.00022832	-1.46546e-10	-0.908364
53348815	chr16:53348815:T:A	1.02044e-08	-1.46546e-10	-0.702049	0.000266842	-1.46546e-10	-0.752455
53348822	chr16:53348822:G:C	6.00914e-09	-1.46546e-10	-1.23159	0.000173283	-1.46546e-10	-1.18419
53348928	chr16:53348928:C:T	8.91107e-09	-1.46546e-10	-0.837574	0.000234699	-1.46546e-10	-0.880808
53348934	chr16:53348934:C:T	7.26603e-09	-1.46546e-10	-1.04166	0.000181972	-1.46546e-10	-1.13526
53349230	chr16:53349230:G:A	8.48968e-09	-0.886016	-3.11501e-10	0.000172854	-1.18667	-3.11501e-10
53349347	chr16:53349347:T:A	5.89092e-09	-1.46546e-10	-1.25145	0.00015555	-1.46546e-10	-1.29215
53349371	chr16:53349371:G:A	4.49715e-09	-1.52142	-3.11501e-10	0.000105029	-1.68488	-3.11501e-10
53349432	chr16:53349432:T:G	5.74081e-09	-1.46546e-10	-1.27727	0.000159047	-1.46546e-10	-1.26991
53349443	chr16:53349443:T:G	5.88567e-09	-1.46546e-10	-1.25235	0.000155494	-1.46546e-10	-1.29251
53349558	chr16:53349558:C:G	8.42744e-09	-1.46546e-10	-0.893375	0.000206524	-1.46546e-10	-1.0087
53349691	chr16:53349691:G:T	8.90567e-09	-1.46546e-10	-0.83818	0.000234457	-1.46546e-10	-0.88184
53349839	chr16:53349839:G:A	5.83625e-09	-1.46546e-10	-1.26078	0.000155047	-1.46546e-10	-1.29539
53349901	chr16:53349901:C:G	2.16505e-09	-0.994528	-1.25789	3.13377e-05	-1.60421	-1.29008
53350143	chr16:53350143:T:C	6.1136e-09	-1.46546e-10	-1.21435	0.000185783	-1.46546e-10	-1.11453
53350191	chr16:53350191:G:T	1.28478e-08	-1.46546e-10	-0.471695	0.000257549	-1.46546e-10	-0.787904
53350383	chr16:53350383:G:C	1.29655e-09	-1.64697	-1.11819	5.26208e-05	-1.13905	-1.23695
53350523	chr16:53350523:C:G	7.53214e-09	-1.46546e-10	-1.00569	0.000187735	-1.46546e-10	-1.10408
53350723	chr16:53350723:G:A	5.86955e-09	-1.46546e-10	-1.25509	0.000155338	-1.46546e-10	-1.29351
53350742	chr16:53350742:T:C	7.34464e-09	-1.46546e-10	-1.0309	0.000191834	-1.46546e-10	-1.08248
53350967	chr16:53350967:T:A	5.91615e-09	-1.46546e-10	-1.24718	0.000155811	-1.46546e-10	-1.29047
53351611	chr16:53351611:A:G	1.18855e-08	-1.46546e-10	-0.549549	0.000244714	-1.46546e-10	-0.839024
53351630	chr16:53351630:C:A	3.90436e-09	-1.66277	-3.11501e-10	0.000110621	-1.63301	-3.11501e-10
53351774	chr16:53351774:G:A	5.93186e-09	-1.46546e-10	-1.24453	0.00015598	-1.46546e-10	-1.28939
53352255	chr16:53352255:C:T	2.39271e-07	-1.46546e-10	2.45273	0.00455756	-1.46546e-10	2.08543
53352299	chr16:53352299:G:C	5.93241e-09	-1.46546e-10	-1.24444	0.000155975	-1.46546e-10	-1.28942
53352323	chr16:53352323:G:A	9.43631e-09	-1.46546e-10	-0.780303	0.000226563	-1.46546e-10	-0.916091
53352400	chr16:53352400:C:T	5.97277e-09	-1.46546e-10	-1.23766	0.000156457	-1.46546e-10	-1.28633
53352450	chr16:53352450:GT:G	6.6391e-09	-1.46546e-10	-1.13189	0.000224313	-1.46546e-10	-0.92607
53352485	chr16:53352485:T:C	6.40239e-09	-1.51758	0.349383	9.77301e-05	-1.3231	-0.433804
53352821	chr16:53352821:C:T	9.19954e-09	-1.46546e-10	-0.805714	0.000218688	-1.46546e-10	-0.951466
53353311	chr16:53353311:T:C	8.00814e-09	-0.944408	-3.11501e-10	0.000143954	-1.36962	-3.11501e-10
53353461	chr16:53353461:CA:C	9.99138e-09	-1.46546e-10	-0.723145	0.000342303	-1.46546e-10	-0.503417
53353569	chr16:53353569:A:T	1.08733e-09	-1.65198	-1.28915	6.29739e-05	-0.908294	-1.2881
53354017	chr16:53354017:G:A	3.4382e-09	-0.745429	-1.04449	0.000190375	-0.166511	-0.923604
53354087	chr16:53354087:T:A	6.2272e-09	-1.46546e-10	-1.19594	0.000182595	-1.46546e-10	-1.13184
53354245	chr16:53354245:A:T	1.15948e-09	-1.60183	-1.27507	5.38021e-05	-1.06728	-1.28652
53354548	chr16:53354548:A:G	1.16864e-09	-1.68541	-1.18361	4.50549e-05	-1.4238	-1.10743
53354778	chr16:53354778:AGAGATGGGGGCTGC:A	4.47052e-09	-1.52736	-3.11501e-10	0.000109841	-1.64008	-3.11501e-10
53354857	chr16:53354857:A:G	1.36804e-09	-1.45722	-1.25427	4.14433e-05	-1.33392	-1.28086
53354887	chr16:53354887:C:T	2.23209e-07	-1.46546e-10	2.38324	0.00425272	-1.46546e-10	2.0162
53355539	chr16:53355539:G:A	1.53042e-08	-1.46546e-10	-0.296741	0.000307882	-1.46546e-10	-0.609397
53355773	chr16:53355773:G:A	6.81545e-08	1.19691	-3.11501e-10	0.00368034	1.87165	-3.11501e-10
53356499	chr16:53356499:C:T	4.23279e-09	-1.58201	-3.11501e-10	0.000108023	-1.65677	-3.11501e-10
53356511	chr16:53356511:T:C	6.8299e-09	-1.46546e-10	-1.10356	0.000179048	-1.46546e-10	-1.15146
53356530	chr16:53356530:T:C	1.67874e-09	-1.37788	-1.12895	5.18021e-05	-1.09507	-1.29662
53356551	chr16:53356551:G:A	9.12973e-09	-1.46546e-10	-0.813331	0.000224727	-1.46546e-10	-0.924229
53356625	chr16:53356625:A:G	7.04867e-09	-1.46546e-10	-1.07203	0.000194041	-1.46546e-10	-1.07105
53357017	chr16:53357017:T:C	7.14494e-09	-1.46546e-10	-1.05846	0.000214911	-1.46546e-10	-0.968889
53357167	chr16:53357167:T:C	1.38792e-08	-1.46546e-10	-0.394475	0.000277412	-1.46546e-10	-0.713611
53357251	chr16:53357251:G:A	6.56502e-09	-1.46546e-10	-1.14311	0.000182399	-1.46546e-10	-1.13291
53357477	chr16:53357477:T:C	6.2963e-09	-1.46546e-10	-1.18491	0.000173632	-1.46546e-10	-1.18217
53357626	chr16:53357626:GC:G	3.93998e-09	-1.65369	-3.11501e-10	0.000128589	-1.48249	-3.11501e-10
53357761	chr16:53357761:A:G	1.45174e-09	-1.69643	-0.955673	5.41146e-05	-1.1648	-1.18321
53357809	chr16:53357809:C:A	6.574e-09	-1.46546e-10	-1.14175	0.00018276	-1.46546e-10	-1.13094
53357941	chr16:53357941:A:G	1.56849e-08	-1.46546e-10	-0.272171	0.000304415	-1.46546e-10	-0.620721
53358317	chr16:53358317:G:A	6.29569e-09	-1.46546e-10	-1.185	0.00017127	-1.46546e-10	-1.19587
53358401	chr16:53358401:G:A	2.7909e-08	-1.46546e-10	0.304081	0.000614221	-1.46546e-10	0.0812415
53358558	chr16:53358558:G:A	1.03937e-08	-1.46546e-10	-0.683666	0.000324876	-1.46546e-10	-0.555669
53358838	chr16:53358838:A:G	6.30423e-09	-1.46546e-10	-1.18365	0.000186278	-1.46546e-10	-1.11187
53358943	chr16:53358943:TA:T	1.90745e-09	-1.11974	-1.25936	3.44763e-05	-1.50856	-1.29028
53359216	chr16:53359216:C:T	8.88201e-09	-1.46546e-10	-0.840839	0.000231348	-1.46546e-10	-0.89519
53359251	chr16:53359251:C:A	7.25886e-09	-1.46546e-10	-1.04265	0.00019263	-1.46546e-10	-1.07834
53359794	chr16:53359794:C:T	6.52399e-09	-1.14938	-3.11501e-10	0.000158866	-1.27105	-3.11501e-10
53359916	chr16:53359916:A:C	2.4808e-08	-1.46546e-10	0.1863	0.000755371	-1.46546e-10	0.288096
53359964	chr16:53359964:A:G	1.15879e-09	-1.58021	-1.29729	3.47966e-05	-1.49255	-1.29704
53360374	chr16:53360374:A:G	1.10756e-09	-1.64165	-1.28105	2.90336e-05	-1.69565	-1.27501
53360460	chr16:53360460:GC:G	8.20561e-09	-1.46546e-10	-0.920049	0.000211165	-1.46546e-10	-0.986474
53360553	chr16:53360553:C:G	1.04477e-09	-1.68512	-1.29594	3.67862e-05	-1.50932	-1.22467
53361121	chr16:53361121:C:CAG	1.3682e-09	-1.55132	-1.16005	4.17269e-05	-1.45624	-1.15173
53361123	chr16:53361123:ACT:A	1.37265e-09	-1.55161	-1.15651	4.18615e-05	-1.45662	-1.14812
53361238	chr16:53361238:G:A	5.90121e-09	-1.46546e-10	-1.24971	0.00016125	-1.46546e-10	-1.25616
53361242	chr16:53361242:T:C	1.43646e-09	-1.36408	-1.2986	7.6746e-05	-0.736585	-1.26203
53361244	chr16:53361244:G:C	1.04869e-09	-1.67845	-1.29887	3.48203e-05	-1.54307	-1.24585
53361325	chr16:53361325:A:G	1.14494e-09	-1.69573	-1.19378	3.43524e-05	-1.69911	-1.10333
53361529	chr16:53361529:T:C	1.53278e-09	-1.32229	-1.27549	3.68225e-05	-1.45699	-1.27601
53362226	chr16:53362226:C:G	5.84734e-09	-1.46546e-10	-1.25888	0.000164081	-1.46546e-10	-1.23876
53362413	chr16:53362413:C:T	1.03022e-08	-1.46546e-10	-0.692509	0.000296671	-1.46546e-10	-0.646488
53362444	chr16:53362444:T:C	1.23039e-09	-1.68508	-1.13246	4.26867e-05	-1.51998	-1.06525
53362667	chr16:53362667:C:T	9.50799e-09	-1.46546e-10	-0.772735	0.000278564	-1.46546e-10	-0.709465
53362895	chr16:53362895:C:T	1.07104e-09	-1.66441	-1.29183	3.73418e-05	-1.44958	-1.26942
53362987	chr16:53362987:A:T	1.03487e-09	-1.69169	-1.2989	2.84666e-05	-1.69124	-1.29914
53363238	chr16:53363238:C:T	1.05773e-08	-1.46546e-10	-0.666153	0.000310359	-1.46546e-10	-0.601382
53363441	chr16:53363441:C:T	1.0283e-08	-1.46546e-10	-0.694377	0.000296127	-1.46546e-10	-0.648324
53363891	chr16:53363891:C:T	1.26328e-09	-1.69924	-1.09192	3.93701e-05	-1.69656	-0.969549
53364368	chr16:53364368:C:T	1.57699e-08	-1.46546e-10	-0.266763	0.00042321	-1.46546e-10	-0.291244
53364730	chr16:53364730:C:T	1.13736e-08	-1.46546e-10	-0.59357	0.000309637	-1.46546e-10	-0.603714
53364845	chr16:53364845:TAC:T	4.95736e-09	-1.42399	-3.11501e-10	0.000151292	-1.3199	-3.11501e-10
53365176	chr16:53365176:G:A	5.36307e-09	-1.34533	-3.11501e-10	0.000131196	-1.46242	-3.11501e-10
53365309	chr16:53365309:C:A	1.52682e-08	-1.46546e-10	-0.299092	0.000409993	-1.46546e-10	-0.322974
53365576	chr16:53365576:T:C	5.61918e-09	-1.46546e-10	-1.29868	0.000154466	-1.46546e-10	-1.29914
53365649	chr16:53365649:G:T	6.05212e-09	-1.46546e-10	-1.22446	0.00017118	-1.46546e-10	-1.1964
53365674	chr16:53365674:G:T	1.10991e-09	-1.62812	-1.29247	4.0968e-05	-1.35591	-1.27041
53366258	chr16:53366258:A:G	8.46626e-09	-0.888779	-3.11501e-10	0.000199357	-1.04402	-3.11501e-10
53367820	chr16:53367820:G:A	1.08623e-09	-1.66379	-1.27836	2.91764e-05	-1.6974	-1.26835
53367962	chr16:53367962:T:C	1.09357e-07	-1.46546e-10	1.66975	0.00214865	-1.46546e-10	1.33348
53368076	chr16:53368076:G:T	5.68893e-09	-1.46546e-10	-1.28635	0.000160452	-1.46546e-10	-1.26112
53368259	chr16:53368259:C:G	1.58228e-09	-1.65631	-0.90969	4.76621e-05	-1.61501	-0.859962
53368544	chr16:53368544:C:G	1.0591e-08	-1.46546e-10	-0.664858	0.000304263	-1.46546e-10	-0.621221
53368848	chr16:53368848:C:T	1.13273e-09	-1.69459	-1.20564	3.44314e-05	-1.68662	-1.11353
53368937	chr16:53368937:A:G	5.74414e-09	-1.27669	-3.11501e-10	0.000116509	-1.58114	-3.11501e-10
53369225	chr16:53369225:A:G	9.72217e-09	-1.46546e-10	-0.750459	0.000218015	-1.46546e-10	-0.95455
53369658	chr16:53369658:T:C	9.05104e-09	-1.46546e-10	-0.821988	0.000258365	-1.46546e-10	-0.784742
53369963	chr16:53369963:T:C	9.94324e-09	-1.46546e-10	-0.727974	0.000285103	-1.46546e-10	-0.686264
53370092	chr16:53370092:T:C	1.51628e-09	-1.68554	-0.923072	4.50815e-05	-1.65865	-0.871995
53370239	chr16:53370239:A:G	5.65199e-09	-1.46546e-10	-1.29286	0.000156946	-1.46546e-10	-1.28321
53370271	chr16:53370271:T:C	5.6268e-09	-1.46546e-10	-1.29733	0.000154471	-1.46546e-10	-1.29911
53370291	chr16:53370291:C:A	1.30487e-09	-1.50964	-1.24912	5.19201e-05	-1.10991	-1.27949
53370668	chr16:53370668:C:T	3.89525e-09	-1.66511	-3.11501e-10	0.000107409	-1.66247	-3.11501e-10
53370991	chr16:53370991:T:A	1.17417e-09	-1.63531	-1.229	3.67468e-05	-1.58826	-1.1468
53371208	chr16:53371208:C:A	5.74733e-09	-1.46546e-10	-1.27613	0.000163227	-1.46546e-10	-1.24397
53371528	chr16:53371528:G:A	8.0354e-08	-1.46546e-10	1.36157	0.0016496	-1.46546e-10	1.06918
53371583	chr16:53371583:T:C	9.34905e-09	-1.46546e-10	-0.789593	0.00021151	-1.46546e-10	-0.98484
53371804	chr16:53371804:T:C	1.19571e-09	-1.56475	-1.28138	3.02268e-05	-1.65864	-1.27174
53372178	chr16:53372178:C:T	5.66026e-09	-1.46546e-10	-1.2914	0.000156131	-1.46546e-10	-1.28842
53372536	chr16:53372536:G:A	1.50326e-09	-1.69558	-0.921648	4.29805e-05	-1.57607	-1.0023
53372751	chr16:53372751:T:C	6.09657e-09	-1.46546e-10	-1.21714	0.000173863	-1.46546e-10	-1.18085
53372956	chr16:53372956:C:A	5.10759e-09	-1.39414	-3.11501e-10	0.000121131	-1.54224	-3.11501e-10
53373159	chr16:53373159:C:T	5.7824e-09	-1.46546e-10	-1.27005	0.00015603	-1.46546e-10	-1.28907
53373535	chr16:53373535:A:G	5.11495e-09	-1.3927	-3.11501e-10	0.000122972	-1.52716	-3.11501e-10
53373594	chr16:53373594:C:G	3.72635e-09	-1.69619	-0.0132515	0.000111448	-1.56906	-0.0564982
53373600	chr16:53373600:CA:C	5.66941e-09	-1.46546e-10	-1.28978	0.000157749	-1.46546e-10	-1.27811
53373824	chr16:53373824:A:T	1.20335e-09	-1.55236	-1.2874	4.92357e-05	-1.1953	-1.24719
53373855	chr16:53373855:A:C	1.77518e-09	-1.699	-0.751965	4.87441e-05	-1.60775	-0.844778
53373916	chr16:53373916:G:C	1.28301e-09	-1.51564	-1.26002	4.02681e-05	-1.44735	-1.19621
53373930	chr16:53373930:A:G	1.88234e-09	-1.67956	-0.712798	6.13864e-05	-1.50059	-0.721335
53374099	chr16:53374099:T:A	1.21039e-08	-1.46546e-10	-0.53134	0.000317633	-1.46546e-10	-0.578215
53374297	chr16:53374297:G:A	6.3916e-09	-1.46546e-10	-1.16988	0.00017797	-1.46546e-10	-1.1575
53374402	chr16:53374402:T:TA	5.71426e-09	-1.46546e-10	-1.2819	0.000157803	-1.46546e-10	-1.27776
53374550	chr16:53374550:T:C	1.0528e-09	-1.67462	-1.29879	4.69608e-05	-1.24382	-1.24598
53374644	chr16:53374644:A:G	1.06923e-08	-1.46546e-10	-0.655343	0.000307071	-1.46546e-10	-0.612035
53375149	chr16:53375149:G:A	1.54179e-08	-0.289341	-3.11501e-10	0.000404468	-0.33654	-3.11501e-10
53375203	chr16:53375203:G:A	5.41878e-09	-1.335	-3.11501e-10	0.000147677	-1.34409	-3.11501e-10
53375316	chr16:53375316:C:T	1.25732e-09	-1.49764	-1.29824	5.27619e-05	-1.09766	-1.27566
53375363	chr16:53375363:G:A	1.46512e-09	-1.69918	-0.943748	4.01073e-05	-1.6244	-1.02316
53376796	chr16:53376796:G:C	1.1557e-09	-1.64979	-1.23037	5.75124e-05	-1.20406	-1.08305
53377209	chr16:53377209:C:T	6.05705e-09	-1.46546e-10	-1.22364	0.000175897	-1.46546e-10	-1.16922
53377210	chr16:53377210:G:A	6.92421e-09	-1.46546e-10	-1.08984	0.000201759	-1.46546e-10	-1.03204
53377335	chr16:53377335:T:C	5.61685e-09	-1.46546e-10	-1.2991	0.000154466	-1.46546e-10	-1.29914
53378132	chr16:53378132:C:G	5.8134e-09	-1.46546e-10	-1.2647	0.000164582	-1.46546e-10	-1.2357
53378249	chr16:53378249:T:C	1.06609e-09	-1.68781	-1.27306	2.87551e-05	-1.69845	-1.28185
53378360	chr16:53378360:G:T	1.41048e-09	-1.66305	-1.01789	4.47538e-05	-1.47034	-1.0676
53378396	chr16:53378396:T:C	1.16176e-09	-1.57593	-1.29901	3.51759e-05	-1.49388	-1.28487
53378507	chr16:53378507:T:C	1.11786e-09	-1.67464	-1.23881	2.94716e-05	-1.69913	-1.25655
53378584	chr16:53378584:T:G	2.74021e-09	-1.69917	-0.317666	7.52441e-05	-1.61843	-0.399948
53378602	chr16:53378602:C:A	7.78945e-09	-1.46546e-10	-0.972097	0.000245688	-1.46546e-10	-0.83505
53379024	chr16:53379024:A:T	1.0853e-09	-1.64852	-1.29449	5.29338e-05	-1.15094	-1.21913
53379404	chr16:53379404:T:C	1.2762e-09	-1.6761	-1.10488	3.96375e-05	-1.50703	-1.15231
53379815	chr16:53379815:G:A	6.53586e-09	-1.46546e-10	-1.14756	0.000195447	-1.46546e-10	-1.06382
53379840	chr16:53379840:T:A	5.99703e-09	-1.46546e-10	-1.2336	0.000162805	-1.46546e-10	-1.24656
53380176	chr16:53380176:TG:T	6.23874e-09	-1.46546e-10	-1.19409	0.000176537	-1.46546e-10	-1.16559
53380197	chr16:53380197:G:A	4.17324e-09	-1.59617	-3.11501e-10	0.000191238	-1.08559	-3.11501e-10
53380292	chr16:53380292:G:A	1.2091e-09	-1.66707	-1.16792	3.83447e-05	-1.63174	-1.06076
53380844	chr16:53380844:G:A	1.34312e-09	-1.57783	-1.15204	5.80591e-05	-1.03753	-1.24012
53380951	chr16:53380951:T:A	1.13683e-09	-1.68135	-1.21527	3.12621e-05	-1.65266	-1.24405
53381002	chr16:53381002:A:G	1.24816e-09	-1.67525	-1.12794	3.53635e-05	-1.67059	-1.10284
53381126	chr16:53381126:C:A	1.37194e-09	-1.44637	-1.26228	3.60934e-05	-1.48424	-1.26876
53381332	chr16:53381332:G:A	1.17364e-09	-1.66547	-1.19929	3.24506e-05	-1.62871	-1.23069
53381494	chr16:53381494:C:T	1.16128e-09	-1.60691	-1.26844	5.71309e-05	-1.10306	-1.19071
53381841	chr16:53381841:C:T	1.06988e-09	-1.66121	-1.29612	3.06678e-05	-1.62216	-1.29374
53382407	chr16:53382407:T:G	1.0959e-09	-1.63507	-1.29822	3.81907e-05	-1.40634	-1.29018
53382434	chr16:53382434:G:A	3.92269e-09	-1.65809	-3.11501e-10	0.000104128	-1.69349	-3.11501e-10
53382710	chr16:53382710:G:A	1.08635e-09	-1.65028	-1.29177	3.7338e-05	-1.44253	-1.27657
53383186	chr16:53383186:G:A	9.33144e-09	-1.46546e-10	-0.791478	0.000222731	-1.46546e-10	-0.93315
53383531	chr16:53383531:A:G	1.37011e-09	-1.46674	-1.24324	4.86933e-05	-1.19684	-1.25673
53383975	chr16:53383975:A:G	1.08595e-09	-1.64632	-1.2961	5.09716e-05	-1.1578	-1.25004
53384306	chr16:53384306:A:G	9.27642e-09	-1.46546e-10	-0.797392	0.000269853	-1.46546e-10	-0.741237
53384458	chr16:53384458:T:C	6.45526e-09	-1.46546e-10	-1.15997	0.000183568	-1.46546e-10	-1.12653
53384968	chr16:53384968:G:A	1.83565e-09	-1.67254	-0.744933	7.03462e-05	-1.37163	-0.714052
53385025	chr16:53385025:C:T	1.11778e-09	-1.63984	-1.27369	3.14445e-05	-1.59295	-1.29794
53385055	chr16:53385055:T:C	7.42054e-09	-1.46546e-10	-1.02062	0.00019808	-1.46546e-10	-1.05044
53385278	chr16:53385278:A:G	3.76718e-09	-1.69854	-3.11501e-10	0.000105031	-1.68486	-3.11501e-10
53385699	chr16:53385699:C:T	1.06331e-09	-1.66435	-1.29913	3.54317e-05	-1.47586	-1.29565
53385758	chr16:53385758:G:A	2.16614e-08	-1.46546e-10	0.0506634	0.00107465	-1.46546e-10	0.640635
53385875	chr16:53385875:A:G	2.60499e-08	0.235147	-3.11501e-10	0.000419583	-0.299852	-3.11501e-10
53386153	chr16:53386153:G:A	9.09068e-09	-1.46546e-10	-0.817618	0.000219191	-1.46546e-10	-0.94917
53386554	chr16:53386554:G:A	4.6751e-09	-1.48262	-3.11501e-10	0.00013001	-1.4715	-3.11501e-10
53386768	chr16:53386768:T:C	6.83236e-09	-1.46546e-10	-1.1032	0.000173596	-1.46546e-10	-1.18238
53386915	chr16:53386915:T:A	1.07427e-09	-1.66684	-1.28639	3.15826e-05	-1.63362	-1.25288
53387196	chr16:53387196:A:G	7.19242e-09	-1.46546e-10	-1.05184	0.000204258	-1.46546e-10	-1.01973
53387202	chr16:53387202:T:C	1.17957e-09	-1.57373	-1.28599	2.88354e-05	-1.68663	-1.29088
53387327	chr16:53387327:G:A	1.29431e-09	-1.49514	-1.27174	4.43553e-05	-1.30741	-1.23947
53387796	chr16:53387796:A:G	7.20793e-09	-1.04969	-3.11501e-10	0.000169626	-1.20552	-3.11501e-10
53388447	chr16:53388447:T:G	1.03243e-09	-1.6989	-1.29405	2.88551e-05	-1.67889	-1.29793
53388641	chr16:53388641:G:T	3.95979e-09	-1.64868	-3.11501e-10	0.00010566	-1.67889	-3.11501e-10
53389022	chr16:53389022:G:A	6.39564e-09	-1.46546e-10	-1.16925	0.000180797	-1.46546e-10	-1.14174
53389050	chr16:53389050:A:T	1.15675e-08	-1.46546e-10	-0.576672	0.000332073	-1.46546e-10	-0.533759
53389341	chr16:53389341:G:A	1.27435e-08	-1.46546e-10	-0.479842	0.000364757	-1.46546e-10	-0.439882
53389446	chr16:53389446:G:A	1.38618e-09	-1.68641	-1.01191	3.90324e-05	-1.68366	-0.991061
53389675	chr16:53389675:T:C	1.50298e-09	-1.35144	-1.26598	3.74924e-05	-1.48515	-1.22982
53389677	chr16:53389677:G:A	1.49787e-09	-1.35485	-1.26598	3.7414e-05	-1.48725	-1.22982
53389971	chr16:53389971:A:T	1.41721e-09	-1.65369	-1.02249	4.83173e-05	-1.44892	-1.01241
53390329	chr16:53390329:C:A	5.67579e-09	-1.46546e-10	-1.28866	0.000160244	-1.46546e-10	-1.26242
53390360	chr16:53390360:A:G	6.02836e-09	-1.46546e-10	-1.22839	0.000173747	-1.46546e-10	-1.18151
53390532	chr16:53390532:A:G	6.13704e-09	-1.46546e-10	-1.21052	0.000176542	-1.46546e-10	-1.16555
53391800	chr16:53391800:AT:A	5.66734e-09	-1.46546e-10	-1.29015	0.000155924	-1.46546e-10	-1.28975
53391900	chr16:53391900:T:A	8.42977e-09	-1.46546e-10	-0.893098	0.000244777	-1.46546e-10	-0.838767
53392070	chr16:53392070:T:C	6.08699e-09	-1.46546e-10	-1.21871	0.000174795	-1.46546e-10	-1.1755
53392166	chr16:53392166:C:A	5.62975e-09	-1.46546e-10	-1.2968	0.000154832	-1.46546e-10	-1.29677
53392345	chr16:53392345:C:T	1.27119e-08	-1.46546e-10	-0.482326	0.000363774	-1.46546e-10	-0.44258
53392974	chr16:53392974:G:A	5.67511e-09	-1.46546e-10	-1.28878	0.000160208	-1.46546e-10	-1.26264
53393029	chr16:53393029:C:T	5.67579e-09	-1.46546e-10	-1.28866	0.000160244	-1.46546e-10	-1.26242
53393509	chr16:53393509:C:T	8.53607e-09	-0.880567	-3.11501e-10	0.000182696	-1.13129	-3.11501e-10
53393614	chr16:53393614:G:T	6.3234e-09	-1.46546e-10	-1.18061	0.000173998	-1.46546e-10	-1.18007
53393843	chr16:53393843:T:G	2.01434e-08	-0.0219926	-3.11501e-10	0.00055189	-0.0257638	-3.11501e-10
53394203	chr16:53394203:T:C	3.79282e-09	-1.69176	-3.11501e-10	0.00010797	-1.65726	-3.11501e-10
53394253	chr16:53394253:G:C	5.97499e-09	-1.46546e-10	-1.23728	0.000170543	-1.46546e-10	-1.20013
53394847	chr16:53394847:C:T	7.55455e-09	-1.46546e-10	-1.00272	0.000214352	-1.46546e-10	-0.971492
53394937	chr16:53394937:C:G	1.0969e-09	-1.63385	-1.29853	2.82636e-05	-1.69924	-1.2983
53395261	chr16:53395261:C:T	1.57611e-09	-1.29061	-1.2793	4.34155e-05	-1.26922	-1.29907
53395268	chr16:53395268:C:T	1.37689e-09	-1.49834	-1.20669	4.60433e-05	-1.31216	-1.19737
53395293	chr16:53395293:T:C	1.07602e-09	-1.65434	-1.29726	2.82911e-05	-1.69754	-1.29902
53395483	chr16:53395483:G:T	7.27503e-09	-1.46546e-10	-1.04042	0.000206046	-1.46546e-10	-1.01102
53395863	chr16:53395863:G:A	2.07124e-09	-1.11901	-1.17771	5.46286e-05	-1.11232	-1.22624
53396068	chr16:53396068:G:A	7.8841e-09	-1.46546e-10	-0.96002	0.000208551	-1.46546e-10	-0.998931
53396191	chr16:53396191:A:G	6.32898e-09	-1.46546e-10	-1.17973	0.000168908	-1.46546e-10	-1.20976
53396388	chr16:53396388:C:T	2.32944e-09	-1.20367	-0.975574	7.44363e-05	-0.913757	-1.11541
53396617	chr16:53396617:A:G	6.78411e-09	-1.46546e-10	-1.11028	0.000202944	-1.46546e-10	-1.02618
53396747	chr16:53396747:A:G	7.2418e-09	-1.46546e-10	-1.045	0.0002152	-1.46546e-10	-0.967544
53397054	chr16:53397054:G:A	5.6394e-09	-1.46546e-10	-1.29509	0.00015614	-1.46546e-10	-1.28836
53397263	chr16:53397263:G:A	1.13938e-09	-1.60756	-1.28682	2.83656e-05	-1.69768	-1.29626
53397351	chr16:53397351:T:G	1.10383e-09	-1.63453	-1.29156	2.82657e-05	-1.6992	-1.29827
53397499	chr16:53397499:T:C	1.25549e-09	-1.59271	-1.20463	3.04124e-05	-1.69486	-1.2294
53397696	chr16:53397696:T:A	6.30048e-09	-1.46546e-10	-1.18424	0.000168334	-1.46546e-10	-1.21316
53397844	chr16:53397844:G:A	5.62565e-09	-1.46546e-10	-1.29753	0.00015524	-1.46546e-10	-1.29414
53397865	chr16:53397865:C:T	7.18797e-09	-1.46546e-10	-1.05246	0.000185734	-1.46546e-10	-1.1148
53397866	chr16:53397866:G:A	2.00282e-08	-0.0277253	-3.11501e-10	0.000535886	-0.0551908	-3.11501e-10
53397884	chr16:53397884:C:T	5.78866e-09	-1.46546e-10	-1.26897	0.000155089	-1.46546e-10	-1.29512
53397924	chr16:53397924:A:G	5.93436e-09	-1.46546e-10	-1.24411	0.000168149	-1.46546e-10	-1.21426
53398154	chr16:53398154:C:T	1.28471e-09	-1.54453	-1.22981	4.19855e-05	-1.37966	-1.22213
53398224	chr16:53398224:G:A	5.66174e-09	-1.46546e-10	-1.29114	0.000154535	-1.46546e-10	-1.2987
53398307	chr16:53398307:C:G	1.83891e-09	-1.16403	-1.25166	4.68837e-05	-1.21438	-1.27707
53398315	chr16:53398315:T:C	6.06394e-09	-1.46546e-10	-1.22251	0.000172055	-1.46546e-10	-1.1913
53398545	chr16:53398545:A:T	5.80551e-09	-1.46546e-10	-1.26606	0.000160036	-1.46546e-10	-1.26371
53398777	chr16:53398777:C:T	6.54972e-09	-1.46546e-10	-1.14545	0.000183037	-1.46546e-10	-1.12942
53398825	chr16:53398825:C:T	5.62204e-09	-1.46546e-10	-1.29817	0.000155255	-1.46546e-10	-1.29405
53399046	chr16:53399046:G:A	1.92583e-09	-1.64469	-0.724815	5.82603e-05	-1.48634	-0.787854
53399234	chr16:53399234:G:A	1.07354e-09	-1.68163	-1.27228	3.10298e-05	-1.61018	-1.29398
53399502	chr16:53399502:G:C	7.65354e-09	-1.46546e-10	-0.989699	0.000207461	-1.46546e-10	-1.00417
53400001	chr16:53400001:G:A	1.08103e-09	-1.6528	-1.29415	2.88383e-05	-1.69712	-1.28029
53400046	chr16:53400046:C:T	5.79552e-09	-1.46546e-10	-1.26778	0.000157526	-1.46546e-10	-1.27952
53400529	chr16:53400529:G:A	8.26116e-09	-1.46546e-10	-0.913302	0.000217905	-1.46546e-10	-0.955053
53400667	chr16:53400667:A:C	7.76757e-09	-1.46546e-10	-0.97491	0.000216729	-1.46546e-10	-0.960467
53401517	chr16:53401517:T:C	6.24801e-09	-1.46546e-10	-1.1926	0.000175203	-1.46546e-10	-1.17317
53402389	chr16:53402389:A:G	5.61807e-09	-1.46546e-10	-1.29888	0.000156442	-1.46546e-10	-1.28643
53402848	chr16:53402848:A:G	5.62014e-09	-1.46546e-10	-1.29851	0.00015514	-1.46546e-10	-1.29479
53403008	chr16:53403008:T:C	8.34908e-09	-1.46546e-10	-0.902717	0.000255544	-1.46546e-10	-0.79572
53403145	chr16:53403145:T:A	7.24225e-09	-1.46546e-10	-1.04493	0.000205061	-1.46546e-10	-1.01581
53403552	chr16:53403552:AGTACTTT:A	5.65307e-09	-1.46546e-10	-1.29267	0.000154608	-1.46546e-10	-1.29822
53403594	chr16:53403594:A:G	6.73103e-09	-1.46546e-10	-1.11814	0.000190562	-1.46546e-10	-1.08914
53404024	chr16:53404024:T:G	1.12529e-09	-1.64509	-1.26173	3.00672e-05	-1.69849	-1.23719
53404265	chr16:53404265:A:G	2.13595e-09	-0.998898	-1.26706	5.74234e-05	-0.995417	-1.29324
53404267	chr16:53404267:A:T	1.11547e-09	-1.67851	-1.23708	3.14047e-05	-1.68424	-1.20792
53404594	chr16:53404594:A:G	5.73564e-09	-1.46546e-10	-1.27817	0.000156245	-1.46546e-10	-1.28769
53404886	chr16:53404886:C:G	5.63085e-09	-1.46546e-10	-1.29661	0.000156244	-1.46546e-10	-1.28769
53405497	chr16:53405497:T:C	1.62855e-09	-1.27682	-1.26036	4.20059e-05	-1.31161	-1.28969
53405765	chr16:53405765:TACA:T	6.63523e-09	-1.46546e-10	-1.13247	0.00017531	-1.46546e-10	-1.17256
53406077	chr16:53406077:G:C	6.44699e-09	-1.46546e-10	-1.16125	0.000178633	-1.46546e-10	-1.15378
53406092	chr16:53406092:G:A	9.75102e-09	-1.46546e-10	-0.747495	0.000281266	-1.46546e-10	-0.699812
53406299	chr16:53406299:AG:A	6.56891e-09	-1.46546e-10	-1.14252	0.000188422	-1.46546e-10	-1.10043
53406450	chr16:53406450:A:G	5.61663e-09	-1.46546e-10	-1.29914	0.000154681	-1.46546e-10	-1.29775
53406527	chr16:53406527:A:G	6.39654e-09	-1.46546e-10	-1.16911	0.000170601	-1.46546e-10	-1.19979
53406606	chr16:53406606:G:A	8.62435e-09	-1.46546e-10	-0.870278	0.000241464	-1.46546e-10	-0.852392
53406874	chr16:53406874:G:A	6.73311e-09	-1.46546e-10	-1.11783	0.000190901	-1.46546e-10	-1.08736
53407323	chr16:53407323:A:T	8.46334e-09	-1.46546e-10	-0.889124	0.000228954	-1.46546e-10	-0.905593
53407352	chr16:53407352:G:A	6.82394e-09	-1.46546e-10	-1.10443	0.000196555	-1.46546e-10	-1.05817
53407442	chr16:53407442:T:C	6.92141e-09	-1.46546e-10	-1.09025	0.00019972	-1.46546e-10	-1.0422
53407454	chr16:53407454:T:C	5.74157e-09	-1.46546e-10	-1.27713	0.000154941	-1.46546e-10	-1.29607
53407642	chr16:53407642:A:G	7.71056e-09	-1.46546e-10	-0.982277	0.000231389	-1.46546e-10	-0.895012
53408246	chr16:53408246:T:C	1.03316e-09	-1.69708	-1.29517	2.94365e-05	-1.65783	-1.29905
53408373	chr16:53408373:TAGAC:T	1.30161e-09	-1.51036	-1.25091	4.31031e-05	-1.33114	-1.24438
53408537	chr16:53408537:G:A	8.08391e-09	-1.46546e-10	-0.934991	0.000213667	-1.46546e-10	-0.974693
53408553	chr16:53408553:A:G	6.79399e-09	-1.46546e-10	-1.10883	0.000195599	-1.46546e-10	-1.06304
53408694	chr16:53408694:G:A	1.45288e-09	-1.38733	-1.26399	5.13272e-05	-1.12982	-1.27107
53408826	chr16:53408826:C:A	7.27816e-09	-1.46546e-10	-1.03999	0.000206151	-1.46546e-10	-1.0105
53409142	chr16:53409142:T:C	8.16734e-09	-1.46546e-10	-0.924724	0.000221051	-1.46546e-10	-0.940722
53409357	chr16:53409357:A:C	7.26577e-09	-1.46546e-10	-1.04169	0.000205766	-1.46546e-10	-1.01237
53409724	chr16:53409724:C:A	1.55381e-09	-1.36895	-1.21521	4.09896e-05	-1.35905	-1.26674
53409892	chr16:53409892:T:C	6.30227e-09	-1.46546e-10	-1.18396	0.000180023	-1.46546e-10	-1.14603
53410518	chr16:53410518:C:T	6.85063e-09	-1.46546e-10	-1.10053	0.000197092	-1.46546e-10	-1.05544
53411163	chr16:53411163:A:T	1.44213e-09	-1.69881	-0.959935	4.13967e-05	-1.67577	-0.940141
53411167	chr16:53411167:C:T	7.16661e-09	-1.46546e-10	-1.05543	0.000206819	-1.46546e-10	-1.00727
53411170	chr16:53411170:A:G	6.58727e-09	-1.46546e-10	-1.13973	0.000188878	-1.46546e-10	-1.09801
53411446	chr16:53411446:T:C	1.48461e-09	-1.37811	-1.25161	3.85716e-05	-1.40993	-1.27666
53411713	chr16:53411713:A:G	6.01034e-09	-1.46546e-10	-1.23139	0.000169938	-1.46546e-10	-1.20368
53412845	chr16:53412845:T:C	1.56579e-09	-1.33826	-1.23822	4.0388e-05	-1.37273	-1.26785
53412958	chr16:53412958:G:A	6.25286e-09	-1.46546e-10	-1.19183	0.000167221	-1.46546e-10	-1.2198
53413140	chr16:53413140:G:A	5.61658e-09	-1.46546e-10	-1.29914	0.000154713	-1.46546e-10	-1.29754
53413284	chr16:53413284:C:A	1.76025e-08	-1.46546e-10	-0.156826	0.000438477	-1.46546e-10	-0.255806
53413533	chr16:53413533:G:A	7.01552e-09	-1.46546e-10	-1.07674	0.000197784	-1.46546e-10	-1.05194
53414065	chr16:53414065:G:A	1.09016e-09	-1.69085	-1.2477	2.99675e-05	-1.67382	-1.26518
53414505	chr16:53414505:C:T	6.11992e-09	-1.46546e-10	-1.21332	0.000171199	-1.46546e-10	-1.19628
53414783	chr16:53414783:AAAAG:A	5.7576e-09	-1.46546e-10	-1.27435	0.000159037	-1.46546e-10	-1.26998
53415152	chr16:53415152:G:T	1.11517e-09	-1.68453	-1.23133	3.58717e-05	-1.55723	-1.20193
53415265	chr16:53415265:T:G	6.01317e-09	-1.46546e-10	-1.23092	0.000168016	-1.46546e-10	-1.21505
53415279	chr16:53415279:G:GT	5.62148e-09	-1.46546e-10	-1.29827	0.000156035	-1.46546e-10	-1.28903
53415576	chr16:53415576:CAG:C	5.75688e-09	-1.46546e-10	-1.27447	0.000168278	-1.46546e-10	-1.2135
53415721	chr16:53415721:G:A	7.12793e-09	-1.46546e-10	-1.06085	0.00020617	-1.46546e-10	-1.01041
53416088	chr16:53416088:C:T	6.08317e-09	-1.46546e-10	-1.21934	0.0001666	-1.46546e-10	-1.22352
53416169	chr16:53416169:T:C	6.43563e-09	-1.46546e-10	-1.16302	0.000184328	-1.46546e-10	-1.1224
53416174	chr16:53416174:C:T	8.73378e-09	-1.46546e-10	-0.857669	0.000236143	-1.46546e-10	-0.874674
53416301	chr16:53416301:A:G	6.88014e-09	-1.46546e-10	-1.09623	0.000201124	-1.46546e-10	-1.03519
53416302	chr16:53416302:C:A	6.88014e-09	-1.46546e-10	-1.09623	0.000201124	-1.46546e-10	-1.03519
53416696	chr16:53416696:C:T	4.13111e-09	-1.60632	-3.11501e-10	0.000120623	-1.54644	-3.11501e-10
53417190	chr16:53417190:TCA:T	1.06566e-09	-1.66498	-1.29629	2.86493e-05	-1.69547	-1.28851
53417896	chr16:53417896:C:A	7.47577e-09	-1.46546e-10	-1.0132	0.000192251	-1.46546e-10	-1.08031
53418156	chr16:53418156:G:A	4.0954e-09	-1.615	-3.11501e-10	0.000103532	-1.69923	-3.11501e-10
53418172	chr16:53418172:G:A	1.39345e-08	-1.46546e-10	-0.3905	0.000427168	-1.46546e-10	-0.281936
53418308	chr16:53418308:CACT:C	1.50245e-09	-1.38575	-1.23201	3.98767e-05	-1.37563	-1.27769
53419127	chr16:53419127:A:G	6.12534e-09	-1.46546e-10	-1.21243	0.000164055	-1.46546e-10	-1.23891
53419212	chr16:53419212:C:A	9.31492e-09	-1.46546e-10	-0.79325	0.000267292	-1.46546e-10	-0.750772
53420027	chr16:53420027:T:G	1.06129e-09	-1.67647	-1.28892	3.2707e-05	-1.55715	-1.29438
53420165	chr16:53420165:A:G	1.07896e-09	-1.66347	-1.28539	2.91253e-05	-1.69602	-1.27148
53420399	chr16:53420399:A:G	6.25379e-09	-1.46546e-10	-1.19168	0.000167243	-1.46546e-10	-1.21966
53420540	chr16:53420540:A:G	5.67707e-09	-1.46546e-10	-1.28843	0.000154475	-1.46546e-10	-1.29908
53420684	chr16:53420684:C:G	3.94494e-09	-1.65243	-3.11501e-10	0.000104432	-1.69058	-3.11501e-10
53420845	chr16:53420845:G:A	7.3024e-09	-1.46546e-10	-1.03666	0.000247697	-1.46546e-10	-0.826907
53420891	chr16:53420891:C:A	4.45652e-09	-1.5305	-3.11501e-10	0.000103793	-1.69672	-3.11501e-10
53421201	chr16:53421201:T:C	6.84706e-09	-1.46546e-10	-1.10105	0.000173269	-1.46546e-10	-1.18427
53421471	chr16:53421471:C:T	1.18779e-09	-1.62487	-1.22791	3.70442e-05	-1.49928	-1.22772
53421548	chr16:53421548:G:A	8.89236e-09	-1.46546e-10	-0.839675	0.000234765	-1.46546e-10	-0.880529
53422004	chr16:53422004:T:A	7.32936e-09	-1.46546e-10	-1.03298	0.000207689	-1.46546e-10	-1.00307
53422131	chr16:53422131:G:A	8.56134e-09	-1.46546e-10	-0.877611	0.000226428	-1.46546e-10	-0.916688
53422160	chr16:53422160:T:C	5.62892e-09	-1.46546e-10	-1.29695	0.000157555	-1.46546e-10	-1.27934
53422364	chr16:53422364:T:C	1.23246e-09	-1.56926	-1.24659	3.83674e-05	-1.45408	-1.23782
53422479	chr16:53422479:G:C	1.14641e-09	-1.6029	-1.28533	3.49815e-05	-1.50121	-1.28308
53422749	chr16:53422749:G:A	1.27117e-09	-1.52585	-1.25909	3.42201e-05	-1.53314	-1.27316
53422905	chr16:53422905:T:A	6.09128e-09	-1.46546e-10	-1.21801	0.000170362	-1.46546e-10	-1.20119
53422922	chr16:53422922:A:C	2.39733e-08	-1.46546e-10	0.152072	0.000873946	-1.46546e-10	0.433905
53422954	chr16:53422954:C:T	4.07421e-09	-1.62019	-3.11501e-10	0.000103797	-1.69668	-3.11501e-10
53423389	chr16:53423389:G:A	1.04407e-09	-1.69512	-1.28662	2.98633e-05	-1.66457	-1.27791
53423592	chr16:53423592:G:A	5.87952e-09	-1.46546e-10	-1.25339	0.000156681	-1.46546e-10	-1.2849
53423649	chr16:53423649:T:G	6.14116e-09	-1.46546e-10	-1.20985	0.000171861	-1.46546e-10	-1.19243
53423844	chr16:53423844:A:C	3.77367e-09	-1.69682	-3.11501e-10	0.000128913	-1.47997	-3.11501e-10
53423857	chr16:53423857:T:G	5.86551e-09	-1.46546e-10	-1.25578	0.000160154	-1.46546e-10	-1.26298
53424297	chr16:53424297:A:G	5.63508e-09	-1.46546e-10	-1.29586	0.000154501	-1.46546e-10	-1.29891
53424402	chr16:53424402:G:T	7.14504e-09	-1.46546e-10	-1.05845	0.000206492	-1.46546e-10	-1.00885
53424727	chr16:53424727:C:A	5.89492e-09	-1.46546e-10	-1.25078	0.00016093	-1.46546e-10	-1.25814
53424900	chr16:53424900:G:A	2.27075e-09	-1.64604	-0.558712	5.9802e-05	-1.69923	-0.548848
53425114	chr16:53425114:C:G	6.61956e-09	-1.46546e-10	-1.13484	0.000185912	-1.46546e-10	-1.11384
53425160	chr16:53425160:T:C	6.64322e-09	-1.46546e-10	-1.13127	0.00018672	-1.46546e-10	-1.1095
53425294	chr16:53425294:C:T	5.9044e-09	-1.46546e-10	-1.24917	0.00016261	-1.46546e-10	-1.24776
53425432	chr16:53425432:G:A	3.81982e-09	-1.68466	-3.11501e-10	0.000103534	-1.69921	-3.11501e-10
53425797	chr16:53425797:C:T	5.6208e-09	-1.46546e-10	-1.29839	0.000154652	-1.46546e-10	-1.29793
53425833	chr16:53425833:G:A	1.43693e-09	-1.41814	-1.24423	3.86637e-05	-1.41036	-1.27385
53426260	chr16:53426260:C:T	9.34413e-09	-1.46546e-10	-0.790119	0.000306148	-1.46546e-10	-0.615045
53426319	chr16:53426319:G:C	6.85284e-09	-1.46546e-10	-1.1002	0.000197398	-1.46546e-10	-1.05389
53426485	chr16:53426485:A:G	1.15424e-09	-1.64716	-1.23426	3.26948e-05	-1.5758	-1.2761
53426934	chr16:53426934:G:A	5.69135e-09	-1.46546e-10	-1.28592	0.000154818	-1.46546e-10	-1.29686
53427327	chr16:53427327:AATAAAAGTTTTGTTGAT:A	9.0895e-09	-1.46546e-10	-0.817748	0.000239926	-1.46546e-10	-0.858781
53427590	chr16:53427590:G:A	6.70748e-09	-1.46546e-10	-1.12164	0.000176746	-1.46546e-10	-1.1644
53428740	chr16:53428740:G:A	7.01854e-09	-1.46546e-10	-1.07631	0.000202564	-1.46546e-10	-1.02806
53429261	chr16:53429261:G:A	6.63824e-09	-1.46546e-10	-1.13202	0.000186562	-1.46546e-10	-1.11035
53429699	chr16:53429699:G:A	3.85254e-09	-1.67613	-3.11501e-10	0.000115523	-1.58964	-3.11501e-10
53430342	chr16:53430342:TTAAC:T	5.6245e-09	-1.46546e-10	-1.29774	0.00015463	-1.46546e-10	-1.29808
53430866	chr16:53430866:C:T	6.23814e-09	-1.46546e-10	-1.19419	0.000169531	-1.46546e-10	-1.20608
53430989	chr16:53430989:T:C	9.5194e-09	-1.46546e-10	-0.771535	0.000250642	-1.46546e-10	-0.815088
53430994	chr16:53430994:T:G	9.54001e-09	-1.46546e-10	-0.769373	0.000251175	-1.46546e-10	-0.812964
53431388	chr16:53431388:A:G	7.41027e-09	-1.46546e-10	-1.022	0.000209845	-1.46546e-10	-0.992743
53431528	chr16:53431528:G:A	6.17892e-09	-1.46546e-10	-1.20372	0.000167198	-1.46546e-10	-1.21993
53432514	chr16:53432514:C:T	8.85677e-09	-1.46546e-10	-0.843685	0.000233855	-1.46546e-10	-0.884414
53432722	chr16:53432722:G:C	6.47305e-09	-1.46546e-10	-1.15722	0.000187487	-1.46546e-10	-1.1054
53432877	chr16:53432877:G:A	6.81439e-09	-1.46546e-10	-1.10583	0.000191816	-1.46546e-10	-1.08258
53433027	chr16:53433027:T:C	2.20321e-08	-1.46546e-10	0.0676319	0.000795428	-1.46546e-10	0.339767
53433308	chr16:53433308:G:A	7.77642e-09	-1.46546e-10	-0.973771	0.00022599	-1.46546e-10	-0.918623
53433570	chr16:53433570:G:T	5.84939e-09	-1.46546e-10	-1.25853	0.000158114	-1.46546e-10	-1.2758
53433810	chr16:53433810:A:G	1.71465e-09	-1.37186	-1.1138	4.41155e-05	-1.3605	-1.19181
53433929	chr16:53433929:T:TA	7.38379e-09	-1.46546e-10	-1.02558	0.000208882	-1.46546e-10	-0.997344
53433953	chr16:53433953:T:C	7.26977e-09	-1.46546e-10	-1.04114	0.000196646	-1.46546e-10	-1.05771
53434114	chr16:53434114:G:C	1.48406e-09	-1.38751	-1.24257	3.99067e-05	-1.37834	-1.27422
53434718	chr16:53434718:C:T	8.00123e-09	-1.46546e-10	-0.945272	0.000223387	-1.46546e-10	-0.930206
53434843	chr16:53434843:C:T	4.24274e-09	-1.57966	-3.11501e-10	0.000161284	-1.25595	-3.11501e-10
53434933	chr16:53434933:G:T	5.99306e-09	-1.46546e-10	-1.23427	0.000164198	-1.46546e-10	-1.23804
53435050	chr16:53435050:C:T	1.23303e-09	-1.5713	-1.2441	3.44509e-05	-1.5826	-1.21698
53435070	chr16:53435070:A:C	6.58928e-09	-1.46546e-10	-1.13942	0.000191307	-1.46546e-10	-1.08523
53435075	chr16:53435075:T:C	6.5972e-09	-1.46546e-10	-1.13822	0.000191589	-1.46546e-10	-1.08376
53435292	chr16:53435292:G:C	5.86683e-09	-1.46546e-10	-1.25555	0.000160926	-1.46546e-10	-1.25817
53435962	chr16:53435962:A:G	1.59136e-08	-1.46546e-10	-0.257691	0.000434633	-1.46546e-10	-0.264611
53436218	chr16:53436218:C:T	6.61477e-09	-1.46546e-10	-1.13556	0.000181694	-1.46546e-10	-1.13679
53436228	chr16:53436228:A:T	6.99576e-09	-1.46546e-10	-1.07956	0.000197247	-1.46546e-10	-1.05466
53436540	chr16:53436540:C:A	1.8482e-08	-1.46546e-10	-0.108067	0.000431285	-1.46546e-10	-0.272344
53436553	chr16:53436553:G:A	6.6341e-09	-1.46546e-10	-1.13264	0.000192816	-1.46546e-10	-1.07738
53436616	chr16:53436616:T:C	5.98473e-09	-1.46546e-10	-1.23566	0.000162568	-1.46546e-10	-1.24802
53436789	chr16:53436789:G:A	7.46516e-09	-1.46546e-10	-1.01462	0.000178119	-1.46546e-10	-1.15666
53436866	chr16:53436866:T:C	7.46209e-09	-1.46546e-10	-1.01503	0.000178045	-1.46546e-10	-1.15708
53437166	chr16:53437166:C:T	6.06153e-09	-1.46546e-10	-1.2229	0.000165092	-1.46546e-10	-1.23261
53437374	chr16:53437374:CTA:C	6.15578e-09	-1.46546e-10	-1.20748	0.000165039	-1.46546e-10	-1.23293
53437445	chr16:53437445:T:G	1.34377e-09	-1.48084	-1.24855	3.61264e-05	-1.47403	-1.27806
53437611	chr16:53437611:A:G	7.71625e-09	-1.46546e-10	-0.981539	0.000209171	-1.46546e-10	-0.995959
53437891	chr16:53437891:G:A	3.90145e-09	-1.66352	-3.11501e-10	0.000108752	-1.65004	-3.11501e-10
53438213	chr16:53438213:C:G	6.05709e-09	-1.46546e-10	-1.22364	0.000164375	-1.46546e-10	-1.23697
53438434	chr16:53438434:G:A	3.86324e-09	-1.67336	-3.11501e-10	0.000109767	-1.64075	-3.11501e-10
53438473	chr16:53438473:G:A	1.25071e-09	-1.58946	-1.21169	3.52724e-05	-1.59844	-1.17757
53438614	chr16:53438614:C:T	5.89382e-09	-1.46546e-10	-1.25096	0.00015472	-1.46546e-10	-1.2975
53439024	chr16:53439024:T:C	7.51357e-09	-1.46546e-10	-1.00816	0.00017457	-1.46546e-10	-1.17679
53439792	chr16:53439792:A:T	5.62294e-09	-1.46546e-10	-1.29801	0.000154469	-1.46546e-10	-1.29912
53440196	chr16:53440196:C:T	1.32252e-09	-1.51302	-1.23231	3.52691e-05	-1.52737	-1.24873
53440248	chr16:53440248:T:C	1.04459e-09	-1.68211	-1.29914	3.19207e-05	-1.57766	-1.2982
53440656	chr16:53440656:C:T	1.18812e-09	-1.55914	-1.29335	3.80975e-05	-1.41339	-1.28558
53440711	chr16:53440711:A:C	7.3804e-09	-1.46546e-10	-1.02604	0.000202736	-1.46546e-10	-1.02721
53440781	chr16:53440781:C:T	1.18832e-09	-1.5814	-1.27093	3.30574e-05	-1.59107	-1.2498
53440858	chr16:53440858:T:G	5.71946e-09	-1.46546e-10	-1.28099	0.00015927	-1.46546e-10	-1.26851
53441738	chr16:53441738:A:G	1.51494e-09	-1.37918	-1.23031	4.02134e-05	-1.3678	-1.27712
53441969	chr16:53441969:C:T	6.4401e-09	-1.46546e-10	-1.16232	0.000180688	-1.46546e-10	-1.14234
53442130	chr16:53442130:C:T	1.33486e-09	-1.63625	-1.09979	3.82474e-05	-1.54808	-1.14696
53442247	chr16:53442247:A:G	7.79064e-09	-1.46546e-10	-0.971945	0.000210928	-1.46546e-10	-0.987595
53442892	chr16:53442892:G:A	1.26866e-09	-1.52823	-1.25868	3.39935e-05	-1.54153	-1.27142
53443213	chr16:53443213:T:G	6.3471e-09	-1.46546e-10	-1.17687	0.000171474	-1.46546e-10	-1.19468
53443249	chr16:53443249:G:T	5.61817e-09	-1.46546e-10	-1.29886	0.000154537	-1.46546e-10	-1.29868
53443293	chr16:53443293:A:G	7.03693e-09	-1.46546e-10	-1.0737	0.000198619	-1.46546e-10	-1.04773
53443820	chr16:53443820:TGGG:T	1.22754e-09	-1.54556	-1.27429	3.88166e-05	-1.4	-1.28027
53443974	chr16:53443974:C:T	7.41145e-09	-1.46546e-10	-1.02184	0.00022586	-1.46546e-10	-0.919196
53444110	chr16:53444110:G:A	1.48305e-09	-1.4087	-1.22206	3.95697e-05	-1.40086	-1.26019
53444121	chr16:53444121:T:C	7.68794e-09	-1.46546e-10	-0.985214	0.000208342	-1.46546e-10	-0.99993
53444408	chr16:53444408:C:T	6.36462e-09	-1.46546e-10	-1.17411	0.000172002	-1.46546e-10	-1.19161
53444501	chr16:53444501:C:T	6.60646e-09	-1.46546e-10	-1.13682	0.000185394	-1.46546e-10	-1.11663
53444540	chr16:53444540:G:A	5.62407e-09	-1.46546e-10	-1.29781	0.000154673	-1.46546e-10	-1.2978
53444587	chr16:53444587:CAT:C	7.47222e-09	-1.46546e-10	-1.01368	0.000211675	-1.46546e-10	-0.98406
53444614	chr16:53444614:G:A	5.79455e-09	-1.46546e-10	-1.26795	0.000156185	-1.46546e-10	-1.28807
53444635	chr16:53444635:G:GTCAGGAGT	5.69091e-09	-1.46546e-10	-1.286	0.000159988	-1.46546e-10	-1.26401
53444673	chr16:53444673:C:A	5.62058e-09	-1.46546e-10	-1.29843	0.000155591	-1.46546e-10	-1.29188
53444744	chr16:53444744:A:G	5.92293e-09	-1.46546e-10	-1.24604	0.000165582	-1.46546e-10	-1.22965
53444799	chr16:53444799:G:A	7.8082e-09	-1.46546e-10	-0.969693	0.000202017	-1.46546e-10	-1.03076
53444943	chr16:53444943:T:C	4.32757e-09	-1.55986	-3.11501e-10	0.000109583	-1.64243	-3.11501e-10
53445528	chr16:53445528:A:G	7.29476e-09	-1.46546e-10	-1.03771	0.000213006	-1.46546e-10	-0.977791
53445592	chr16:53445592:G:A	7.24188e-09	-1.46546e-10	-1.04499	0.000209107	-1.46546e-10	-0.996269
53445619	chr16:53445619:C:T	5.86278e-09	-1.46546e-10	-1.25624	0.000160046	-1.46546e-10	-1.26365
53445694	chr16:53445694:T:C	6.86537e-09	-1.46546e-10	-1.09838	0.00020068	-1.46546e-10	-1.0374
53445740	chr16:53445740:G:A	1.16553e-09	-1.57382	-1.29786	3.65182e-05	-1.44274	-1.29856
53445923	chr16:53445923:C:G	6.60524e-09	-1.46546e-10	-1.137	0.000191854	-1.46546e-10	-1.08238
53445943	chr16:53445943:G:A	5.98798e-09	-1.46546e-10	-1.23511	0.000163258	-1.46546e-10	-1.24378
53445946	chr16:53445946:TAAGTAGAA:T	6.24041e-09	-1.46546e-10	-1.19382	0.00017428	-1.46546e-10	-1.17845
53446142	chr16:53446142:C:G	6.52444e-09	-1.46546e-10	-1.14931	0.000180702	-1.46546e-10	-1.14226
53446200	chr16:53446200:C:T	1.04002e-09	-1.68846	-1.29717	3.14826e-05	-1.59697	-1.29271
53446296	chr16:53446296:G:A	6.03537e-09	-1.46546e-10	-1.22723	0.000164478	-1.46546e-10	-1.23634
53446297	chr16:53446297:T:C	7.81161e-09	-1.46546e-10	-0.969257	0.000226887	-1.46546e-10	-0.914661
53446382	chr16:53446382:C:G	6.05843e-09	-1.46546e-10	-1.22342	0.000165118	-1.46546e-10	-1.23246
53446399	chr16:53446399:G:A	5.93943e-09	-1.46546e-10	-1.24325	0.000162025	-1.46546e-10	-1.25136
53446618	chr16:53446618:G:A	5.62476e-09	-1.46546e-10	-1.29769	0.000154665	-1.46546e-10	-1.29785
53446797	chr16:53446797:C:T	1.17501e-09	-1.6064	-1.25719	3.28578e-05	-1.61415	-1.23277
53447230	chr16:53447230:A:G	6.60444e-09	-1.46546e-10	-1.13713	0.00019182	-1.46546e-10	-1.08255
53447500	chr16:53447500:A:G	1.32438e-09	-1.6528	-1.09113	3.75523e-05	-1.57415	-1.13923
53447510	chr16:53447510:G:C	1.20359e-09	-1.54113	-1.29843	3.2829e-05	-1.54942	-1.29838
53448261	chr16:53448261:A:G	4.54568e-09	-1.51069	-3.11501e-10	0.000116867	-1.57808	-3.11501e-10
53448452	chr16:53448452:C:T	5.6652e-09	-1.46546e-10	-1.29052	0.000154562	-1.46546e-10	-1.29852
53448453	chr16:53448453:G:A	1.18592e-09	-1.58866	-1.26569	3.30549e-05	-1.59746	-1.24348
53448780	chr16:53448780:G:A	1.18805e-09	-1.59994	-1.25262	3.32387e-05	-1.60815	-1.22724
53449203	chr16:53449203:G:A	7.25659e-09	-1.46546e-10	-1.04296	0.000199445	-1.46546e-10	-1.04357
53449214	chr16:53449214:C:T	5.804e-09	-1.46546e-10	-1.26632	0.000170702	-1.46546e-10	-1.19919
53449226	chr16:53449226:A:G	1.11387e-09	-1.62056	-1.29647	3.483e-05	-1.49322	-1.29542
53449319	chr16:53449319:A:G	5.6235e-09	-1.46546e-10	-1.29791	0.000156933	-1.46546e-10	-1.28329
53449464	chr16:53449464:A:G	1.45761e-09	-1.42675	-1.22132	3.88263e-05	-1.41823	-1.26179
53449831	chr16:53449831:G:A	5.86248e-09	-1.46546e-10	-1.25629	0.000158382	-1.46546e-10	-1.2741
53449882	chr16:53449882:A:G	7.06454e-09	-1.46546e-10	-1.06978	0.000208055	-1.46546e-10	-1.00131
53450068	chr16:53450068:C:A	1.13488e-09	-1.63045	-1.26789	3.18238e-05	-1.63345	-1.24545
53450871	chr16:53450871:A:G	6.28525e-09	-1.46546e-10	-1.18666	0.000176052	-1.46546e-10	-1.16833
53451148	chr16:53451148:CACTT:C	7.1661e-09	-1.46546e-10	-1.05551	0.0001969	-1.46546e-10	-1.05642
53451289	chr16:53451289:T:G	5.23517e-09	-1.36947	-3.11501e-10	0.000156336	-1.28711	-3.11501e-10
53451469	chr16:53451469:G:A	5.68701e-09	-1.46546e-10	-1.28668	0.000154465	-1.46546e-10	-1.29914
53451995	chr16:53451995:TG:T	1.3818e-08	-0.398899	-3.11501e-10	0.000297587	-0.643407	-3.11501e-10
53452035	chr16:53452035:A:C	7.51734e-09	-1.46546e-10	-1.00765	0.00021767	-1.46546e-10	-0.956133
53452266	chr16:53452266:AAACT:A	8.5514e-09	-1.46546e-10	-0.878772	0.00024647	-1.46546e-10	-0.831874
53452820	chr16:53452820:C:T	5.05945e-09	-1.40361	-3.11501e-10	0.000150393	-1.32586	-3.11501e-10
53452927	chr16:53452927:C:T	6.4715e-09	-1.46546e-10	-1.15746	0.000172335	-1.46546e-10	-1.18967
53453306	chr16:53453306:C:T	1.21485e-09	-1.59639	-1.23386	3.41488e-05	-1.60469	-1.2037
53453636	chr16:53453636:C:T	5.6167e-09	-1.46546e-10	-1.29912	0.000155407	-1.46546e-10	-1.29307
53453677	chr16:53453677:G:A	4.87055e-09	-1.44166	-3.11501e-10	0.000144008	-1.36924	-3.11501e-10
53455044	chr16:53455044:T:C	6.4783e-09	-1.46546e-10	-1.15641	0.00018162	-1.46546e-10	-1.1372
53455404	chr16:53455404:A:T	5.96773e-09	-1.46546e-10	-1.2385	0.000164388	-1.46546e-10	-1.23688
53455479	chr16:53455479:G:C	6.28738e-09	-1.46546e-10	-1.18632	0.000168047	-1.46546e-10	-1.21487
53455529	chr16:53455529:A:G	3.84104e-09	-1.67913	-3.11501e-10	0.000109236	-1.6456	-3.11501e-10
53455793	chr16:53455793:G:A	1.19775e-09	-1.60085	-1.24357	3.35953e-05	-1.60889	-1.21584
53455984	chr16:53455984:C:G	6.11958e-09	-1.46546e-10	-1.21337	0.000171112	-1.46546e-10	-1.1968
53456119	chr16:53456119:T:G	1.2787e-08	-1.46546e-10	-0.476442	0.000351958	-1.46546e-10	-0.475603
53456595	chr16:53456595:G:A	5.85035e-09	-1.46546e-10	-1.25837	0.000158135	-1.46546e-10	-1.27567
53456815	chr16:53456815:A:G	6.67431e-09	-1.46546e-10	-1.1266	0.000187608	-1.46546e-10	-1.10476
53456964	chr16:53456964:A:G	3.97371e-09	-1.64517	-3.11501e-10	0.000104749	-1.68755	-3.11501e-10
53457960	chr16:53457960:C:T	6.16789e-09	-1.46546e-10	-1.20551	0.000167108	-1.46546e-10	-1.22048
53458946	chr16:53458946:A:G	8.16023e-09	-1.46546e-10	-0.925595	0.0002324	-1.46546e-10	-0.890654
53459670	chr16:53459670:A:G	7.68682e-09	-1.46546e-10	-0.98536	0.000210878	-1.46546e-10	-0.987834
53460911	chr16:53460911:G:C	6.65378e-09	-1.46546e-10	-1.12968	0.000179112	-1.46546e-10	-1.1511
53461210	chr16:53461210:C:T	6.65251e-09	-1.46546e-10	-1.12987	0.000194104	-1.46546e-10	-1.07072
53461397	chr16:53461397:C:T	6.02155e-09	-1.46546e-10	-1.22952	0.000158479	-1.46546e-10	-1.27349
53461660	chr16:53461660:T:A	8.16611e-09	-1.46546e-10	-0.924875	0.000232563	-1.46546e-10	-0.889953
53462138	chr16:53462138:A:G	6.60053e-09	-1.46546e-10	-1.13772	0.000191691	-1.46546e-10	-1.08323
53462330	chr16:53462330:T:G	4.05612e-09	-1.62464	-3.11501e-10	0.000104063	-1.69411	-3.11501e-10
53462375	chr16:53462375:A:G	5.99699e-09	-1.46546e-10	-1.23361	0.000165199	-1.46546e-10	-1.23196
53462686	chr16:53462686:G:A	1.21887e-09	-1.60068	-1.22626	3.43093e-05	-1.6088	-1.19489
53462889	chr16:53462889:G:A	5.85035e-09	-1.46546e-10	-1.25837	0.000158135	-1.46546e-10	-1.27567
53462902	chr16:53462902:A:G	6.44077e-09	-1.46546e-10	-1.16222	0.000173863	-1.46546e-10	-1.18085
53463071	chr16:53463071:C:T	5.65796e-09	-1.46546e-10	-1.2918	0.000158508	-1.46546e-10	-1.27331
53463339	chr16:53463339:G:A	6.25099e-09	-1.46546e-10	-1.19213	0.000167175	-1.46546e-10	-1.22007
53463505	chr16:53463505:G:T	1.15755e-09	-1.6221	-1.25647	3.23865e-05	-1.62874	-1.23264
53463862	chr16:53463862:C:T	1.17359e-09	-1.56589	-1.29891	3.69097e-05	-1.43151	-1.29913
53464490	chr16:53464490:T:C	1.28105e-09	-1.58677	-1.19042	3.56594e-05	-1.59579	-1.16931
53464796	chr16:53464796:G:T	6.75396e-09	-1.46546e-10	-1.11474	0.000178631	-1.46546e-10	-1.15379
53465139	chr16:53465139:C:T	2.63145e-08	0.245253	-3.11501e-10	0.000493981	-0.136615	-3.11501e-10
53465299	chr16:53465299:T:C	5.80006e-09	-1.46546e-10	-1.267	0.000155207	-1.46546e-10	-1.29435
53465378	chr16:53465378:G:T	5.69997e-09	-1.46546e-10	-1.28441	0.000154853	-1.46546e-10	-1.29664
53465462	chr16:53465462:G:C	3.78404e-09	-1.69407	-3.11501e-10	0.000103535	-1.6992	-3.11501e-10
53465687	chr16:53465687:A:G	1.18775e-09	-1.6054	-1.24741	3.32767e-05	-1.6138	-1.22045
53465743	chr16:53465743:C:T	7.2341e-09	-1.46546e-10	-1.04606	0.00018679	-1.46546e-10	-1.10913
53465813	chr16:53465813:T:C	1.474e-09	-1.39045	-1.24644	3.94027e-05	-1.37944	-1.28584
53466115	chr16:53466115:T:C	8.91204e-09	-1.46546e-10	-0.837465	0.000234999	-1.46546e-10	-0.879534
53466584	chr16:53466584:C:T	8.27715e-09	-1.46546e-10	-0.911369	0.00023631	-1.46546e-10	-0.873968
53467630	chr16:53467630:C:T	6.68768e-09	-1.46546e-10	-1.1246	0.000185223	-1.46546e-10	-1.11755
53467844	chr16:53467844:A:G	7.46103e-09	-1.46546e-10	-1.01517	0.0002161	-1.46546e-10	-0.963373
53467971	chr16:53467971:A:C	7.16691e-09	-1.46546e-10	-1.05539	0.000210516	-1.46546e-10	-0.989553
53467982	chr16:53467982:A:G	2.21984e-09	-0.963896	-1.26354	6.51603e-05	-0.939052	-1.22321
53468034	chr16:53468034:G:A	1.08973e-09	-1.64539	-1.29355	2.96908e-05	-1.64955	-1.29873
53468256	chr16:53468256:A:T	4.31392e-09	-0.275231	-1.28779	0.00013842	-0.117483	-1.29134
53468445	chr16:53468445:C:T	7.48432e-09	-1.46546e-10	-1.01206	0.000211726	-1.46546e-10	-0.983821
53469198	chr16:53469198:C:G	3.82231e-09	-1.68401	-3.11501e-10	0.000106449	-1.67145	-3.11501e-10
53470022	chr16:53470022:G:A	1.47206e-09	-1.39858	-1.23963	3.95259e-05	-1.38964	-1.27252
53470031	chr16:53470031:C:G	1.38589e-09	-1.40487	-1.29366	4.71929e-05	-1.19885	-1.28602
53470624	chr16:53470624:A:T	3.91733e-09	-1.65946	-3.11501e-10	0.000111953	-1.62104	-3.11501e-10
53470809	chr16:53470809:T:C	1.44448e-09	-1.41656	-1.24056	3.87607e-05	-1.4088	-1.2729
53471342	chr16:53471342:AC:A	5.6168e-09	-1.46546e-10	-1.29911	0.00015544	-1.46546e-10	-1.29286
53471465	chr16:53471465:T:C	1.14082e-09	-1.60947	-1.28364	3.81898e-05	-1.42184	-1.27471
53472412	chr16:53472412:C:G	2.32089e-08	-1.46546e-10	0.11967	0.000622591	-1.46546e-10	0.0947762
53472658	chr16:53472658:G:C	8.15843e-09	-1.46546e-10	-0.925815	0.000232338	-1.46546e-10	-0.890919
53472698	chr16:53472698:C:T	5.98036e-09	-1.46546e-10	-1.23639	0.000163743	-1.46546e-10	-1.24082
53472931	chr16:53472931:T:A	6.49812e-09	-1.46546e-10	-1.15335	0.000175308	-1.46546e-10	-1.17257
53473052	chr16:53473052:T:C	7.44877e-09	-1.46546e-10	-1.01682	0.000211025	-1.46546e-10	-0.987136
53473465	chr16:53473465:G:A	9.6323e-09	-1.46546e-10	-0.759745	0.000276294	-1.46546e-10	-0.717646
53474258	chr16:53474258:T:C	1.08949e-08	-1.42639	0.789816	0.00026993	-1.43423	0.693276
53474510	chr16:53474510:T:C	7.5555e-09	-1.46546e-10	-1.00259	0.000207461	-1.46546e-10	-1.00417
53474595	chr16:53474595:C:T	1.19136e-09	-1.60401	-1.24576	3.40294e-05	-1.61059	-1.2013
53474728	chr16:53474728:G:A	1.00118e-08	-1.43055	0.70945	0.000248857	-1.43853	0.616295
53475081	chr16:53475081:G:A	6.49988e-09	-1.46546e-10	-1.15308	0.00017535	-1.46546e-10	-1.17233
53475171	chr16:53475171:C:A	7.79738e-09	-1.46546e-10	-0.97108	0.000214248	-1.46546e-10	-0.971979
53475219	chr16:53475219:G:A	1.18565e-09	-1.55544	-1.29914	3.828e-05	-1.3999	-1.29428
53475339	chr16:53475339:C:T	6.99671e-09	-1.46546e-10	-1.07943	0.000197472	-1.46546e-10	-1.05352
53476024	chr16:53476024:G:A	1.34511e-09	-1.47597	-1.25242	3.62692e-05	-1.46757	-1.28058
53476557	chr16:53476557:A:T	5.94908e-09	-1.46546e-10	-1.24163	0.000162341	-1.46546e-10	-1.24941
53476592	chr16:53476592:A:G	2.3264e-09	-1.55682	-0.623722	5.73158e-05	-1.67903	-0.611509
53476775	chr16:53476775:G:A	1.20226e-09	-1.59965	-1.24101	3.37426e-05	-1.60782	-1.21253
53476794	chr16:53476794:C:T	6.17867e-09	-1.46546e-10	-1.20376	0.00016895	-1.46546e-10	-1.20951
53476819	chr16:53476819:T:C	1.05134e-09	-1.69038	-1.28442	3.18887e-05	-1.60264	-1.27423
53477036	chr16:53477036:C:T	6.08123e-09	-1.46546e-10	-1.21966	0.000160009	-1.46546e-10	-1.26388
53478014	chr16:53478014:G:A	1.17802e-09	-1.56189	-1.29914	3.22307e-05	-1.56976	-1.29643
53478170	chr16:53478170:C:T	6.85704e-09	-1.46546e-10	-1.09959	0.00019709	-1.46546e-10	-1.05545
53478491	chr16:53478491:C:T	6.82663e-09	-1.46546e-10	-1.10404	0.000185273	-1.46546e-10	-1.11728
53478576	chr16:53478576:G:A	1.12822e-09	-1.61456	-1.28967	3.17118e-05	-1.6127	-1.26973
53479143	chr16:53479143:T:C	1.14608e-09	-1.6032	-1.28532	3.21725e-05	-1.60885	-1.25915
53479540	chr16:53479540:C:G	1.52797e-09	-1.36951	-1.23141	4.05516e-05	-1.35887	-1.27767
53480530	chr16:53480530:G:A	5.65748e-09	-1.46546e-10	-1.29189	0.000158482	-1.46546e-10	-1.27347
53480884	chr16:53480884:T:C	7.22651e-09	-1.04711	-3.11501e-10	0.000133676	-1.44369	-3.11501e-10
53480908	chr16:53480908:C:T	1.16884e-09	-1.57215	-1.2967	3.72067e-05	-1.43141	-1.29121
53480938	chr16:53480938:C:A	1.06614e-09	-1.69087	-1.26996	3.24073e-05	-1.60402	-1.2567
53481181	chr16:53481181:T:C	1.14833e-09	-1.58913	-1.29743	3.62438e-05	-1.45623	-1.29261
53481514	chr16:53481514:A:G	5.61669e-09	-1.46546e-10	-1.29912	0.000155236	-1.46546e-10	-1.29417
53482047	chr16:53482047:T:C	1.2049e-09	-1.61006	-1.22842	3.39203e-05	-1.61786	-1.19724
53482764	chr16:53482764:C:T	1.20295e-09	-1.60274	-1.23736	3.43879e-05	-1.60997	-1.19143
53482912	chr16:53482912:A:G	1.20902e-09	-1.56341	-1.27165	3.83576e-05	-1.4255	-1.26666
53483038	chr16:53483038:A:T	1.28882e-09	-1.52568	-1.24546	3.68544e-05	-1.53283	-1.1993
53483330	chr16:53483330:G:A	1.16723e-09	-1.57377	-1.29646	3.72429e-05	-1.43095	-1.2907
53483478	chr16:53483478:C:T	9.55622e-09	-1.46546e-10	-0.767675	0.00028101	-1.46546e-10	-0.700724
53483545	chr16:53483545:A:G	2.37868e-08	-1.46546e-10	0.144262	0.000572806	-1.46546e-10	0.0114339
53483902	chr16:53483902:A:T	5.61659e-09	-1.46546e-10	-1.29914	0.000154469	-1.46546e-10	-1.29912
53483979	chr16:53483979:TAA:T	1.58287e-09	-1.31759	-1.24804	4.23982e-05	-1.30515	-1.28686
53484293	chr16:53484293:T:C	5.36574e-09	-1.34483	-3.11501e-10	0.000160839	-1.25871	-3.11501e-10
53484316	chr16:53484316:T:C	1.43887e-09	-1.42035	-1.24066	3.86122e-05	-1.41241	-1.27314
53484758	chr16:53484758:GCTCTGGGAA:G	7.72669e-09	-1.46546e-10	-0.980187	0.000212937	-1.46546e-10	-0.978115
53484774	chr16:53484774:G:T	1.16668e-09	-1.59538	-1.27532	3.24619e-05	-1.60366	-1.25539
53484828	chr16:53484828:T:A	5.92364e-09	-1.46546e-10	-1.24592	0.000157353	-1.46546e-10	-1.28062
53485043	chr16:53485043:T:C	6.35393e-09	-1.46546e-10	-1.17579	0.00017157	-1.46546e-10	-1.19412
53485123	chr16:53485123:T:C	1.14758e-09	-1.59469	-1.29252	3.20402e-05	-1.60027	-1.27185
53485652	chr16:53485652:C:T	6.46561e-09	-1.46546e-10	-1.15837	0.000181276	-1.46546e-10	-1.13909
53485961	chr16:53485961:C:G	5.73212e-09	-1.46546e-10	-1.27878	0.000157634	-1.46546e-10	-1.27884
53485966	chr16:53485966:A:G	5.61702e-09	-1.46546e-10	-1.29907	0.000155125	-1.46546e-10	-1.29488
53486228	chr16:53486228:G:A	5.79821e-09	-1.46546e-10	-1.26732	0.000166308	-1.46546e-10	-1.22527
53486342	chr16:53486342:G:A	6.25744e-09	-1.46546e-10	-1.1911	0.000167327	-1.46546e-10	-1.21916
53486701	chr16:53486701:G:A	1.4927e-09	-1.41177	-1.21251	4.92716e-05	-1.20035	-1.24141
53486748	chr16:53486748:A:G	5.71516e-09	-1.46546e-10	-1.28175	0.000154533	-1.46546e-10	-1.2987
53486877	chr16:53486877:A:G	4.09821e-09	-1.61432	-3.11501e-10	0.000117617	-1.57168	-3.11501e-10
53486892	chr16:53486892:A:G	1.12209e-09	-1.62711	-1.28256	3.48968e-05	-1.49089	-1.29583
53486956	chr16:53486956:T:TTTTAAAA	5.62271e-09	-1.46546e-10	-1.29805	0.00015466	-1.46546e-10	-1.29788
53487086	chr16:53487086:T:C	1.47761e-09	-1.41747	-1.21697	3.89513e-05	-1.40732	-1.26948
53487681	chr16:53487681:G:A	6.77393e-09	-1.46546e-10	-1.11179	0.000190636	-1.46546e-10	-1.08875
53487829	chr16:53487829:G:A	5.64181e-09	-1.46546e-10	-1.29466	0.000154465	-1.46546e-10	-1.29914
53488260	chr16:53488260:T:C	1.03413e-09	-1.69384	-1.29747	3.08941e-05	-1.61536	-1.29319
53488324	chr16:53488324:G:T	6.93103e-09	-1.46546e-10	-1.08886	0.000183631	-1.46546e-10	-1.12619
53488357	chr16:53488357:A:G	3.77069e-09	-1.69761	-3.11501e-10	0.000103601	-1.69857	-3.11501e-10
53488430	chr16:53488430:G:A	3.77901e-09	-1.6954	-3.11501e-10	0.000105537	-1.68005	-3.11501e-10
53488837	chr16:53488837:T:C	1.15621e-09	-1.59021	-1.28951	3.25109e-05	-1.596	-1.26154
53488995	chr16:53488995:G:C	7.55106e-09	-1.46546e-10	-1.00318	0.000207327	-1.46546e-10	-1.00481
53490035	chr16:53490035:AG:A	1.18239e-09	-1.61498	-1.24235	3.36174e-05	-1.60964	-1.21443
53490598	chr16:53490598:T:C	5.62266e-09	-1.46546e-10	-1.29806	0.000154662	-1.46546e-10	-1.29787
53491721	chr16:53491721:A:C	1.03842e-09	-1.69016	-1.29701	3.13989e-05	-1.59998	-1.29236
53491908	chr16:53491908:T:C	1.30703e-08	-1.46546e-10	-0.454528	0.000398268	-1.46546e-10	-0.351989
53492046	chr16:53492046:T:C	6.00372e-09	-1.46546e-10	-1.23249	0.000165463	-1.46546e-10	-1.23037
53492454	chr16:53492454:T:C	6.2232e-09	-1.46546e-10	-1.19658	0.000168444	-1.46546e-10	-1.21251
53492639	chr16:53492639:C:T	1.37675e-09	-1.49151	-1.21363	3.69245e-05	-1.46141	-1.26883
53492790	chr16:53492790:G:A	6.56481e-09	-1.46546e-10	-1.14314	0.000184204	-1.46546e-10	-1.12307
53493277	chr16:53493277:C:T	6.26415e-09	-1.46546e-10	-1.19002	0.00016994	-1.46546e-10	-1.20367
53493520	chr16:53493520:T:G	7.97314e-09	-1.46546e-10	-0.948789	0.000226957	-1.46546e-10	-0.914354
53494167	chr16:53494167:T:C	5.61746e-09	-1.46546e-10	-1.29899	0.000154554	-1.46546e-10	-1.29857
53494778	chr16:53494778:T:G	6.39561e-09	-1.46546e-10	-1.16925	0.000173501	-1.46546e-10	-1.18293
53495372	chr16:53495372:C:T	3.89577e-09	-1.66498	-3.11501e-10	0.000120239	-1.54963	-3.11501e-10
53495378	chr16:53495378:G:C	6.10449e-09	-1.46546e-10	-1.21584	0.000166726	-1.46546e-10	-1.22276
53495651	chr16:53495651:C:G	6.37582e-09	-1.46546e-10	-1.17236	0.000173936	-1.46546e-10	-1.18042
53496035	chr16:53496035:A:G	6.46784e-09	-1.46546e-10	-1.15803	0.000181221	-1.46546e-10	-1.1394
53496245	chr16:53496245:A:T	1.35141e-08	-1.46546e-10	-0.421134	0.000422834	-1.46546e-10	-0.292133
53496428	chr16:53496428:A:C	6.09163e-09	-1.46546e-10	-1.21795	0.000166553	-1.46546e-10	-1.2238
53496599	chr16:53496599:A:G	6.57818e-09	-1.46546e-10	-1.14111	0.000184248	-1.46546e-10	-1.12283
53496789	chr16:53496789:T:G	6.84629e-09	-1.46546e-10	-1.10116	0.000178692	-1.46546e-10	-1.15345
53496837	chr16:53496837:T:C	5.73077e-09	-1.46546e-10	-1.27902	0.000154611	-1.46546e-10	-1.2982
53496946	chr16:53496946:T:C	3.93842e-09	-1.65409	-3.11501e-10	0.000103534	-1.69922	-3.11501e-10
53497027	chr16:53497027:G:C	1.34726e-08	-1.46546e-10	-0.42421	0.000420103	-1.46546e-10	-0.298613
53497046	chr16:53497046:G:A	5.68761e-09	-1.46546e-10	-1.28658	0.000154848	-1.46546e-10	-1.29667
53497345	chr16:53497345:G:A	5.98235e-09	-1.46546e-10	-1.23605	0.000166791	-1.46546e-10	-1.22237
53497403	chr16:53497403:T:C	7.3802e-09	-1.46546e-10	-1.02607	0.000209195	-1.46546e-10	-0.995845
53497624	chr16:53497624:C:T	6.57056e-09	-1.46546e-10	-1.14227	0.000191321	-1.46546e-10	-1.08516
53497766	chr16:53497766:T:C	5.68584e-09	-1.46546e-10	-1.28689	0.000155718	-1.46546e-10	-1.29106
53497854	chr16:53497854:A:G	3.85856e-08	0.628013	-3.11501e-10	0.000967008	0.535094	-3.11501e-10
53497895	chr16:53497895:C:A	7.0674e-09	-1.46546e-10	-1.06938	0.000206063	-1.46546e-10	-1.01093
53498027	chr16:53498027:C:T	5.61886e-09	-1.46546e-10	-1.29874	0.00015457	-1.46546e-10	-1.29846
53498661	chr16:53498661:T:C	5.82282e-09	-1.46546e-10	-1.26308	0.000155406	-1.46546e-10	-1.29307
53498838	chr16:53498838:T:C	6.63287e-09	-1.46546e-10	-1.13283	0.000192773	-1.46546e-10	-1.0776
53499004	chr16:53499004:A:T	6.94893e-09	-1.46546e-10	-1.08628	0.000185358	-1.46546e-10	-1.11682
53499201	chr16:53499201:C:T	6.71681e-09	-1.46546e-10	-1.12025	0.000175286	-1.46546e-10	-1.17269
53499266	chr16:53499266:T:C	7.39358e-09	-1.46546e-10	-1.02426	0.000203897	-1.46546e-10	-1.0215
53499315	chr16:53499315:A:C	1.49823e-09	-1.32513	-1.29546	4.18579e-05	-1.31139	-1.29344
53499430	chr16:53499430:T:C	1.13353e-09	-1.6073	-1.29224	3.22888e-05	-1.59925	-1.26514
53499889	chr16:53499889:C:G	1.05806e-09	-1.69924	-1.2692	3.14219e-05	-1.6349	-1.2567
53499912	chr16:53499912:G:A	1.35023e-08	-1.46546e-10	-0.422006	0.000422073	-1.46546e-10	-0.293934
53501070	chr16:53501070:T:C	5.62409e-09	-1.46546e-10	-1.29781	0.000154626	-1.46546e-10	-1.2981
53501364	chr16:53501364:C:G	1.06314e-09	-1.66971	-1.29393	3.22206e-05	-1.56863	-1.29788
53501684	chr16:53501684:G:A	7.90885e-09	-1.46546e-10	-0.956885	0.00023011	-1.46546e-10	-0.900558
53502433	chr16:53502433:C:T	1.17283e-09	-1.62679	-1.23866	3.88818e-05	-1.48061	-1.19797
53502450	chr16:53502450:G:A	7.67116e-09	-1.46546e-10	-0.9874	0.000212063	-1.46546e-10	-0.982232
53503511	chr16:53503511:C:A	1.76897e-09	-1.69109	-0.763383	4.9663e-05	-1.60141	-0.832442
53503597	chr16:53503597:C:G	6.04988e-09	-1.46546e-10	-1.22483	0.000163585	-1.46546e-10	-1.24178
53503669	chr16:53503669:A:G	1.53965e-09	-1.40753	-1.18578	4.00157e-05	-1.39434	-1.2555
53503829	chr16:53503829:C:T	1.12077e-09	-1.61349	-1.29736	3.56029e-05	-1.46769	-1.29899
53503851	chr16:53503851:G:A	6.53284e-09	-1.46546e-10	-1.14803	0.000177123	-1.46546e-10	-1.16227
53503880	chr16:53503880:C:T	6.27717e-09	-1.46546e-10	-1.18795	0.000169809	-1.46546e-10	-1.20444
53504393	chr16:53504393:T:C	5.63637e-09	-1.46546e-10	-1.29563	0.000156391	-1.46546e-10	-1.28675
53504489	chr16:53504489:C:A	5.88667e-09	-1.46546e-10	-1.25218	0.000158763	-1.46546e-10	-1.2717
53505015	chr16:53505015:G:A	5.73453e-09	-1.46546e-10	-1.27836	0.000155777	-1.46546e-10	-1.29069
53505431	chr16:53505431:A:G	6.15671e-09	-1.46546e-10	-1.20733	0.000171073	-1.46546e-10	-1.19702
53505597	chr16:53505597:C:G	2.77076e-09	-1.69594	-0.309811	7.19459e-05	-1.6696	-0.393601
53506383	chr16:53506383:G:A	1.19003e-09	-1.68945	-1.16144	3.38331e-05	-1.6728	-1.14487
53506551	chr16:53506551:G:C	6.73748e-09	-1.46546e-10	-1.11718	0.000203722	-1.46546e-10	-1.02236
53506675	chr16:53506675:G:T	2.24223e-09	-1.67247	-0.544933	6.38249e-05	-1.692	-0.490967
53506942	chr16:53506942:G:A	5.78358e-09	-1.46546e-10	-1.26984	0.00015606	-1.46546e-10	-1.28887
53507186	chr16:53507186:C:T	3.99601e-09	-1.53125	-0.108322	8.15928e-05	-1.6579	-0.279477
53507209	chr16:53507209:C:T	2.06696e-09	-1.27327	-1.02552	7.68109e-05	-0.931656	-1.06611
53507253	chr16:53507253:AAAGT:A	2.39914e-09	-1.41119	-0.738571	8.10578e-05	-1.1923	-0.751654
53507462	chr16:53507462:G:A	1.60879e-09	-1.56413	-0.985252	5.38022e-05	-1.39279	-0.961012
53507478	chr16:53507478:C:T	1.60735e-09	-1.69781	-0.852468	4.79945e-05	-1.6854	-0.782627
53507510	chr16:53507510:C:T	2.58074e-09	-1.39317	-0.683617	8.87355e-05	-1.15087	-0.70258
53507566	chr16:53507566:C:T	1.56035e-09	-1.37415	-1.20581	5.85073e-05	-1.0661	-1.20386
53507815	chr16:53507815:C:T	6.55036e-09	-1.46546e-10	-1.14535	0.000163138	-1.46546e-10	-1.24452
53507927	chr16:53507927:T:C	4.33139e-08	1.35026	-0.606659	0.00120437	1.40141	-0.646807
53508481	chr16:53508481:A:C	1.7333e-09	-1.2904	-1.18444	4.87308e-05	-1.21506	-1.23774
53508988	chr16:53508988:G:A	1.04048e-08	-1.46546e-10	-0.682601	0.000326388	-1.46546e-10	-0.551026
53509016	chr16:53509016:G:A	2.04457e-09	-1.22571	-1.08397	5.67253e-05	-1.15782	-1.14307
53509021	chr16:53509021:G:A	1.05611e-08	0.262185	-0.929873	0.000204907	-0.0023716	-1.01419
53509026	chr16:53509026:G:A	4.77392e-08	-1.46546e-10	0.840885	0.000994774	-1.46546e-10	0.563402
53509293	chr16:53509293:A:G	5.11193e-09	-1.39329	-3.11501e-10	0.000123417	-1.52354	-3.11501e-10
53509528	chr16:53509528:C:T	8.47038e-09	-1.46546e-10	-0.888292	0.000214268	-1.46546e-10	-0.971884
53509719	chr16:53509719:C:T	6.61206e-09	-1.46546e-10	-1.13597	0.000192229	-1.46546e-10	-1.08042
53509805	chr16:53509805:G:A	6.67486e-09	-1.46546e-10	-1.12652	0.000167537	-1.46546e-10	-1.21791
53509897	chr16:53509897:G:T	4.82612e-09	-1.45083	-3.11501e-10	0.000124736	-1.51291	-3.11501e-10
53510127	chr16:53510127:A:C	3.11754e-09	-1.52327	-0.364549	9.03553e-05	-1.28289	-0.552475
53510130	chr16:53510130:T:C	1.04199e-09	-1.69563	-1.2881	3.16119e-05	-1.59668	-1.2889
53510161	chr16:53510161:T:C	6.6814e-09	-1.46546e-10	-1.12554	0.00016775	-1.46546e-10	-1.21664
53510622	chr16:53510622:G:C	7.89462e-09	-1.46546e-10	-0.958686	0.000236262	-1.46546e-10	-0.874171
53510718	chr16:53510718:C:G	1.12376e-09	-1.6372	-1.27099	2.90964e-05	-1.69828	-1.27022
53510834	chr16:53510834:C:G	7.10796e-09	-1.46546e-10	-1.06365	0.000209636	-1.46546e-10	-0.993741
53510875	chr16:53510875:C:CA	7.83309e-09	-1.46546e-10	-0.966511	0.000204976	-1.46546e-10	-1.01622
53511579	chr16:53511579:G:C	1.7877e-08	-0.141355	-3.11501e-10	0.000384551	-0.387036	-3.11501e-10
53511888	chr16:53511888:A:G	1.4358e-09	-1.44258	-1.22057	3.82871e-05	-1.43312	-1.26088
53512098	chr16:53512098:C:T	9.28503e-09	-1.46546e-10	-0.796464	0.000254722	-1.46546e-10	-0.798941
53512228	chr16:53512228:G:A	1.4315e-08	-1.46546e-10	-0.36356	0.000359955	-1.46546e-10	-0.453135
53512790	chr16:53512790:C:T	6.3561e-09	-1.46546e-10	-1.17545	0.000175467	-1.46546e-10	-1.17166
53513184	chr16:53513184:A:G	5.68285e-09	-1.46546e-10	-1.28741	0.000157733	-1.46546e-10	-1.27821
53513297	chr16:53513297:C:T	1.12464e-09	-1.69874	-1.20866	3.3352e-05	-1.64055	-1.19145
53513597	chr16:53513597:T:C	5.61668e-09	-1.46546e-10	-1.29913	0.000157147	-1.46546e-10	-1.28193
53513684	chr16:53513684:C:CTATA	1.26606e-09	-1.63722	-1.15174	3.6236e-05	-1.69038	-1.05868
53513735	chr16:53513735:C:T	1.15587e-09	-1.65339	-1.22662	3.31078e-05	-1.69612	-1.14322
53513889	chr16:53513889:A:G	5.64344e-09	-1.46546e-10	-1.29437	0.000154534	-1.46546e-10	-1.2987
53514066	chr16:53514066:C:T	5.69208e-09	-1.46546e-10	-1.28579	0.000158067	-1.46546e-10	-1.2761
53514253	chr16:53514253:G:A	3.83899e-09	-1.67966	-3.11501e-10	0.000104844	-1.68664	-3.11501e-10
53514830	chr16:53514830:A:G	5.7052e-09	-1.46546e-10	-1.28349	0.000156262	-1.46546e-10	-1.28758
53514876	chr16:53514876:T:C	1.76726e-09	-1.29662	-1.15882	5.68243e-05	-1.2384	-1.06075
53515226	chr16:53515226:G:A	5.69106e-09	-1.46546e-10	-1.28597	0.000158029	-1.46546e-10	-1.27634
53515429	chr16:53515429:C:T	1.26979e-08	-0.642515	0.159088	0.000195739	-0.843207	-0.219123
53515777	chr16:53515777:C:T	1.75233e-09	-1.22822	-1.2357	5.64728e-05	-1.1651	-1.14026
53515816	chr16:53515816:A:C	2.93972e-09	-1.28497	-0.661585	9.10589e-05	-1.29082	-0.536782
53515823	chr16:53515823:C:G	5.73481e-09	-1.46546e-10	-1.27831	0.0001559	-1.46546e-10	-1.2899
53515930	chr16:53515930:C:T	1.09625e-08	-1.46546e-10	-0.630384	0.000347916	-1.46546e-10	-0.487152
53516986	chr16:53516986:G:A	1.06881e-09	-1.69576	-1.26256	3.08374e-05	-1.65781	-1.25257
53517185	chr16:53517185:C:A	8.07077e-09	-0.936618	-3.11501e-10	0.000192176	-1.0807	-3.11501e-10
53517672	chr16:53517672:G:GA	3.81898e-09	-1.68488	-3.11501e-10	0.000103826	-1.6964	-3.11501e-10
53518232	chr16:53518232:G:A	7.64101e-09	-1.46546e-10	-0.991337	0.000202492	-1.46546e-10	-1.02841
53518239	chr16:53518239:A:C	9.43824e-09	-1.46546e-10	-0.780098	0.000246738	-1.46546e-10	-0.830786
53518270	chr16:53518270:C:A	1.79521e-09	-1.64631	-0.793441	5.81824e-05	-1.64102	-0.634508
53518294	chr16:53518294:T:G	2.36427e-09	-0.992556	-1.17184	7.82224e-05	-0.864779	-1.11478
53518478	chr16:53518478:G:A	7.88854e-09	-1.46546e-10	-0.959456	0.000214552	-1.46546e-10	-0.97056
53518524	chr16:53518524:T:C	1.00563e-08	-1.43525	0.718586	0.000345918	-1.35664	0.863731
53518966	chr16:53518966:G:A	1.41505e-08	-1.46546e-10	-0.375117	0.00045326	-1.46546e-10	-0.222647
53519174	chr16:53519174:C:T	6.23344e-09	-1.19494	-3.11501e-10	0.000192169	-1.08074	-3.11501e-10
53519285	chr16:53519285:C:G	5.83518e-09	-1.46546e-10	-1.26096	0.000165847	-1.46546e-10	-1.22804
53519714	chr16:53519714:TA:T	9.42762e-09	-1.46546e-10	-0.781223	0.000252633	-1.46546e-10	-0.807174
53519763	chr16:53519763:A:G	9.41033e-09	-1.46546e-10	-0.78306	0.000244281	-1.46546e-10	-0.840792
53519877	chr16:53519877:T:C	1.68961e-08	-1.46546e-10	-0.197786	0.00040322	-1.46546e-10	-0.339632
53519962	chr16:53519962:A:G	4.47421e-09	-1.39012	-0.136421	0.000137355	-1.40948	-0.00706188
53520621	chr16:53520621:C:G	5.62286e-09	-1.46546e-10	-1.29803	0.000155326	-1.46546e-10	-1.29359
53520958	chr16:53520958:T:A	1.43757e-08	-1.46546e-10	-0.359327	0.000391681	-1.46546e-10	-0.368666
53521312	chr16:53521312:T:C	3.82718e-08	-1.63927	2.25912	0.00112581	-1.6801	2.36724
53521478	chr16:53521478:C:T	1.69673e-09	-1.59887	-0.897297	4.77838e-05	-1.5889	-0.883526
53521644	chr16:53521644:C:T	1.06001e-09	-1.66764	-1.29895	2.93937e-05	-1.66132	-1.29702
53521650	chr16:53521650:C:G	5.98372e-09	-1.46546e-10	-1.23583	0.000163684	-1.46546e-10	-1.24117
53521927	chr16:53521927:C:T	1.36905e-09	-1.66662	-1.04413	3.70635e-05	-1.69791	-1.02857
53522569	chr16:53522569:A:G	1.59885e-08	-1.46546e-10	-0.252995	0.000529321	-1.46546e-10	-0.0675187
53523032	chr16:53523032:C:T	1.37683e-09	-1.45002	-1.25506	3.98672e-05	-1.39778	-1.25578
53523085	chr16:53523085:A:G	3.29184e-09	-1.3996	-0.433819	0.000108837	-1.32841	-0.32085
53523222	chr16:53523222:G:A	1.34176e-07	-1.46546e-10	1.87428	0.00310358	-1.46546e-10	1.7012
53523300	chr16:53523300:G:A	6.83266e-09	-1.10346	0.00030996	0.000158775	-1.35829	0.0866621
53523433	chr16:53523433:G:A	1.09295e-08	-1.46546e-10	-0.633405	0.000277479	-1.46546e-10	-0.713367
53523605	chr16:53523605:T:C	1.06976e-09	-1.69831	-1.25913	2.89959e-05	-1.69767	-1.27429
53523810	chr16:53523810:A:G	1.06415e-08	-1.69347	1.03336	0.000361716	-1.66778	1.21953
53523924	chr16:53523924:C:T	1.03294e-08	-1.46546e-10	-0.689876	0.000316301	-1.46546e-10	-0.58242
53523951	chr16:53523951:C:T	1.16472e-08	-1.46546e-10	-0.569806	0.000294293	-1.46546e-10	-0.654537
53523967	chr16:53523967:C:T	5.69398e-09	-1.46546e-10	-1.28546	0.00015802	-1.46546e-10	-1.27639
53524182	chr16:53524182:C:A	5.75875e-09	-1.46546e-10	-1.27415	0.000161145	-1.46546e-10	-1.25681
53524238	chr16:53524238:G:T	2.91736e-08	-1.43089	1.77929	0.000985963	-1.36025	1.91475
53524279	chr16:53524279:C:T	1.37887e-08	-1.46546e-10	-0.401019	0.000468247	-1.46546e-10	-0.190116
53524484	chr16:53524484:G:A	1.39681e-08	-1.46546e-10	-0.388094	0.000474391	-1.46546e-10	-0.177082
53524894	chr16:53524894:G:A	1.15531e-08	-1.46546e-10	-0.577915	0.000292468	-1.46546e-10	-0.660759
53524923	chr16:53524923:A:T	1.1686e-08	-1.46546e-10	-0.566476	0.000295783	-1.46546e-10	-0.649486
53524986	chr16:53524986:G:A	4.76688e-08	-1.46546e-10	0.839409	0.00114317	-1.46546e-10	0.702446
53525076	chr16:53525076:C:T	5.9485e-09	-1.46546e-10	-1.24173	0.000164486	-1.46546e-10	-1.23629
53525100	chr16:53525100:G:A	1.41838e-09	-1.69813	-0.977227	4.3024e-05	-1.63198	-0.945372
53525165	chr16:53525165:A:G	4.42309e-09	-1.69892	0.160894	0.000166246	-1.64915	0.423507
53525339	chr16:53525339:C:T	1.34134e-08	-1.46546e-10	-0.428611	0.000453561	-1.46546e-10	-0.221983
53525480	chr16:53525480:G:A	1.26274e-09	-1.6991	-1.09248	3.71894e-05	-1.64446	-1.07863
53525520	chr16:53525520:G:A	1.76488e-08	-1.46546e-10	-0.154198	0.000525188	-1.46546e-10	-0.0753571
53525541	chr16:53525541:T:C	4.93041e-08	-1.46546e-10	0.87314	0.00117908	-1.46546e-10	0.733374
53525637	chr16:53525637:T:C	1.16485e-08	-1.46546e-10	-0.569694	0.000294887	-1.46546e-10	-0.652522
53525761	chr16:53525761:C:T	1.17586e-08	-1.46546e-10	-0.560281	0.000297448	-1.46546e-10	-0.643872
53525816	chr16:53525816:A:G	7.86921e-09	-1.46546e-10	-0.961909	0.000223555	-1.46546e-10	-0.929456
53525818	chr16:53525818:G:A	1.20263e-09	-1.63243	-1.20793	3.21138e-05	-1.69252	-1.1773
53525952	chr16:53525952:GGGT:G	1.20146e-08	-1.46546e-10	-0.538744	0.000303605	-1.46546e-10	-0.623385
53525956	chr16:53525956:T:C	1.18744e-08	-1.46546e-10	-0.550486	0.000300244	-1.46546e-10	-0.634517
53526028	chr16:53526028:A:G	9.36719e-09	-1.46546e-10	-0.787654	0.000291518	-1.46546e-10	-0.66401
53526240	chr16:53526240:A:G	7.64294e-09	-1.46546e-10	-0.991085	0.000209777	-1.46546e-10	-0.993069
53526495	chr16:53526495:C:CAT	7.01868e-09	-1.46546e-10	-1.07629	0.000187768	-1.46546e-10	-1.10391
53526503	chr16:53526503:T:C	6.10589e-09	-1.41332	0.197706	0.00022418	-1.33454	0.407881
53526537	chr16:53526537:T:A	1.13138e-08	-1.46546e-10	-0.598842	0.000363835	-1.46546e-10	-0.442412
53526656	chr16:53526656:A:T	7.0138e-09	-1.46546e-10	-1.07699	0.000187644	-1.46546e-10	-1.10457
53527057	chr16:53527057:T:A	5.80578e-09	-1.38794	0.121923	0.000212694	-1.30661	0.327355
53527077	chr16:53527077:T:A	5.61683e-09	-1.46546e-10	-1.2991	0.000154587	-1.46546e-10	-1.29835
53527233	chr16:53527233:C:A	1.73236e-09	-1.69829	-0.777088	5.25905e-05	-1.66142	-0.715159
53527352	chr16:53527352:C:A	5.76444e-09	-1.46546e-10	-1.27316	0.000156953	-1.46546e-10	-1.28317
53527603	chr16:53527603:G:C	4.92111e-09	-1.59962	0.168283	0.00010809	-1.65334	-0.00280471
53527684	chr16:53527684:G:T	5.69755e-09	-1.46546e-10	-1.28483	0.000154703	-1.46546e-10	-1.29761
53528099	chr16:53528099:C:T	1.15724e-08	-1.46546e-10	-0.576241	0.000371709	-1.46546e-10	-0.421002
53528401	chr16:53528401:G:A	1.28103e-08	-1.46546e-10	-0.474615	0.000430219	-1.46546e-10	-0.27482
53528598	chr16:53528598:T:C	3.79973e-09	-1.68994	-3.11501e-10	0.000105084	-1.68435	-3.11501e-10
53528683	chr16:53528683:G:A	1.35805e-09	-1.64571	-1.07311	3.6225e-05	-1.69533	-1.05403
53528987	chr16:53528987:A:G	5.12682e-09	-0.374919	-1.01546	0.000105098	-0.60992	-1.0743
53529017	chr16:53529017:G:A	4.87722e-09	-0.430801	-1.00949	0.000100731	-0.65765	-1.06901
53529205	chr16:53529205:C:T	4.28114e-09	-1.69915	0.128498	0.000154603	-1.63719	0.338942
53529415	chr16:53529415:T:C	1.54609e-09	-1.69193	-0.897207	4.49544e-05	-1.69614	-0.837321
53529716	chr16:53529716:G:A	5.63061e-09	-1.46546e-10	-1.29665	0.000155701	-1.46546e-10	-1.29118
53530087	chr16:53530087:A:T	2.50617e-08	-1.46546e-10	0.196472	0.000590215	-1.46546e-10	0.0413742
53530127	chr16:53530127:G:A	6.03485e-09	-1.46546e-10	-1.22732	0.00017214	-1.46546e-10	-1.1908
53530243	chr16:53530243:G:A	1.6221e-08	-1.46546e-10	-0.238563	0.00053555	-1.46546e-10	-0.0558193
53530276	chr16:53530276:A:G	1.48925e-09	-1.57298	-1.05361	4.88439e-05	-1.51377	-0.936717
53530471	chr16:53530471:C:G	2.35743e-07	-1.46546e-10	2.43788	0.00542277	-1.46546e-10	2.25925
53531054	chr16:53531054:T:C	1.42322e-09	-1.5984	-1.07354	4.48908e-05	-1.53069	-1.00419
53531253	chr16:53531253:A:G	1.34412e-09	-1.63615	-1.09297	4.16427e-05	-1.58128	-1.02871
53532181	chr16:53532181:T:C	1.63969e-09	-1.4424	-1.08796	5.18861e-05	-1.30346	-1.0866
53532484	chr16:53532484:C:T	5.62417e-09	-1.46546e-10	-1.29779	0.000155885	-1.46546e-10	-1.28999
53532848	chr16:53532848:T:A	6.44593e-08	-1.46546e-10	1.14117	0.00156482	-1.46546e-10	1.01641
53532940	chr16:53532940:A:G	1.60789e-08	-1.46546e-10	-0.247358	0.000526652	-1.46546e-10	-0.072574
53533364	chr16:53533364:G:A	1.64012e-07	-1.46546e-10	2.07507	0.00393272	-1.46546e-10	1.93797
53533874	chr16:53533874:G:A	5.75687e-09	-1.46546e-10	-1.27447	0.000156258	-1.46546e-10	-1.28761
53534019	chr16:53534019:C:A	1.85214e-09	-1.48893	-0.919596	6.35468e-05	-1.29255	-0.894791
53534063	chr16:53534063:C:T	5.61942e-09	-1.46546e-10	-1.29864	0.000154661	-1.46546e-10	-1.29788
53534185	chr16:53534185:T:C	6.64652e-09	-1.46546e-10	-1.13077	0.00018217	-1.46546e-10	-1.13417
53534269	chr16:53534269:T:C	5.81918e-09	-1.46546e-10	-1.26371	0.000159841	-1.46546e-10	-1.26493
53534324	chr16:53534324:T:C	1.9733e-09	-1.58059	-0.764565	6.04589e-05	-1.47111	-0.766043
53535106	chr16:53535106:G:GA	1.23634e-09	-1.6004	-1.21232	3.57214e-05	-1.5277	-1.23566
53535537	chr16:53535537:T:C	2.96727e-07	-1.46546e-10	2.66794	0.0084441	-1.46546e-10	2.70211
53535946	chr16:53535946:T:A	1.22885e-08	-1.46546e-10	-0.5162	0.000326889	-1.46546e-10	-0.549493
53536261	chr16:53536261:C:T	1.02636e-08	-1.46546e-10	-0.696267	0.000274279	-1.46546e-10	-0.724967
53536428	chr16:53536428:C:T	1.11979e-08	-1.46546e-10	-0.609141	0.000365027	-1.46546e-10	-0.439142
53536855	chr16:53536855:T:G	1.78408e-09	-1.45944	-0.986527	5.89417e-05	-1.32042	-0.942146
53536939	chr16:53536939:T:C	1.04946e-08	-1.46546e-10	-0.67401	0.000348782	-1.46546e-10	-0.484667
53536967	chr16:53536967:C:T	7.784e-09	-0.972797	-3.11501e-10	0.000196497	-1.05847	-3.11501e-10
53537079	chr16:53537079:C:T	1.73293e-09	-1.19732	-1.27773	5.94844e-05	-1.00523	-1.24817
53537191	chr16:53537191:G:A	6.88253e-09	-1.46546e-10	-1.09588	0.000182425	-1.46546e-10	-1.13277
53537251	chr16:53537251:A:T	1.14605e-09	-1.66975	-1.21879	3.18387e-05	-1.63762	-1.24081
53537373	chr16:53537373:G:A	1.21536e-08	-1.46546e-10	-0.527243	0.000409965	-1.46546e-10	-0.323042
53537558	chr16:53537558:A:G	5.53819e-09	-1.22281	-0.0903914	0.00018965	-1.06177	-0.0321589
53537798	chr16:53537798:G:A	4.11837e-09	-1.60941	-3.11501e-10	0.00010722	-1.66423	-3.11501e-10
53538052	chr16:53538052:G:A	7.15457e-09	-1.05712	-3.11501e-10	0.000168501	-1.21217	-3.11501e-10
53538733	chr16:53538733:C:T	5.62112e-09	-1.46546e-10	-1.29834	0.00015464	-1.46546e-10	-1.29801
53538734	chr16:53538734:A:G	1.60656e-09	-1.41963	-1.13114	5.25133e-05	-1.32449	-1.05356
53539034	chr16:53539034:G:A	3.07446e-09	-1.40359	-0.49815	8.43562e-05	-1.25125	-0.65282
53539121	chr16:53539121:T:C	1.58258e-08	-1.46546e-10	-0.263226	0.000438333	-1.46546e-10	-0.256133
53539195	chr16:53539195:TCGTCTGAGATGTGGGGAGCGCCTCTGCCCCACCGCCC:T	9.93623e-09	-1.46546e-10	-0.72868	0.000329169	-1.46546e-10	-0.542543
53539266	chr16:53539266:G:A	1.75144e-09	-1.17492	-1.28951	3.95377e-05	-1.38183	-1.28003
53539431	chr16:53539431:G:A	1.38944e-08	-1.46546e-10	-0.393383	0.000378767	-1.46546e-10	-0.402193
53539534	chr16:53539534:C:A	6.16847e-09	-1.46546e-10	-1.20542	0.000171671	-1.46546e-10	-1.19354
53539598	chr16:53539598:C:A	8.32137e-09	-1.46546e-10	-0.90604	0.000224916	-1.46546e-10	-0.923387
53539692	chr16:53539692:C:T	3.54074e-09	-1.03309	-0.727444	8.71992e-05	-1.13869	-0.732226
53539747	chr16:53539747:G:A	2.93759e-09	-1.55849	-0.388793	9.06952e-05	-1.43902	-0.392591
53539821	chr16:53539821:A:G	1.34987e-09	-1.65119	-1.07367	4.07302e-05	-1.61504	-1.0171
53540521	chr16:53540521:G:A	1.46079e-09	-1.52229	-1.12359	4.18475e-05	-1.55298	-1.0521
53541116	chr16:53541116:C:T	8.91689e-09	-1.46546e-10	-0.83692	0.000229976	-1.46546e-10	-0.90114
53541148	chr16:53541148:G:A	6.23911e-09	-1.46546e-10	-1.19403	0.0001739	-1.46546e-10	-1.18063
53541255	chr16:53541255:C:T	1.22415e-09	-1.69706	-1.12556	3.90775e-05	-1.5428	-1.13076
53541370	chr16:53541370:G:A	1.06518e-08	-1.46546e-10	-0.659142	0.000295743	-1.46546e-10	-0.649621
53542219	chr16:53542219:G:T	1.37752e-08	-1.46546e-10	-0.401995	0.00047507	-1.46546e-10	-0.175651
53542322	chr16:53542322:A:C	1.05222e-08	-1.46546e-10	-0.671383	0.000284722	-1.46546e-10	-0.6876
53542451	chr16:53542451:G:A	3.92675e-09	-1.65706	-3.11501e-10	0.000104257	-1.69225	-3.11501e-10
53542631	chr16:53542631:A:G	1.3282e-08	-1.46546e-10	-0.438461	0.000456031	-1.46546e-10	-0.216552
53543078	chr16:53543078:T:C	5.8893e-09	-1.46546e-10	-1.25173	0.000172833	-1.46546e-10	-1.18679
53543185	chr16:53543185:G:A	1.41535e-09	-1.40146	-1.27603	4.68196e-05	-1.24691	-1.2459
53543209	chr16:53543209:C:T	3.82905e-09	-1.68225	-3.11501e-10	0.000112471	-1.61642	-3.11501e-10
53543607	chr16:53543607:G:T	1.50322e-09	-1.62292	-0.994336	4.51398e-05	-1.53071	-0.998637
53543619	chr16:53543619:C:T	6.30322e-09	-1.46546e-10	-1.18381	0.000176922	-1.46546e-10	-1.1634
53543754	chr16:53543754:C:T	1.37367e-08	-1.46546e-10	-0.404795	0.000446983	-1.46546e-10	-0.236593
53544410	chr16:53544410:G:A	4.77052e-09	-1.46241	-3.11501e-10	0.000108054	-1.65648	-3.11501e-10
53544509	chr16:53544509:C:T	2.24766e-08	-1.46546e-10	0.0876071	0.000651854	-1.46546e-10	0.140707
53544611	chr16:53544611:G:A	3.79705e-09	-1.69064	-3.11501e-10	0.000103539	-1.69916	-3.11501e-10
53544801	chr16:53544801:A:G	4.41975e-09	-1.3487	-0.190085	0.000148261	-1.23761	-0.10253
53544880	chr16:53544880:T:A	1.11396e-08	-1.46546e-10	-0.614359	0.00031399	-1.46546e-10	-0.589751
53544948	chr16:53544948:C:T	8.59638e-08	-1.46546e-10	1.42906	0.00202548	-1.46546e-10	1.27445
53545048	chr16:53545048:G:A	4.5875e-09	-1.50153	-3.11501e-10	0.000106294	-1.67291	-3.11501e-10
53545507	chr16:53545507:C:T	4.21233e-09	-1.58685	-3.11501e-10	0.000153028	-1.30849	-3.11501e-10
53545946	chr16:53545946:T:C	1.35215e-09	-1.6607	-1.06247	4.16323e-05	-1.61561	-0.994628
53546119	chr16:53546119:G:A	3.50109e-08	-1.46546e-10	0.530791	0.00100081	-1.46546e-10	0.569456
53546363	chr16:53546363:A:C	5.90708e-09	-1.46546e-10	-1.24872	0.000156573	-1.46546e-10	-1.28559
53546370	chr16:53546370:G:C	5.12602e-09	-1.40831	0.01777	0.000171369	-1.30704	0.11175
53546487	chr16:53546487:T:A	5.941e-09	-1.46546e-10	-1.24299	0.000160701	-1.46546e-10	-1.25957
53547015	chr16:53547015:T:C	3.59089e-08	-1.46546e-10	0.556118	0.00106715	-1.46546e-10	0.633636
53547069	chr16:53547069:G:A	7.99814e-09	-1.46546e-10	-0.945659	0.000217216	-1.46546e-10	-0.958222
53547207	chr16:53547207:C:A	1.76722e-09	-1.41894	-1.03653	5.86092e-05	-1.29651	-0.971707
53548886	chr16:53548886:TTA:T	3.43062e-07	-1.46546e-10	2.81304	0.0109219	-1.46546e-10	2.95941
53548888	chr16:53548888:A:C	4.12524e-09	-1.60774	-3.11501e-10	0.000104494	-1.68998	-3.11501e-10
53548906	chr16:53548906:G:A	7.39861e-09	-1.02358	-3.11501e-10	0.000185255	-1.11738	-3.11501e-10
53549373	chr16:53549373:G:A	1.05021e-07	-1.46546e-10	1.62929	0.0031276	-1.46546e-10	1.70891
53550304	chr16:53550304:C:T	1.20868e-08	-1.46546e-10	-0.532754	0.000380649	-1.46546e-10	-0.397235
53550640	chr16:53550640:G:A	7.66376e-09	-1.39473	0.406363	0.000275331	-1.28474	0.563598
53550753	chr16:53550753:T:C	5.89531e-09	-1.46546e-10	-1.25071	0.000160152	-1.46546e-10	-1.26299
53550814	chr16:53550814:A:G	1.96535e-09	-1.42619	-0.923008	5.50578e-05	-1.30849	-1.02224
53550817	chr16:53550817:G:A	1.4247e-09	-1.37193	-1.29898	4.44098e-05	-1.24751	-1.29815
53550911	chr16:53550911:C:T	1.91237e-09	-1.69876	-0.677762	6.14648e-05	-1.68112	-0.539525
53550991	chr16:53550991:A:G	6.94146e-09	-1.46546e-10	-1.08736	0.000186826	-1.46546e-10	-1.10893
53551009	chr16:53551009:G:A	5.36378e-09	-1.45497	0.109776	0.000215736	-1.27767	0.312612
53551269	chr16:53551269:A:G	1.61914e-08	-0.240386	-3.11501e-10	0.000296674	-0.64648	-3.11501e-10
53551472	chr16:53551472:T:A	3.17949e-09	-1.63051	-0.237631	0.000119502	-1.51311	-0.0426754
53551862	chr16:53551862:G:A	5.61723e-09	-1.46546e-10	-1.29903	0.000156085	-1.46546e-10	-1.28871
53552265	chr16:53552265:C:T	1.78319e-09	-1.69744	-0.749022	5.7277e-05	-1.67535	-0.615866
53552273	chr16:53552273:A:G	1.23381e-09	-1.61687	-1.19789	4.07859e-05	-1.42949	-1.20129
53552573	chr16:53552573:G:A	6.33414e-09	-1.46546e-10	-1.17891	0.000173509	-1.46546e-10	-1.18288
53552625	chr16:53552625:C:T	9.21573e-09	-1.46546e-10	-0.803956	0.000263359	-1.46546e-10	-0.765596
53553022	chr16:53553022:C:T	5.61661e-09	-1.46546e-10	-1.29914	0.000154513	-1.46546e-10	-1.29883
53553360	chr16:53553360:C:T	7.74997e-09	-0.977178	-3.11501e-10	0.000176025	-1.16849	-3.11501e-10
53553647	chr16:53553647:A:T	5.71229e-09	-1.46546e-10	-1.28225	0.000157941	-1.46546e-10	-1.27689
53553683	chr16:53553683:T:C	4.78345e-09	-1.4597	-3.11501e-10	0.000118612	-1.56326	-3.11501e-10
53553770	chr16:53553770:G:A	2.08837e-09	-1.36631	-0.922175	5.9188e-05	-1.237	-1.0214
53553948	chr16:53553948:A:G	6.81485e-09	-1.46546e-10	-1.10576	0.000189989	-1.46546e-10	-1.09214
53554008	chr16:53554008:G:A	1.17694e-09	-1.69631	-1.16564	3.43647e-05	-1.6753	-1.12678
53554152	chr16:53554152:G:A	2.61105e-09	-1.59851	-0.46661	9.70784e-05	-1.46214	-0.301451
53554356	chr16:53554356:T:C	6.07615e-09	-1.46546e-10	-1.2205	0.000161606	-1.46546e-10	-1.25395
53554447	chr16:53554447:A:G	2.03218e-09	-1.38251	-0.933245	5.72787e-05	-1.25982	-1.03137
53554597	chr16:53554597:C:T	1.43613e-09	-1.52405	-1.13887	5.10841e-05	-1.27841	-1.12723
53554882	chr16:53554882:T:C	5.65049e-09	-1.46546e-10	-1.29312	0.000155207	-1.46546e-10	-1.29435
53554899	chr16:53554899:C:T	6.40826e-09	-1.46546e-10	-1.16728	0.000174203	-1.46546e-10	-1.17889
53554969	chr16:53554969:C:T	5.72327e-09	-1.46546e-10	-1.28033	0.000157861	-1.46546e-10	-1.2774
53555384	chr16:53555384:C:T	6.7482e-09	-1.46546e-10	-1.11559	0.000181432	-1.46546e-10	-1.13823
53555907	chr16:53555907:T:C	4.59149e-08	-1.46546e-10	0.801923	0.00130975	-1.46546e-10	0.838481
53555937	chr16:53555937:C:T	1.17623e-08	-1.46546e-10	-0.559964	0.000374242	-1.46546e-10	-0.414211
53556154	chr16:53556154:C:T	5.80911e-09	-1.46546e-10	-1.26544	0.000159316	-1.46546e-10	-1.26823
53556166	chr16:53556166:A:T	1.21932e-08	-1.46546e-10	-0.523986	0.000363618	-1.46546e-10	-0.44301
53557250	chr16:53557250:G:A	2.70372e-08	-1.46546e-10	0.272345	0.000690909	-1.46546e-10	0.198895
53557837	chr16:53557837:C:T	1.13668e-09	-1.63548	-1.26127	3.63503e-05	-1.48168	-1.26423
53557864	chr16:53557864:A:AC	5.63642e-09	-1.46546e-10	-1.29562	0.00015558	-1.46546e-10	-1.29195
53557926	chr16:53557926:G:A	6.13687e-09	-1.46546e-10	-1.21055	0.000183166	-1.46546e-10	-1.12872
53558309	chr16:53558309:G:A	5.62119e-09	-1.46546e-10	-1.29832	0.0001567	-1.46546e-10	-1.28478
53558446	chr16:53558446:G:T	2.03408e-09	-1.38326	-0.931563	5.72737e-05	-1.26132	-1.02995
53558718	chr16:53558718:T:A	7.26177e-09	-1.46546e-10	-1.04224	0.000208326	-1.46546e-10	-1.00001
53558724	chr16:53558724:G:A	7.28271e-09	-1.46546e-10	-1.03936	0.000208983	-1.46546e-10	-0.996862
53559669	chr16:53559669:T:G	7.23822e-09	-1.46546e-10	-1.04549	0.00020499	-1.46546e-10	-1.01615
53559734	chr16:53559734:T:C	5.51591e-08	-1.46546e-10	0.985355	0.00156589	-1.46546e-10	1.0171
53559765	chr16:53559765:G:T	9.93299e-09	-1.46546e-10	-0.729006	0.000268439	-1.46546e-10	-0.746489
53559959	chr16:53559959:G:A	5.4899e-09	-1.41391	0.0919492	0.000188225	-1.30237	0.200896
53560152	chr16:53560152:A:G	5.76281e-09	-1.46546e-10	-1.27344	0.000157769	-1.46546e-10	-1.27798
53560164	chr16:53560164:C:A	5.34528e-09	-1.34865	-3.11501e-10	0.000146278	-1.35361	-3.11501e-10
53560203	chr16:53560203:C:T	9.88558e-09	-1.46546e-10	-0.733791	0.0002713	-1.46546e-10	-0.735888
53560421	chr16:53560421:G:A	1.41594e-08	-0.374486	-3.11501e-10	0.000322635	-0.562591	-3.11501e-10
53560592	chr16:53560592:T:C	1.69697e-09	-1.57022	-0.925803	5.05412e-05	-1.60127	-0.815052
53560836	chr16:53560836:C:G	7.4751e-09	-1.01329	-3.11501e-10	0.000432542	-0.269433	-3.11501e-10
53561118	chr16:53561118:C:A	3.78048e-09	-1.69502	-3.11501e-10	0.00010422	-1.69261	-3.11501e-10
53561193	chr16:53561193:A:G	3.79192e-09	-1.69199	-3.11501e-10	0.000103621	-1.69837	-3.11501e-10
53561282	chr16:53561282:A:AT	6.84246e-09	-1.46546e-10	-1.10172	0.000197206	-1.46546e-10	-1.05487
53561405	chr16:53561405:A:G	6.60439e-09	-1.46546e-10	-1.13713	0.000177991	-1.46546e-10	-1.15738
53561596	chr16:53561596:CAG:C	6.31503e-09	-1.46546e-10	-1.18193	0.000189983	-1.46546e-10	-1.09218
53561811	chr16:53561811:T:G	1.31493e-08	-1.46546e-10	-0.448498	0.000391066	-1.46546e-10	-0.370236
53562190	chr16:53562190:A:T	6.62908e-09	-1.46546e-10	-1.1334	0.000178539	-1.46546e-10	-1.15431
53562292	chr16:53562292:G:A	1.44702e-09	-1.50163	-1.15373	3.99926e-05	-1.4956	-1.15482
53562454	chr16:53562454:G:A	1.59531e-09	-1.54376	-1.01404	4.55984e-05	-1.40856	-1.11068
53563114	chr16:53563114:G:T	1.24592e-09	-1.63864	-1.16635	3.68488e-05	-1.68944	-1.04285
53563363	chr16:53563363:G:A	5.8117e-09	-1.46546e-10	-1.26499	0.000160993	-1.46546e-10	-1.25775
53563662	chr16:53563662:G:A	2.15642e-09	-0.95788	-1.29854	4.94449e-05	-1.14059	-1.29767
53563693	chr16:53563693:G:A	1.24687e-09	-1.50582	-1.29841	3.61595e-05	-1.45203	-1.29914
53563802	chr16:53563802:T:C	1.25468e-09	-1.49919	-1.2988	3.65636e-05	-1.44308	-1.29698
53564208	chr16:53564208:A:G	1.57797e-09	-1.53646	-1.03227	4.54367e-05	-1.39698	-1.12581
53564398	chr16:53564398:A:G	1.24553e-09	-1.69325	-1.11206	3.57618e-05	-1.66581	-1.09642
53564997	chr16:53564997:T:C	7.63104e-09	-1.46546e-10	-0.992643	0.000201566	-1.46546e-10	-1.033
53565632	chr16:53565632:C:G	8.88309e-09	-1.46546e-10	-0.840718	0.000235345	-1.46546e-10	-0.87806
53565725	chr16:53565725:G:A	1.85686e-09	-1.19783	-1.20815	4.19037e-05	-1.39416	-1.20957
53566022	chr16:53566022:T:C	1.29456e-08	-1.46546e-10	-0.464108	0.000384935	-1.46546e-10	-0.386038
53566098	chr16:53566098:A:G	1.89559e-09	-1.69922	-0.686118	6.02399e-05	-1.68552	-0.555259
53567285	chr16:53567285:T:C	5.37104e-09	-1.34385	-3.11501e-10	0.000127891	-1.48793	-3.11501e-10
53567527	chr16:53567527:T:C	1.04551e-08	-1.46546e-10	-0.67778	0.000270198	-1.46546e-10	-0.739959
53567760	chr16:53567760:C:T	1.8593e-09	-1.68618	-0.71849	5.74769e-05	-1.69923	-0.588497
53567914	chr16:53567914:G:A	2.02148e-09	-1.6991	-0.621936	6.4525e-05	-1.68413	-0.487929
53568094	chr16:53568094:CT:C	9.98688e-09	-1.46546e-10	-0.723595	0.000258718	-1.46546e-10	-0.783374
53568769	chr16:53568769:T:G	7.94042e-09	-1.46546e-10	-0.952901	0.000213209	-1.46546e-10	-0.976842
53569087	chr16:53569087:C:T	5.97916e-09	-1.46546e-10	-1.23659	0.000164033	-1.46546e-10	-1.23904
53569511	chr16:53569511:A:G	2.5824e-09	-1.58998	-0.486171	6.75844e-05	-1.46309	-0.66265
53569829	chr16:53569829:A:G	7.69636e-09	-1.46546e-10	-0.984119	0.000222539	-1.46546e-10	-0.934012
53570489	chr16:53570489:G:C	5.40394e-09	-1.33774	-3.11501e-10	0.000148917	-1.33572	-3.11501e-10
53570588	chr16:53570588:G:A	7.40567e-09	-1.46546e-10	-1.02262	0.000201158	-1.46546e-10	-1.03502
53570618	chr16:53570618:A:T	4.94524e-09	-1.69924	0.272796	0.000133905	-1.67545	0.233475
53571203	chr16:53571203:T:C	6.90089e-09	-1.46546e-10	-1.09322	0.000189075	-1.46546e-10	-1.09697
53571304	chr16:53571304:G:A	4.60435e-09	-1.69873	0.20087	0.000124033	-1.68178	0.163206
53571848	chr16:53571848:T:C	1.16934e-08	-1.46546e-10	-0.565844	0.000340178	-1.46546e-10	-0.509645
53572317	chr16:53572317:G:A	2.15295e-09	-1.37477	-0.883264	6.20627e-05	-1.31425	-0.896723
53572427	chr16:53572427:A:G	2.01769e-09	-1.33506	-0.987853	5.86063e-05	-1.271	-0.997276
53572491	chr16:53572491:C:T	5.79302e-09	-1.46546e-10	-1.26821	0.000158839	-1.46546e-10	-1.27122
53572492	chr16:53572492:G:A	1.03976e-08	-1.46546e-10	-0.683296	0.000324125	-1.46546e-10	-0.557985
53572587	chr16:53572587:G:A	2.93267e-08	-1.46546e-10	0.35363	0.000887607	-1.46546e-10	0.449415
53572659	chr16:53572659:A:G	2.68839e-09	-1.57992	-0.456003	7.0382e-05	-1.44901	-0.636169
53573741	chr16:53573741:G:A	4.37536e-09	-1.54888	-3.11501e-10	0.000117197	-1.57526	-3.11501e-10
53573974	chr16:53573974:C:T	1.9306e-08	-1.48102	1.41657	0.000545311	-1.51302	1.47526
53574892	chr16:53574892:A:C	6.19256e-09	-1.46546e-10	-1.20152	0.000167348	-1.46546e-10	-1.21904
53575305	chr16:53575305:TA:T	2.3635e-09	-1.58039	-0.584338	6.292e-05	-1.44895	-0.748299
53575784	chr16:53575784:C:T	4.02257e-08	-1.46546e-10	0.669638	0.000992955	-1.46546e-10	0.561572
53576017	chr16:53576017:A:G	1.86921e-09	-1.69824	-0.701109	5.28477e-05	-1.66576	-0.705939
53576139	chr16:53576139:A:G	3.52059e-09	-1.69785	-0.0683914	9.61838e-05	-1.68556	-0.0872892
53576332	chr16:53576332:C:G	5.64155e-09	-1.46546e-10	-1.29471	0.000154858	-1.46546e-10	-1.2966
53576536	chr16:53576536:A:G	6.27998e-09	-1.46546e-10	-1.1875	0.000169503	-1.46546e-10	-1.20624
53576720	chr16:53576720:A:C	8.02832e-09	-1.46546e-10	-0.941892	0.000215565	-1.46546e-10	-0.965852
53576730	chr16:53576730:C:T	2.0861e-09	-1.50391	-0.785663	5.87131e-05	-1.45327	-0.813183
53577209	chr16:53577209:C:T	2.96033e-09	-1.56628	-0.373285	7.73665e-05	-1.42955	-0.561011
53577469	chr16:53577469:TA:T	9.91431e-09	-1.46546e-10	-0.730888	0.000285227	-1.46546e-10	-0.685828
53577714	chr16:53577714:T:C	4.87214e-09	-1.02583	-0.415507	0.00014235	-0.928148	-0.452677
53577948	chr16:53577948:A:C	2.08818e-09	-1.44323	-0.845348	6.08182e-05	-1.37071	-0.860514
53578027	chr16:53578027:C:T	9.70427e-09	-1.46546e-10	-0.752302	0.000251698	-1.46546e-10	-0.810883
53578052	chr16:53578052:G:A	1.1256e-08	-1.46546e-10	-0.603969	0.000328752	-1.46546e-10	-0.543811
53578220	chr16:53578220:G:T	6.29662e-09	-1.46546e-10	-1.18485	0.000169906	-1.46546e-10	-1.20387
53578291	chr16:53578291:G:A	1.08652e-08	-1.46546e-10	-0.6393	0.000315605	-1.46546e-10	-0.58462
53578736	chr16:53578736:G:A	7.48822e-09	-1.46546e-10	-1.01154	0.00019769	-1.46546e-10	-1.05241
53579036	chr16:53579036:C:T	2.23837e-08	-1.46546e-10	0.0834655	0.00061262	-1.46546e-10	0.0786317
53579103	chr16:53579103:T:G	7.58383e-09	-1.46546e-10	-0.99885	0.00020418	-1.46546e-10	-1.02011
53579735	chr16:53579735:A:G	5.77816e-09	-1.46546e-10	-1.27078	0.000163109	-1.46546e-10	-1.24469
53579808	chr16:53579808:G:A	9.70136e-09	-1.46546e-10	-0.752602	0.000251643	-1.46546e-10	-0.811103
53579811	chr16:53579811:G:A	5.74647e-09	-1.27628	-3.11501e-10	0.000147243	-1.34703	-3.11501e-10
53580025	chr16:53580025:T:C	2.08269e-09	-1.68992	-0.601286	5.64314e-05	-1.69433	-0.611757
53580034	chr16:53580034:T:C	1.86354e-09	-1.69415	-0.708237	5.79955e-05	-1.69752	-0.581226
53580060	chr16:53580060:A:T	7.61889e-09	-1.46546e-10	-0.994237	0.000219158	-1.46546e-10	-0.949322
53580223	chr16:53580223:G:A	4.09013e-09	-1.61629	-3.11501e-10	0.00011472	-1.59662	-3.11501e-10
53580282	chr16:53580282:C:T	4.50452e-09	-1.51979	-3.11501e-10	0.000105557	-1.67986	-3.11501e-10
53580361	chr16:53580361:G:A	2.63281e-09	-1.5966	-0.460217	6.84579e-05	-1.47321	-0.63968
53580673	chr16:53580673:C:T	3.76622e-09	-1.6988	-3.11501e-10	0.000113739	-1.60521	-3.11501e-10
53580735	chr16:53580735:G:A	8.61617e-09	-1.67271	0.801485	0.000217779	-1.6992	0.743563
53580814	chr16:53580814:T:C	1.12386e-08	-1.46546e-10	-0.605513	0.000326193	-1.46546e-10	-0.551625
53580834	chr16:53580834:C:T	2.06101e-09	-1.0669	-1.23477	4.56302e-05	-1.28742	-1.23112
53581698	chr16:53581698:C:T	8.88418e-09	-1.46546e-10	-0.840596	0.000237912	-1.46546e-10	-0.867213
53581896	chr16:53581896:G:C	9.40736e-09	-1.46546e-10	-0.783375	0.00027074	-1.46546e-10	-0.737953
53582075	chr16:53582075:A:T	5.97985e-09	-1.46546e-10	-1.23647	0.000171503	-1.46546e-10	-1.19451
53582092	chr16:53582092:G:A	8.32616e-09	-1.46546e-10	-0.905465	0.000223183	-1.46546e-10	-0.931121
53583207	chr16:53583207:C:T	1.82997e-08	-1.46546e-10	-0.117984	0.000473847	-1.46546e-10	-0.178229
53583532	chr16:53583532:C:T	4.44653e-09	-1.53274	-3.11501e-10	0.000118861	-1.56115	-3.11501e-10
53583747	chr16:53583747:T:TA	1.76784e-08	-1.46546e-10	-0.152525	0.000449224	-1.46546e-10	-0.231592
53584591	chr16:53584591:T:A	2.7082e-09	-1.6908	-0.337788	5.78962e-05	-1.69923	-0.581227
53584688	chr16:53584688:C:T	7.98168e-09	-1.46546e-10	-0.947718	0.000238502	-1.46546e-10	-0.864734
53584743	chr16:53584743:G:A	1.30142e-09	-1.69678	-1.06463	4.05471e-05	-1.69388	-0.942764
53585520	chr16:53585520:T:A	5.83852e-09	-1.46546e-10	-1.26039	0.000161602	-1.46546e-10	-1.25398
53585937	chr16:53585937:G:C	5.08083e-09	-1.39939	-3.11501e-10	0.000138815	-1.40597	-3.11501e-10
53586037	chr16:53586037:G:A	2.59534e-08	-1.46546e-10	0.231434	0.000654667	-1.46546e-10	0.145014
53586093	chr16:53586093:G:T	1.09394e-09	-1.65761	-1.27747	3.04982e-05	-1.69046	-1.23098
53586216	chr16:53586216:G:A	5.84756e-09	-1.46546e-10	-1.25884	0.000161952	-1.46546e-10	-1.25181
53586269	chr16:53586269:A:G	3.66714e-09	-1.61828	-0.107176	0.000125003	-1.67164	0.160862
53586573	chr16:53586573:C:T	1.39293e-09	-1.64131	-1.05214	4.33637e-05	-1.67853	-0.890962
53586712	chr16:53586712:G:T	1.15925e-08	-1.46546e-10	-0.57451	0.000336109	-1.46546e-10	-0.521678
53586921	chr16:53586921:A:G	8.62972e-09	-1.46546e-10	-0.869655	0.000260237	-1.46546e-10	-0.777522
53587104	chr16:53587104:A:G	1.03474e-08	-1.46546e-10	-0.688133	0.00031766	-1.46546e-10	-0.578131
53587436	chr16:53587436:GCTTT:G	6.82919e-09	-1.46546e-10	-1.10366	0.000189716	-1.46546e-10	-1.09359
53587476	chr16:53587476:T:C	1.30407e-09	-1.47178	-1.2876	3.78669e-05	-1.42148	-1.28356
53587667	chr16:53587667:G:T	1.0791e-09	-1.69054	-1.2582	3.12689e-05	-1.6992	-1.19729
53587875	chr16:53587875:C:T	1.51956e-08	-1.46546e-10	-0.303859	0.000423911	-1.46546e-10	-0.289591
53588182	chr16:53588182:T:A	3.97649e-09	-1.64447	-3.11501e-10	0.00010652	-1.67078	-3.11501e-10
53588493	chr16:53588493:G:A	4.43674e-09	-1.53495	-3.11501e-10	0.000137486	-1.41559	-3.11501e-10
53588741	chr16:53588741:A:C	4.84162e-09	-1.44762	-3.11501e-10	0.000128491	-1.48325	-3.11501e-10
53588995	chr16:53588995:G:T	2.7639e-09	-1.56258	-0.445646	7.25531e-05	-1.42285	-0.63194
53589716	chr16:53589716:T:C	2.59579e-09	-1.6872	-0.383778	5.56379e-05	-1.69889	-0.621357
53590414	chr16:53590414:A:G	5.72465e-09	-1.46546e-10	-1.28009	0.000158249	-1.46546e-10	-1.27494
53590935	chr16:53590935:G:A	3.07545e-09	-1.47963	-0.421789	8.32505e-05	-1.31247	-0.60479
53591107	chr16:53591107:T:C	1.21813e-09	-1.53724	-1.2903	3.51564e-05	-1.48488	-1.29443
53591441	chr16:53591441:G:C	1.12561e-09	-1.66184	-1.2447	3.21613e-05	-1.69015	-1.1782
53591776	chr16:53591776:G:C	8.31181e-09	-0.90719	-3.11501e-10	0.000495999	-0.13254	-3.11501e-10
53592027	chr16:53592027:C:A	7.04361e-09	-1.07275	-3.11501e-10	0.000136686	-1.42143	-3.11501e-10
53592324	chr16:53592324:G:A	1.58871e-09	-1.29464	-1.26731	4.19755e-05	-1.35686	-1.24517
53592364	chr16:53592364:G:A	9.00326e-08	-1.46546e-10	1.4753	0.00279574	-1.46546e-10	1.59674
53592622	chr16:53592622:T:C	5.02677e-09	-1.41009	-3.11501e-10	0.000133201	-1.44725	-3.11501e-10
53593164	chr16:53593164:TTTTC:T	8.12352e-09	-1.46546e-10	-0.930104	0.000230134	-1.46546e-10	-0.900453
53593173	chr16:53593173:T:C	1.26743e-09	-1.69733	-1.09055	4.0626e-05	-1.67393	-0.960778
53593252	chr16:53593252:C:T	1.71654e-09	-1.66492	-0.819634	5.53997e-05	-1.69168	-0.632862
53593317	chr16:53593317:T:C	1.86927e-09	-1.65626	-0.743058	6.07754e-05	-1.68726	-0.544666
53594500	chr16:53594500:C:T	1.90429e-09	-1.6694	-0.711352	6.25391e-05	-1.69374	-0.509582
53594860	chr16:53594860:C:T	1.59852e-08	-1.46546e-10	-0.253203	0.000409952	-1.46546e-10	-0.323072
53594983	chr16:53594983:G:C	1.90072e-09	-1.66398	-0.718655	6.21641e-05	-1.69142	-0.517918
53595068	chr16:53595068:T:C	1.63899e-09	-1.67514	-0.855652	5.04125e-05	-1.69586	-0.723018
53595519	chr16:53595519:G:T	1.96868e-09	-1.6677	-0.679811	6.48572e-05	-1.69312	-0.473808
53596254	chr16:53596254:C:T	1.2594e-09	-1.69133	-1.1029	4.06343e-05	-1.65831	-0.976191
53596588	chr16:53596588:AT:A	1.88008e-09	-1.6746	-0.718946	6.18234e-05	-1.69597	-0.518863
53596710	chr16:53596710:C:A	7.45297e-09	-1.46546e-10	-1.01625	0.000210227	-1.46546e-10	-0.990927
53597184	chr16:53597184:A:G	1.17268e-09	-1.58042	-1.28515	3.35392e-05	-1.5355	-1.2909
53597368	chr16:53597368:A:G	2.56352e-08	-1.46546e-10	0.219098	0.000777863	-1.46546e-10	0.317437
53597392	chr16:53597392:A:G	4.23684e-08	-1.46546e-10	0.721535	0.00105738	-1.46546e-10	0.624432
53597573	chr16:53597573:A:T	1.74509e-09	-1.1994	-1.26866	4.06506e-05	-1.34751	-1.28659
53597713	chr16:53597713:A:G	6.81502e-09	-1.10574	-3.11501e-10	0.000133786	-1.44287	-3.11501e-10
53597975	chr16:53597975:G:A	3.93019e-09	-1.65618	-3.11501e-10	0.000117611	-1.57173	-3.11501e-10
53598050	chr16:53598050:A:G	2.37086e-08	-1.46546e-10	0.140969	0.000594745	-1.46546e-10	0.0490193
53598086	chr16:53598086:G:T	2.12246e-08	-1.46546e-10	0.0302921	0.000534392	-1.46546e-10	-0.057984
53598439	chr16:53598439:T:C	5.03303e-09	-1.40884	-3.11501e-10	0.000133274	-1.4467	-3.11501e-10
53598674	chr16:53598674:T:C	1.93254e-09	-1.67146	-0.694572	6.36747e-05	-1.69463	-0.490697
53599149	chr16:53599149:T:G	1.8892e-09	-1.6765	-0.712212	6.28906e-05	-1.69641	-0.501304
53599169	chr16:53599169:T:C	1.77657e-09	-1.64909	-0.801089	4.27661e-05	-1.66914	-0.914222
53599283	chr16:53599283:T:C	1.90256e-09	-1.66941	-0.712261	6.3088e-05	-1.69356	-0.501019
53599340	chr16:53599340:G:C	2.75186e-08	-1.46546e-10	0.289994	0.000918278	-1.46546e-10	0.483387
53599750	chr16:53599750:C:T	5.6185e-09	-1.46546e-10	-1.2988	0.000154568	-1.46546e-10	-1.29848
53600383	chr16:53600383:C:T	1.94661e-09	-1.67685	-0.681926	6.44758e-05	-1.6966	-0.476219
53601339	chr16:53601339:A:C	1.9495e-09	-1.67327	-0.684021	6.4422e-05	-1.69537	-0.478293
53602021	chr16:53602021:A:T	1.87096e-09	-1.6776	-0.720816	6.16553e-05	-1.69687	-0.520682
53602088	chr16:53602088:G:A	2.30769e-09	-1.69802	-0.490603	7.91116e-05	-1.67578	-0.292473
53602497	chr16:53602497:C:T	1.67015e-09	-1.55742	-0.954535	5.50121e-05	-1.57124	-0.760318
53603013	chr16:53603013:A:G	2.00395e-09	-1.65958	-0.670164	6.65445e-05	-1.68884	-0.452405
53603086	chr16:53603086:C:A	2.02533e-09	-1.67219	-0.646951	6.79653e-05	-1.69472	-0.425395
53603142	chr16:53603142:C:T	3.13534e-09	-1.46316	-0.418966	8.49226e-05	-1.2886	-0.608777
53604159	chr16:53604159:G:A	5.7928e-09	-1.46546e-10	-1.26825	0.000156742	-1.46546e-10	-1.28451
53604428	chr16:53604428:T:C	9.70496e-08	-1.46546e-10	1.55035	0.00304937	-1.46546e-10	1.68358
53604536	chr16:53604536:G:A	2.11524e-09	-1.66317	-0.612526	7.03529e-05	-1.6909	-0.394691
53604940	chr16:53604940:G:A	9.4344e-09	-1.46546e-10	-0.780505	0.000270063	-1.46546e-10	-0.740458
53605158	chr16:53605158:G:A	8.58295e-09	-1.46546e-10	-0.875089	0.000224147	-1.46546e-10	-0.92681
53605526	chr16:53605526:C:T	3.13371e-09	-1.45714	-0.425506	8.50761e-05	-1.27966	-0.615912
53606311	chr16:53606311:G:C	5.98015e-09	-1.46546e-10	-1.23642	0.000163076	-1.46546e-10	-1.24489
53606473	chr16:53606473:C:T	1.34153e-09	-1.69909	-1.03196	4.30716e-05	-1.68925	-0.886999
53606674	chr16:53606674:C:T	1.85635e-09	-1.69221	-0.714047	6.28726e-05	-1.69892	-0.499078
53607066	chr16:53607066:G:T	1.9261e-09	-1.67637	-0.693003	6.43388e-05	-1.69536	-0.47959
53607142	chr16:53607142:CT:C	1.93812e-09	-1.66274	-0.700409	6.41823e-05	-1.68886	-0.488525
53607217	chr16:53607217:A:G	6.79297e-09	-1.46546e-10	-1.10898	0.000177282	-1.46546e-10	-1.16137
53607812	chr16:53607812:C:T	2.54224e-08	-1.46546e-10	0.210764	0.000771937	-1.46546e-10	0.30979
53608912	chr16:53608912:T:G	1.78394e-09	-1.68775	-0.758294	5.88722e-05	-1.6992	-0.564544
53609191	chr16:53609191:C:T	1.70186e-09	-1.52057	-0.972574	5.57099e-05	-1.53773	-0.781223
53609367	chr16:53609367:G:A	9.56019e-09	-1.46546e-10	-0.76726	0.000244842	-1.46546e-10	-0.838499
53609669	chr16:53609669:G:T	2.01524e-09	-1.67866	-0.645471	6.76453e-05	-1.6974	-0.427431
53609747	chr16:53609747:C:T	1.89234e-09	-1.67895	-0.708099	6.30064e-05	-1.6975	-0.498373
53610153	chr16:53610153:T:C	4.57654e-09	-1.50393	-3.11501e-10	0.000121945	-1.53555	-3.11501e-10
53610333	chr16:53610333:A:C	1.3376e-09	-1.69631	-1.03768	4.24475e-05	-1.69544	-0.89541
53610877	chr16:53610877:C:T	4.6868e-09	-1.48012	-3.11501e-10	0.00011541	-1.59062	-3.11501e-10
53611456	chr16:53611456:C:T	6.19611e-09	-1.20095	-3.11501e-10	0.00013886	-1.40565	-3.11501e-10
53611482	chr16:53611482:T:C	2.14205e-09	-1.69923	-0.563878	4.85461e-05	-1.68843	-0.768171
53611920	chr16:53611920:T:A	2.98773e-09	-1.61329	-0.317066	0.000102255	-1.65585	-0.0557948
53611926	chr16:53611926:C:T	2.98143e-09	-1.61427	-0.318196	0.000102058	-1.65651	-0.0570659
53612064	chr16:53612064:C:T	1.16153e-09	-1.58948	-1.28564	3.30395e-05	-1.55039	-1.29102
53612079	chr16:53612079:G:C	7.29475e-09	-1.46546e-10	-1.03771	0.000199677	-1.46546e-10	-1.04241
53612101	chr16:53612101:T:C	1.14413e-09	-1.65574	-1.23448	3.34469e-05	-1.68552	-1.14363
53612320	chr16:53612320:A:G	5.37876e-09	-1.66716	0.324753	0.00013808	-1.67191	0.260634
53612621	chr16:53612621:G:A	3.31201e-09	-1.40226	-0.425056	9.1395e-05	-1.20986	-0.614065
53612780	chr16:53612780:T:C	2.68502e-09	-1.64386	-0.393321	9.24991e-05	-1.67623	-0.135689
53613139	chr16:53613139:G:A	1.28723e-09	-1.55098	-1.22139	3.4882e-05	-1.65367	-1.13347
53613906	chr16:53613906:A:G	5.62232e-09	-1.46546e-10	-1.29812	0.000154513	-1.46546e-10	-1.29883
53614298	chr16:53614298:G:A	5.61888e-09	-1.46546e-10	-1.29874	0.000154705	-1.46546e-10	-1.2976
53614570	chr16:53614570:G:A	1.47156e-09	-1.55119	-1.08735	4.14521e-05	-1.65364	-0.960939
53614762	chr16:53614762:G:T	8.34055e-09	-1.46546e-10	-0.903738	0.00022422	-1.46546e-10	-0.926487
53615256	chr16:53615256:C:T	2.19707e-09	-1.6942	-0.543547	4.90444e-05	-1.69825	-0.748138
53615276	chr16:53615276:A:G	6.85013e-09	-1.68253	0.581926	0.000161781	-1.68612	0.433246
53615357	chr16:53615357:T:C	7.4408e-09	-1.46546e-10	-1.01789	0.000209854	-1.46546e-10	-0.992699
53615475	chr16:53615475:T:A	4.34691e-08	0.747182	-3.11501e-10	0.00164311	1.06523	-3.11501e-10
53616165	chr16:53616165:A:G	6.6256e-09	-1.46546e-10	-1.13393	0.000184893	-1.46546e-10	-1.11934
53616751	chr16:53616751:C:A	1.23303e-09	-1.52931	-1.28608	3.59736e-05	-1.4611	-1.29523
53618215	chr16:53618215:T:C	9.17747e-09	-1.46546e-10	-0.808116	0.000239	-1.46546e-10	-0.862648
53618606	chr16:53618606:A:G	2.36184e-09	-1.38659	-0.778836	6.76389e-05	-1.18972	-0.935207
53618948	chr16:53618948:C:T	6.07168e-09	-1.46546e-10	-1.22123	0.000167755	-1.46546e-10	-1.21661
53619093	chr16:53619093:G:C	1.55675e-08	-0.279681	-3.11501e-10	0.000296699	-0.646395	-3.11501e-10
53619734	chr16:53619734:A:G	1.33885e-08	-0.430475	-3.11501e-10	0.000251798	-0.810485	-3.11501e-10
53620618	chr16:53620618:T:C	5.75755e-09	-1.46546e-10	-1.27436	0.000161682	-1.46546e-10	-1.25348
```
