## Supplementary material for "Characterization of shared and ancestry-specific signals driving complex traits using multi-ancestry fine-mapping": susiex_nc3.cs80.cs

```
CS_ID	SNP	BP	REF_ALLELE	ALT_ALLELE	REF_FRQ	BETA	SE	-LOG10P	CS_PIP	OVRL_PIP
1	chr16:53136157:A:G	53136157	G,G	A,A	1,1	-inf,-inf	inf,inf	6.43428,3.36583	0.0693082	0.0693995
1	chr16:53140359:A:G	53140359	G,G	A,A	1,1	-inf,-inf	inf,inf	6.41726,3.35537	0.065568	0.0656588
1	chr16:53139321:A:G	53139321	G,G	A,A	1,1	-inf,-inf	inf,inf	6.40964,3.27206	0.0547825	0.0548704
1	chr16:53167011:T:TA	53167011	TA,TA	T,T	1,1	-inf,-inf	inf,inf	6.22324,3.34275	0.0419817	0.0420711
1	chr16:53219807:A:G	53219807	G,G	A,A	1,1	-inf,-inf	inf,inf	6.14937,3.34795	0.0362404	0.0363299
1	chr16:53176198:C:A	53176198	A,A	C,C	1,1	-inf,-inf	inf,inf	6.09675,3.35857	0.0331054	0.0331955
1	chr16:53129884:T:C	53129884	C,C	T,T	1,1	-inf,-inf	inf,inf	6.26913,3.06119	0.0266778	0.0267576
1	chr16:53234511:A:G	53234511	G,G	A,A	1,1	-inf,-inf	inf,inf	6.18567,3.1112	0.0245997	0.0246806
1	chr16:53149968:A:T	53149968	T,T	A,A	1,1	-inf,-inf	inf,inf	6.18674,3.07018	0.0227883	0.0228679
1	chr16:53236840:T:A	53236840	A,A	T,T	1,1	-inf,-inf	inf,inf	6.12051,3.12786	0.0221375	0.0222189
1	chr16:53289384:A:T	53289384	T,T	A,A	1,1	-inf,-inf	inf,inf	5.98879,3.24118	0.0209232	0.0210086
1	chr16:53307406:C:T	53307406	T,T	C,C	1,1	-inf,-inf	inf,inf	6.2016,3.00613	0.0208148	0.0208932
1	chr16:53151351:A:G	53151351	G,G	A,A	1,1	-inf,-inf	inf,inf	6.0822,3.12572	0.0202963	0.0203775
1	chr16:53162364:T:A	53162364	A,A	T,T	1,1	-inf,-inf	inf,inf	6.10819,3.09222	0.020112	0.0201922
1	chr16:53161035:T:A	53161035	A,A	T,T	1,1	-inf,-inf	inf,inf	6.09462,3.10578	0.020067	0.0201476
1	chr16:53195637:C:G	53195637	G,G	C,C	1,1	-inf,-inf	inf,inf	6.13717,3.05767	0.0199985	0.0200776
1	chr16:53193306:G:A	53193306	A,A	G,G	1,1	-inf,-inf	inf,inf	6.12846,3.04911	0.0193016	0.0193803
1	chr16:53168612:G:C	53168612	C,C	G,G	1,1	-inf,-inf	inf,inf	6.08652,3.07954	0.0187434	0.0188231
1	chr16:53205249:C:G	53205249	G,G	C,C	1,1	-inf,-inf	inf,inf	6.09839,3.06587	0.0187219	0.0188012
1	chr16:53130721:G:C	53130721	C,C	G,G	1,1	-inf,-inf	inf,inf	5.95079,3.22068	0.0183152	0.0184009
1	chr16:53183940:T:C	53183940	C,C	T,T	1,1	-inf,-inf	inf,inf	6.09976,3.03253	0.0175765	0.0176544
1	chr16:53338677:T:C	53338677	C,C	T,T	1,1	-inf,-inf	inf,inf	6.5459,2.41689	0.0164301	0.016527
1	chr16:53334867:A:G	53334867	G,G	A,A	1,1	-inf,-inf	inf,inf	6.0759,3.00511	0.0158545	0.015932
1	chr16:53341314:G:C	53341314	C,C	G,G	1,1	-inf,-inf	inf,inf	6.47528,2.42924	0.0146266	0.0147431
1	chr16:53308948:C:T	53308948	T,T	C,C	1,1	-inf,-inf	inf,inf	6.31709,2.51785	0.0111647	0.0112433
1	chr16:53162620:TATACTC:T	53162620	T,T	TATACTC,TATACTC	1,1	-inf,-inf	inf,inf	6.10648,2.58609	0.00810894	0.00818793
1	chr16:53289837:C:T	53289837	T,T	C,C	1,1	-inf,-inf	inf,inf	6.10162,2.56992	0.00778467	0.00786309
1	chr16:53139242:G:A	53139242	A,A	G,G	1,1	-inf,-inf	inf,inf	6.63605,1.88555	0.00727119	0.00734351
1	chr16:53220264:G:A	53220264	A,A	G,G	1,1	-inf,-inf	inf,inf	6.0443,2.58369	0.00704402	0.00712527
1	chr16:53341297:A:C	53341297	C,C	A,A	1,1	-inf,-inf	inf,inf	6.07367,2.47097	0.00671289	0.00681263
1	chr16:53182059:A:G	53182059	G,G	A,A	1,1	-inf,-inf	inf,inf	6.08741,2.50526	0.00666187	0.00673786
1	chr16:53154481:A:G	53154481	G,G	A,A	1,1	-inf,-inf	inf,inf	6.09677,2.49379	0.00664372	0.00671925
1	chr16:53341791:T:C	53341791	C,C	T,T	1,1	-inf,-inf	inf,inf	6.15956,2.31801	0.00586755	0.00599452
1	chr16:53243266:A:G	53243266	G,G	A,A	1,1	-inf,-inf	inf,inf	6.04671,2.47889	0.00578398	0.00586129
1	chr16:53169722:A:G	53169722	G,G	A,A	1,1	-inf,-inf	inf,inf	6.02194,2.48447	0.00554709	0.0056238
1	chr16:53341152:C:T	53341152	T,T	C,C	1,1	-inf,-inf	inf,inf	6.20133,2.20546	0.0052598	0.00534453
1	chr16:53202243:T:C	53202243	C,C	T,T	1,1	-inf,-inf	inf,inf	6.56459,1.79484	0.00523646	0.00530538
1	chr16:53157558:T:C	53157558	C,C	T,T	1,1	-inf,-inf	inf,inf	6.47198,1.88997	0.00513973	0.00520956
1	chr16:53309688:A:G	53309688	G,G	A,A	1,1	-inf,-inf	inf,inf	6.59799,1.70114	0.00472772	0.00479625
1	chr16:53245099:G:A	53245099	A,A	G,G	1,1	-inf,-inf	inf,inf	6.60686,1.6699	0.00453579	0.00460343
1	chr16:53282942:A:G	53282942	G,G	A,A	1,1	-inf,-inf	inf,inf	6.55937,1.71384	0.00445051	0.00451894
1	chr16:53168038:A:G	53168038	G,G	A,A	1,1	-inf,-inf	inf,inf	6.40723,1.8869	0.00444689	0.00451603
1	chr16:53177940:C:T	53177940	T,T	C,C	1,1	-inf,-inf	inf,inf	6.40981,1.85724	0.00422858	0.00429715
1	chr16:53336109:T:C	53336109	C,C	T,T	1,1	-inf,-inf	inf,inf	6.58965,1.64588	0.00417379	0.0042423
1	chr16:53309159:T:G	53309159	G,G	T,T	1,1	-inf,-inf	inf,inf	6.53817,1.69584	0.00411902	0.00418683
1	chr16:53168098:G:A	53168098	A,A	G,G	1,1	-inf,-inf	inf,inf	6.38981,1.85672	0.00404855	0.00411693
1	chr16:53248291:G:A	53248291	A,A	G,G	1,1	-inf,-inf	inf,inf	6.56408,1.65481	0.00402403	0.00409105
1	chr16:53254184:A:C	53254184	C,C	A,A	1,1	-inf,-inf	inf,inf	6.46622,1.76225	0.0039936	0.00406108
1	chr16:53201509:G:A	53201509	A,A	G,G	1,1	-inf,-inf	inf,inf	6.44608,1.78169	0.0039656	0.00403309
1	chr16:53169434:T:C	53169434	C,C	T,T	1,1	-inf,-inf	inf,inf	6.40354,1.82527	0.00393231	0.00400021
2	chr16:52951404:C:T	52951404	NA,T	NA,C	NA,1	NA,inf	NA,inf	NA,3.37522	0.0331716	0.0651113
2	chr16:53066224:A:G	53066224	G,G	A,A	1,1	-inf,-inf	inf,inf	3.40279,2.55396	0.0112212	0.0223373
2	chr16:53069322:A:G	53069322	G,G	A,A	1,1	-inf,-inf	inf,inf	3.24896,0.961242	0.00970125	0.0193164
2	chr16:52762901:T:C	52762901	NA,C	NA,T	NA,1	NA,inf	NA,inf	NA,2.77441	0.00954134	0.0189704
2	chr16:53548886:TTA:T	53548886	NA,T	NA,TTA	NA,1	NA,inf	NA,inf	NA,2.69325	0.00930517	0.0185252
2	chr16:52762105:T:C	52762105	NA,C	NA,T	NA,1	NA,inf	NA,inf	NA,2.73401	0.00883211	0.0175668
2	chr16:53535537:T:C	53535537	NA,C	NA,T	NA,1	NA,inf	NA,inf	NA,2.60596	0.00733052	0.014609
2	chr16:53085237:T:A	53085237	A,A	T,T	1,1	-inf,-inf	inf,inf	3.22206,0.632548	0.00532977	0.0106353
2	chr16:53028440:AC:A	53028440	A,NA	AC,NA	1,NA	inf,NA	inf,NA	2.20693,NA	0.00526418	0.0105022
2	chr16:53072484:C:T	53072484	T,NA	C,NA	1,NA	-inf,NA	inf,NA	2.88767,NA	0.0049395	0.00985774
2	chr16:53530471:C:G	53530471	NA,G	NA,C	NA,1	NA,inf	NA,inf	NA,2.46672	0.00486451	0.00970733
2	chr16:53147966:G:A	53147966	NA,A	NA,G	NA,1	NA,-inf	NA,inf	NA,3.10061	0.00479154	0.00956308
2	chr16:53295788:T:C	53295788	NA,C	NA,T	NA,1	NA,-inf	NA,inf	NA,1.93407	0.00474693	0.00947376
2	chr16:53352255:C:T	53352255	NA,T	NA,C	NA,1	NA,-inf	NA,inf	NA,2.3888	0.00466491	0.0093097
2	chr16:53354887:C:T	53354887	NA,T	NA,C	NA,1	NA,-inf	NA,inf	NA,2.35276	0.00435465	0.00869187
2	chr16:53244565:A:G	53244565	NA,G	NA,A	NA,1	NA,-inf	NA,inf	NA,3.01244	0.00416751	0.00832019
2	chr16:52793620:G:T	52793620	NA,T	NA,G	NA,1	NA,inf	NA,inf	NA,2.30716	0.00416741	0.00830953
2	chr16:53187739:A:G	53187739	NA,G	NA,A	NA,1	NA,-inf	NA,inf	NA,3.00963	0.00414857	0.00828246
2	chr16:52992432:A:T	52992432	NA,T	NA,A	NA,1	NA,inf	NA,inf	NA,2.22958	0.00406003	0.00809494
2	chr16:53292389:C:A	53292389	NA,A	NA,C	NA,1	NA,-inf	NA,inf	NA,1.8364	0.0039064	0.00779953
2	chr16:53355773:G:A	53355773	A,NA	G,NA	1,NA	-inf,NA	inf,NA	1.85156,NA	0.00388366	0.00775326
2	chr16:52663998:A:AT	52663998	NA,AT	NA,A	NA,1	NA,inf	NA,inf	NA,2.1135	0.00372867	0.00744477
2	chr16:52784635:G:T	52784635	NA,T	NA,G	NA,1	NA,inf	NA,inf	NA,2.22212	0.00358435	0.00714922
2	chr16:52902508:C:G	52902508	NA,G	NA,C	NA,1	NA,-inf	NA,inf	NA,1.92614	0.00356669	0.00712146
2	chr16:52718171:C:A	52718171	NA,A	NA,C	NA,1	NA,inf	NA,inf	NA,2.07029	0.00355894	0.00710646
2	chr16:52757671:G:A	52757671	NA,A	NA,G	NA,1	NA,inf	NA,inf	NA,2.22287	0.00355732	0.00709496
2	chr16:53533364:G:A	53533364	NA,A	NA,G	NA,1	NA,inf	NA,inf	NA,2.27361	0.00355468	0.00709815
2	chr16:53057451:G:A	53057451	NA,A	NA,G	NA,1	NA,-inf	NA,inf	NA,2.60888	0.00325813	0.00650695
2	chr16:53218834:CTACAAACTATT:C	53218834	NA,C	NA,CTACAAACTATT	NA,1	NA,-inf	NA,inf	NA,1.73899	0.00321555	0.00642237
2	chr16:53335046:A:T	53335046	NA,T	NA,A	NA,1	NA,-inf	NA,inf	NA,1.73151	0.00316716	0.00632587
2	chr16:52892925:T:G	52892925	NA,G	NA,T	NA,1	NA,-inf	NA,inf	NA,1.86364	0.00315945	0.00630964
2	chr16:53285307:C:G	53285307	NA,G	NA,C	NA,1	NA,-inf	NA,inf	NA,1.72898	0.00315413	0.00629989
2	chr16:52776232:C:T	52776232	NA,T	NA,C	NA,1	NA,inf	NA,inf	NA,2.07991	0.0028952	0.00577807
2	chr16:53604428:T:C	53604428	NA,C	NA,T	NA,1	NA,inf	NA,inf	NA,1.96873	0.00288327	0.00575876
2	chr16:53523222:G:A	53523222	NA,A	NA,G	NA,1	NA,inf	NA,inf	NA,2.15159	0.00287504	0.00574297
2	chr16:53060108:C:A	53060108	A,NA	C,NA	1,NA	-inf,NA	inf,NA	2.58471,NA	0.00282993	0.00565357
2	chr16:53549373:G:A	53549373	NA,A	NA,G	NA,1	NA,inf	NA,inf	NA,2.05454	0.00277959	0.00555197
2	chr16:53293607:C:T	53293607	NA,T	NA,C	NA,1	NA,-inf	NA,inf	NA,2.77782	0.00276512	0.00552433
2	chr16:53592364:G:A	53592364	NA,A	NA,G	NA,1	NA,inf	NA,inf	NA,1.92816	0.00264809	0.00528968
2	chr16:53066043:G:A	53066043	NA,A	NA,G	NA,1	NA,-inf	NA,inf	NA,2.42077	0.00263203	0.00525809
2	chr16:52778843:C:A	52778843	NA,A	NA,C	NA,1	NA,inf	NA,inf	NA,1.96231	0.00235054	0.00469248
2	chr16:52778842:G:A	52778842	NA,A	NA,G	NA,1	NA,inf	NA,inf	NA,1.95927	0.0023381	0.00466768
2	chr16:52829389:A:G	52829389	NA,G	NA,A	NA,1	NA,inf	NA,inf	NA,1.96832	0.00226338	0.00451725
2	chr16:53367962:T:C	53367962	NA,C	NA,T	NA,1	NA,inf	NA,inf	NA,1.9693	0.0022274	0.00445047
2	chr16:53544948:C:T	53544948	NA,T	NA,C	NA,1	NA,inf	NA,inf	NA,1.88785	0.00196346	0.00392376
2	chr16:53112402:C:T	53112402	NA,T	NA,C	NA,1	NA,inf	NA,inf	NA,1.251	0.00193497	0.00386671
2	chr16:52640254:G:A	52640254	A,NA	G,NA	1,NA	inf,NA	inf,NA	1.82302,NA	0.00181509	0.0036274
2	chr16:53272982:A:G	53272982	G,NA	A,NA	1,NA	-inf,NA	inf,NA	3.01108,NA	0.00176147	0.00352114
2	chr16:53615475:T:A	53615475	A,NA	T,NA	1,NA	-inf,NA	inf,NA	1.61539,NA	0.00176023	0.00351783
2	chr16:53110403:C:A	53110403	NA,A	NA,C	NA,1	NA,inf	NA,inf	NA,1.19779	0.00172726	0.00345203
2	chr16:52793536:T:C	52793536	NA,C	NA,T	NA,1	NA,inf	NA,inf	NA,1.78858	0.00172067	0.00343629
2	chr16:53371528:G:A	53371528	NA,A	NA,G	NA,1	NA,inf	NA,inf	NA,1.80447	0.0017138	0.00342515
2	chr16:52842603:T:C	52842603	NA,C	NA,T	NA,1	NA,inf	NA,inf	NA,1.76163	0.00155821	0.00311105
2	chr16:52821714:C:T	52821714	NA,T	NA,C	NA,1	NA,-inf	NA,inf	NA,1.56195	0.00154807	0.00309408
2	chr16:52806351:G:A	52806351	NA,A	NA,G	NA,1	NA,-inf	NA,inf	NA,1.55185	0.00151995	0.00303794
2	chr16:53532848:T:A	53532848	NA,A	NA,T	NA,1	NA,inf	NA,inf	NA,1.73917	0.00150619	0.00301067
2	chr16:53032952:G:A	53032952	A,A	G,G	1,1	-inf,inf	inf,inf	1.81436,1.29087	0.00146361	0.00292537
2	chr16:52949629:G:A	52949629	NA,A	NA,G	NA,1	NA,-inf	NA,inf	NA,1.39495	0.00143787	0.00287397
2	chr16:52927415:G:A	52927415	NA,A	NA,G	NA,1	NA,-inf	NA,inf	NA,1.39097	0.00143391	0.00286606
2	chr16:53115845:T:A	53115845	NA,A	NA,T	NA,1	NA,inf	NA,inf	NA,1.73654	0.00143005	0.00285859
2	chr16:53559734:T:C	53559734	NA,C	NA,T	NA,1	NA,inf	NA,inf	NA,1.69763	0.001423	0.0028442
2	chr16:52802236:G:A	52802236	NA,A	NA,G	NA,1	NA,-inf	NA,inf	NA,1.50101	0.00138292	0.00276424
2	chr16:52802235:G:C	52802235	NA,C	NA,G	NA,1	NA,-inf	NA,inf	NA,1.50101	0.00138292	0.00276424
2	chr16:52906222:T:A	52906222	NA,A	NA,T	NA,1	NA,inf	NA,inf	NA,1.68844	0.00133129	0.00265834
2	chr16:53507927:T:C	53507927	C,C	T,T	1,1	-inf,-inf	inf,inf	1.93005,0.650738	0.00128491	0.00256851
2	chr16:53041046:G:A	53041046	NA,A	NA,G	NA,1	NA,-inf	NA,inf	NA,1.31771	0.00124504	0.00248887
2	chr16:52954302:TG:T	52954302	NA,T	NA,TG	NA,1	NA,inf	NA,inf	NA,1.56801	0.00123273	0.0024644
2	chr16:52814855:C:T	52814855	NA,T	NA,C	NA,1	NA,-inf	NA,inf	NA,1.49314	0.00122208	0.00244309
2	chr16:52907966:G:T	52907966	NA,T	NA,G	NA,1	NA,inf	NA,inf	NA,1.63175	0.00121674	0.00242984
2	chr16:52955190:G:A	52955190	NA,A	NA,G	NA,1	NA,inf	NA,inf	NA,1.55711	0.00121132	0.00242162
2	chr16:53555907:T:C	53555907	NA,C	NA,T	NA,1	NA,inf	NA,inf	NA,1.59392	0.00119848	0.00239571
2	chr16:53385758:G:A	53385758	NA,A	NA,G	NA,1	NA,inf	NA,inf	NA,1.05913	0.00114264	0.00228432
2	chr16:53525541:T:C	53525541	NA,C	NA,T	NA,1	NA,inf	NA,inf	NA,1.60164	0.00112667	0.00225251
2	chr16:53597392:A:G	53597392	NA,G	NA,A	NA,1	NA,-inf	NA,inf	NA,1.44457	0.00112277	0.00224469
2	chr16:52972705:C:T	52972705	NA,T	NA,C	NA,1	NA,inf	NA,inf	NA,1.51466	0.00111774	0.00223464
2	chr16:53085731:C:T	53085731	T,T	C,C	1,1	-inf,-inf	inf,inf	2.9751,1.57537	0.00111206	0.00222462
2	chr16:52823535:C:T	52823535	NA,T	NA,C	NA,1	NA,-inf	NA,inf	NA,1.34475	0.00110245	0.0022039
2	chr16:53524986:G:A	53524986	NA,A	NA,G	NA,1	NA,inf	NA,inf	NA,1.58268	0.00109343	0.00218609
2	chr16:52973928:G:A	52973928	NA,A	NA,G	NA,1	NA,inf	NA,inf	NA,1.50154	0.00109295	0.0021851
2	chr16:52967823:A:T	52967823	NA,T	NA,A	NA,1	NA,inf	NA,inf	NA,1.50099	0.00109189	0.00218299
2	chr16:52911962:C:T	52911962	T,T	C,C	1,1	inf,-inf	inf,inf	0.289843,2.13593	0.00109055	0.00218014
2	chr16:53521312:T:C	53521312	C,C	T,T	1,1	-inf,-inf	inf,inf	0.140849,2.32525	0.001075	0.00214917
2	chr16:52839890:T:C	52839890	NA,C	NA,T	NA,1	NA,inf	NA,inf	NA,1.51028	0.00106186	0.00212127
2	chr16:53115996:T:G	53115996	NA,G	NA,T	NA,1	NA,inf	NA,inf	NA,1.56513	0.00105458	0.00210843
2	chr16:52902613:G:A	52902613	NA,A	NA,G	NA,1	NA,-inf	NA,inf	NA,1.26236	0.00104948	0.00209812
2	chr16:52835094:A:G	52835094	NA,G	NA,A	NA,1	NA,-inf	NA,inf	NA,1.31569	0.00104805	0.00209522
2	chr16:52940507:C:T	52940507	NA,T	NA,C	NA,1	NA,inf	NA,inf	NA,1.46452	0.00104171	0.00208272
2	chr16:53497854:A:G	53497854	G,NA	A,NA	1,NA	-inf,NA	inf,NA	1.55689,NA	0.00103203	0.0020633
2	chr16:52633308:G:A	52633308	NA,A	NA,G	NA,1	NA,-inf	NA,inf	NA,1.29597	0.00102856	0.00205629
2	chr16:53509026:G:A	53509026	NA,A	NA,G	NA,1	NA,inf	NA,inf	NA,1.54273	0.00101375	0.00202681
2	chr16:53066778:T:C	53066778	C,C	T,T	1,1	inf,inf	inf,inf	1.81963,1.27553	0.00101111	0.00202148
2	chr16:53113802:C:T	53113802	NA,T	NA,C	NA,1	NA,inf	NA,inf	NA,1.53694	0.0010077	0.00201474
2	chr16:53076406:C:T	53076406	T,T	C,C	1,1	inf,inf	inf,inf	0.955601,0.871727	0.000996215	0.00199174
2	chr16:53547015:T:C	53547015	NA,C	NA,T	NA,1	NA,inf	NA,inf	NA,1.44554	0.000996068	0.00199136
2	chr16:53062800:G:A	53062800	A,A	G,G	1,1	inf,inf	inf,inf	1.05394,0.825379	0.000990971	0.00198126
2	chr16:53575784:C:T	53575784	NA,T	NA,C	NA,1	NA,inf	NA,inf	NA,1.46387	0.00098638	0.00197211
2	chr16:52817720:C:T	52817720	NA,T	NA,C	NA,1	NA,-inf	NA,inf	NA,1.26838	0.000960118	0.00191951
2	chr16:53546119:G:A	53546119	NA,A	NA,G	NA,1	NA,inf	NA,inf	NA,1.4117	0.000956652	0.00191275
2	chr16:53599340:G:C	53599340	NA,C	NA,G	NA,1	NA,-inf	NA,inf	NA,1.21648	0.000949173	0.00189775
2	chr16:53111900:G:A	53111900	NA,A	NA,G	NA,1	NA,inf	NA,inf	NA,1.49659	0.00094155	0.00188255
2	chr16:52933632:T:C	52933632	NA,C	NA,T	NA,1	NA,inf	NA,inf	NA,1.40084	0.000935508	0.00187048
2	chr16:52800009:G:T	52800009	NA,T	NA,G	NA,1	NA,-inf	NA,inf	NA,1.32923	0.000925259	0.00184998
2	chr16:53524238:G:T	53524238	T,T	G,G	1,1	-inf,-inf	inf,inf	0.344054,2.08013	0.000925068	0.00184953
2	chr16:53094144:G:A	53094144	A,A	G,G	1,1	-inf,-inf	inf,inf	3.76429,0.970061	0.000924124	0.00185023
2	chr16:53422922:A:C	53422922	NA,C	NA,A	NA,1	NA,-inf	NA,inf	NA,1.12838	0.000923857	0.00184707
2	chr16:52933666:G:A	52933666	NA,A	NA,G	NA,1	NA,inf	NA,inf	NA,1.3922	0.000921828	0.00184314
2	chr16:52913718:A:C	52913718	C,C	A,A	1,1	inf,-inf	inf,inf	0.331155,1.9837	0.000914705	0.00182875
2	chr16:53042022:T:C	53042022	NA,C	NA,T	NA,1	NA,inf	NA,inf	NA,1.19035	0.000897673	0.00179488
2	chr16:52724808:C:T	52724808	NA,T	NA,C	NA,1	NA,-inf	NA,inf	NA,1.15969	0.000892741	0.00178491
2	chr16:52804425:A:T	52804425	NA,T	NA,A	NA,1	NA,-inf	NA,inf	NA,1.2226	0.00087794	0.00175529
2	chr16:52901081:A:G	52901081	NA,G	NA,A	NA,1	NA,-inf	NA,inf	NA,1.218	0.000863723	0.00172688
2	chr16:53572587:G:A	53572587	NA,A	NA,G	NA,1	NA,inf	NA,inf	NA,1.30648	0.000860555	0.00172053
2	chr16:53433027:T:C	53433027	NA,C	NA,T	NA,1	NA,-inf	NA,inf	NA,1.07861	0.000842198	0.00168389
2	chr16:53021645:T:A	53021645	A,A	T,T	1,1	inf,-inf	inf,inf	0.951821,1.60473	0.000837886	0.00167521
2	chr16:53597368:A:G	53597368	NA,G	NA,A	NA,1	NA,inf	NA,inf	NA,1.15632	0.000834237	0.00166802
2	chr16:52809758:C:T	52809758	NA,T	NA,C	NA,1	NA,-inf	NA,inf	NA,1.19145	0.000831046	0.00166158
2	chr16:53020365:T:C	53020365	NA,C	NA,T	NA,1	NA,-inf	NA,inf	NA,1.22747	0.000828376	0.00165624
2	chr16:53607812:C:T	53607812	NA,T	NA,C	NA,1	NA,inf	NA,inf	NA,1.15145	0.000828041	0.00165564
2	chr16:53359916:A:C	53359916	NA,C	NA,A	NA,1	NA,-inf	NA,inf	NA,1.12679	0.000820263	0.0016402
2	chr16:53029685:A:T	53029685	NA,T	NA,A	NA,1	NA,-inf	NA,inf	NA,1.07977	0.000819389	0.00163835
2	chr16:52890750:C:A	52890750	NA,A	NA,C	NA,1	NA,inf	NA,inf	NA,1.19397	0.000815339	0.00163028
2	chr16:52896458:T:C	52896458	NA,C	NA,T	NA,1	NA,inf	NA,inf	NA,1.20229	0.000814881	0.0016293
2	chr16:52939815:C:T	52939815	NA,T	NA,C	NA,1	NA,inf	NA,inf	NA,1.07817	0.000808657	0.00161692
2	chr16:52896727:T:C	52896727	NA,C	NA,T	NA,1	NA,inf	NA,inf	NA,1.18846	0.000807554	0.00161472
2	chr16:52833335:TAACCTGC:T	52833335	NA,T	NA,TAACCTGC	NA,1	NA,-inf	NA,inf	NA,1.12311	0.00080669	0.00161293
2	chr16:53347811:T:C	53347811	C,NA	T,NA	1,NA	inf,NA	inf,NA	1.09668,NA	0.000802531	0.00160464
2	chr16:52933338:C:A	52933338	NA,A	NA,C	NA,1	NA,inf	NA,inf	NA,1.30335	0.000794723	0.00158911
2	chr16:52893784:T:C	52893784	NA,C	NA,T	NA,1	NA,inf	NA,inf	NA,1.17209	0.000784625	0.00156889
2	chr16:52984940:A:G	52984940	G,G	A,A	1,1	inf,-inf	inf,inf	1.86243,0.367086	0.000783668	0.00156693
2	chr16:52720412:C:T	52720412	NA,T	NA,C	NA,1	NA,-inf	NA,inf	NA,1.19149	0.000772352	0.00154426
2	chr16:52704422:A:T	52704422	NA,T	NA,A	NA,1	NA,-inf	NA,inf	NA,1.11221	0.000770576	0.0015407
2	chr16:53033011:C:T	53033011	T,T	C,C	1,1	-inf,inf	inf,inf	1.8753,0.836365	0.000769565	0.0015389
2	chr16:53245197:C:T	53245197	T,NA	C,NA	1,NA	inf,NA	inf,NA	1.54634,NA	0.000763862	0.00152737
2	chr16:52886691:C:T	52886691	T,NA	C,NA	1,NA	inf,NA	inf,NA	1.36976,NA	0.000756311	0.00151227
2	chr16:53093935:T:A	53093935	A,A	T,T	1,1	inf,inf	inf,inf	2.61986,0.694247	0.000753567	0.00150709
2	chr16:53106456:G:A	53106456	NA,A	NA,G	NA,1	NA,inf	NA,inf	NA,1.35373	0.000747779	0.00149526
2	chr16:52884813:C:G	52884813	G,G	C,C	1,1	inf,inf	inf,inf	1.6335,0.528627	0.000742411	0.00148428
2	chr16:52768851:T:C	52768851	NA,C	NA,T	NA,1	NA,-inf	NA,inf	NA,1.20079	0.000740281	0.00148027
2	chr16:53557250:G:A	53557250	NA,A	NA,G	NA,1	NA,-inf	NA,inf	NA,1.19314	0.000734519	0.00146876
2	chr16:52715717:G:A	52715717	NA,A	NA,G	NA,1	NA,-inf	NA,inf	NA,1.08385	0.000729948	0.00145953
2	chr16:52642501:T:C	52642501	NA,C	NA,T	NA,1	NA,-inf	NA,inf	NA,1.08362	0.000725361	0.00145037
2	chr16:52650223:G:A	52650223	NA,A	NA,G	NA,1	NA,inf	NA,inf	NA,1.19387	0.000721641	0.00144301
2	chr16:52905994:C:CA	52905994	NA,CA	NA,C	NA,1	NA,inf	NA,inf	NA,1.12556	0.000719155	0.00143803
2	chr16:52885079:C:A	52885079	A,A	C,C	1,1	inf,inf	inf,inf	1.56622,0.557031	0.00071287	0.00142524
2	chr16:53586037:G:A	53586037	NA,A	NA,G	NA,1	NA,inf	NA,inf	NA,1.15923	0.000707863	0.00141543
2	chr16:52926763:T:C	52926763	NA,C	NA,T	NA,1	NA,inf	NA,inf	NA,1.23396	0.00070521	0.00141018
2	chr16:52717716:A:C	52717716	NA,C	NA,A	NA,1	NA,-inf	NA,inf	NA,1.16038	0.000688638	0.00137705
2	chr16:52952668:A:G	52952668	NA,G	NA,A	NA,1	NA,inf	NA,inf	NA,0.981498	0.000687704	0.00137516
2	chr16:52984721:C:T	52984721	T,NA	C,NA	1,NA	inf,NA	inf,NA	1.40792,NA	0.000687092	0.00137392
2	chr16:53083902:C:T	53083902	T,T	C,C	1,1	inf,inf	inf,inf	1.01719,0.565949	0.000686989	0.00137372
2	chr16:52785244:A:G	52785244	NA,G	NA,A	NA,1	NA,-inf	NA,inf	NA,1.14486	0.000684137	0.00136805
2	chr16:53026146:C:T	53026146	T,T	C,C	1,1	-inf,inf	inf,inf	1.70147,0.860064	0.000681085	0.00136184
2	chr16:52635417:G:A	52635417	NA,A	NA,G	NA,1	NA,-inf	NA,inf	NA,1.11027	0.000680922	0.00136156
2	chr16:52784214:G:A	52784214	NA,A	NA,G	NA,1	NA,-inf	NA,inf	NA,1.13483	0.000673522	0.00134683
2	chr16:53347047:T:C	53347047	NA,C	NA,T	NA,1	NA,inf	NA,inf	NA,1.19611	0.000672239	0.00134424
2	chr16:53579036:C:T	53579036	NA,T	NA,C	NA,1	NA,inf	NA,inf	NA,1.07169	0.000666364	0.00133247
2	chr16:52969893:T:C	52969893	NA,C	NA,T	NA,1	NA,inf	NA,inf	NA,1.20237	0.000665951	0.00133072
2	chr16:53358401:G:A	53358401	NA,A	NA,G	NA,1	NA,inf	NA,inf	NA,1.20359	0.000662679	0.00132513
2	chr16:52636060:A:T	52636060	T,NA	A,NA	1,NA	-inf,NA	inf,NA	1.25469,NA	0.000656705	0.00131317
2	chr16:53242884:C:A	53242884	NA,A	NA,C	NA,1	NA,-inf	NA,inf	NA,0.94023	0.000653499	0.00130674
2	chr16:53472412:C:G	53472412	NA,G	NA,C	NA,1	NA,inf	NA,inf	NA,1.12329	0.000650244	0.00130028
2	chr16:53068620:T:C	53068620	NA,C	NA,T	NA,1	NA,inf	NA,inf	NA,1.26359	0.000650135	0.00130008
2	chr16:52884890:T:C	52884890	C,C	T,T	1,1	inf,inf	inf,inf	1.23014,0.974385	0.000647152	0.00129385
2	chr16:53021303:T:C	53021303	C,C	T,T	1,1	-inf,inf	inf,inf	1.4492,1.00394	0.000643281	0.00128624
2	chr16:53035818:A:G	53035818	G,G	A,A	1,1	-inf,inf	inf,inf	1.65096,0.965953	0.000642065	0.00128403
2	chr16:53598050:A:G	53598050	NA,G	NA,A	NA,1	NA,inf	NA,inf	NA,1.10923	0.000641599	0.00128297
2	chr16:52742242:T:C	52742242	NA,C	NA,T	NA,1	NA,-inf	NA,inf	NA,0.977739	0.000634217	0.00126819
2	chr16:53015858:C:A	53015858	NA,A	NA,C	NA,1	NA,-inf	NA,inf	NA,1.28268	0.000632725	0.00126523
2	chr16:52921461:A:T	52921461	T,T	A,A	1,1	inf,-inf	inf,inf	0.211594,1.88113	0.000629729	0.00125919
2	chr16:52633295:T:A	52633295	A,NA	T,NA	1,NA	-inf,NA	inf,NA	1.25421,NA	0.000628683	0.00125715
2	chr16:53072946:C:T	53072946	T,T	C,C	1,1	inf,inf	inf,inf	0.885103,0.786706	0.000626601	0.001253
2	chr16:53544509:C:T	53544509	NA,T	NA,C	NA,1	NA,inf	NA,inf	NA,1.16104	0.000623855	0.00124754
2	chr16:53483545:A:G	53483545	NA,G	NA,A	NA,1	NA,inf	NA,inf	NA,1.10803	0.000622537	0.00124486
2	chr16:52844463:G:A	52844463	NA,A	NA,G	NA,1	NA,-inf	NA,inf	NA,0.933572	0.000621134	0.00124212
2	chr16:52844848:C:T	52844848	NA,T	NA,C	NA,1	NA,-inf	NA,inf	NA,0.933226	0.000620728	0.00124131
2	chr16:52844677:G:A	52844677	NA,A	NA,G	NA,1	NA,-inf	NA,inf	NA,0.932734	0.000620205	0.00124027
2	chr16:52732371:T:C	52732371	NA,C	NA,T	NA,1	NA,-inf	NA,inf	NA,1.06913	0.000608905	0.00121765
2	chr16:52962212:T:C	52962212	NA,C	NA,T	NA,1	NA,inf	NA,inf	NA,1.18169	0.00060625	0.00121236
2	chr16:53027848:G:A	53027848	NA,A	NA,G	NA,1	NA,inf	NA,inf	NA,1.12974	0.000604431	0.00120869
2	chr16:53107676:C:T	53107676	NA,T	NA,C	NA,1	NA,inf	NA,inf	NA,0.777727	0.000598391	0.00119664
2	chr16:53097378:TC:T	53097378	T,T	TC,TC	1,1	-inf,-inf	inf,inf	2.91059,0.984615	0.000593281	0.00118698
2	chr16:53393843:T:G	53393843	G,NA	T,NA	1,NA	-inf,NA	inf,NA	1.2104,NA	0.000590297	0.00118041
2	chr16:52697675:AT:A	52697675	NA,A	NA,AT	NA,1	NA,-inf	NA,inf	NA,0.964016	0.000588943	0.00117767
2	chr16:52698785:T:A	52698785	NA,A	NA,T	NA,1	NA,-inf	NA,inf	NA,0.963193	0.000588413	0.00117661
2	chr16:52701145:G:T	52701145	NA,T	NA,G	NA,1	NA,-inf	NA,inf	NA,0.962537	0.000587552	0.00117489
2	chr16:53530087:A:T	53530087	NA,T	NA,A	NA,1	NA,inf	NA,inf	NA,1.2032	0.000586345	0.00117255
2	chr16:53085821:G:T	53085821	T,T	G,G	1,1	-inf,-inf	inf,inf	2.93861,1.23623	0.000584175	0.00116889
2	chr16:53280298:T:C	53280298	C,NA	T,NA	1,NA	-inf,NA	inf,NA	0.92583,NA	0.000579947	0.00115972
2	chr16:53397866:G:A	53397866	A,NA	G,NA	1,NA	-inf,NA	inf,NA	1.20267,NA	0.00057788	0.00115559
2	chr16:52904906:ATAGT:A	52904906	A,NA	ATAGT,NA	1,NA	inf,NA	inf,NA	1.2125,NA	0.000577457	0.00115474
2	chr16:53598086:G:T	53598086	NA,T	NA,G	NA,1	NA,inf	NA,inf	NA,1.04511	0.000576548	0.00115293
2	chr16:53192741:T:C	53192741	NA,C	NA,T	NA,1	NA,inf	NA,inf	NA,1.5549	0.000574481	0.00114883
2	chr16:53573974:C:T	53573974	T,T	C,C	1,1	-inf,-inf	inf,inf	0.302694,1.82574	0.000574339	0.00114849
2	chr16:53039994:C:T	53039994	NA,T	NA,C	NA,1	NA,-inf	NA,inf	NA,1.14944	0.000572273	0.00114441
2	chr16:52904392:C:T	52904392	T,T	C,C	1,1	inf,inf	inf,inf	0.854582,1.26837	0.000572267	0.00114414
2	chr16:52636055:G:A	52636055	NA,A	NA,G	NA,1	NA,-inf	NA,inf	NA,1.00954	0.000572264	0.00114435
2	chr16:53310969:C:T	53310969	T,T	C,C	1,1	-inf,-inf	inf,inf	3.84072,0.520168	0.000571977	0.00114554
2	chr16:52855516:AC:A	52855516	A,A	AC,AC	1,1	-inf,-inf	inf,inf	0.942621,1.16599	0.000571119	0.00114201
2	chr16:52635137:T:A	52635137	NA,A	NA,T	NA,1	NA,-inf	NA,inf	NA,1.00683	0.000569663	0.00113915
2	chr16:52960466:G:A	52960466	NA,A	NA,G	NA,1	NA,inf	NA,inf	NA,1.16237	0.000569568	0.00113903
2	chr16:52812434:G:A	52812434	A,NA	G,NA	1,NA	inf,NA	inf,NA	1.12785,NA	0.000569509	0.00113885
2	chr16:52693915:CT:C	52693915	NA,C	NA,CT	NA,1	NA,-inf	NA,inf	NA,0.941439	0.0005664	0.00113261
2	chr16:52623350:G:C	52623350	C,C	G,G	1,1	-inf,-inf	inf,inf	1.79607,0.232044	0.000566094	0.001132
2	chr16:52853040:A:G	52853040	NA,G	NA,A	NA,1	NA,-inf	NA,inf	NA,0.879049	0.000563692	0.00112728
2	chr16:52704678:C:T	52704678	NA,T	NA,C	NA,1	NA,-inf	NA,inf	NA,0.930604	0.000559132	0.00111806
2	chr16:52926625:A:G	52926625	NA,G	NA,A	NA,1	NA,inf	NA,inf	NA,0.855853	0.000558001	0.00111587
2	chr16:52854552:C:T	52854552	NA,T	NA,C	NA,1	NA,-inf	NA,inf	NA,0.871895	0.000556866	0.00111364
2	chr16:53525520:G:A	53525520	NA,A	NA,G	NA,1	NA,-inf	NA,inf	NA,0.946513	0.000556576	0.00111301
2	chr16:53040228:C:A	53040228	NA,A	NA,C	NA,1	NA,-inf	NA,inf	NA,1.05887	0.000556222	0.00111228
2	chr16:52753872:A:AG	52753872	NA,AG	NA,A	NA,1	NA,inf	NA,inf	NA,1.09332	0.000551373	0.00110231
2	chr16:53321918:A:G	53321918	G,G	A,A	1,1	-inf,-inf	inf,inf	3.94555,0.456632	0.000551029	0.00110389
2	chr16:52698357:C:T	52698357	NA,T	NA,C	NA,1	NA,-inf	NA,inf	NA,0.924698	0.000550144	0.00110011
2	chr16:53530243:G:A	53530243	NA,A	NA,G	NA,1	NA,-inf	NA,inf	NA,0.917962	0.000544951	0.00108978
2	chr16:52963810:G:A	52963810	A,A	G,G	1,1	inf,inf	inf,inf	1.21853,1.21014	0.000543448	0.0010862
2	chr16:53522569:A:G	53522569	NA,G	NA,A	NA,1	NA,-inf	NA,inf	NA,0.904962	0.000542065	0.00108401
2	chr16:53532940:A:G	53532940	NA,G	NA,A	NA,1	NA,-inf	NA,inf	NA,0.908576	0.000540888	0.00108166
2	chr16:53037427:G:A	53037427	A,NA	G,NA	1,NA	inf,NA	inf,NA	1.40311,NA	0.000540165	0.00108021
2	chr16:52732869:T:C	52732869	NA,C	NA,T	NA,1	NA,-inf	NA,inf	NA,0.899088	0.000539584	0.00107899
2	chr16:52793954:A:G	52793954	NA,G	NA,A	NA,1	NA,-inf	NA,inf	NA,0.876849	0.000538219	0.00107628
2	chr16:53591776:G:C	53591776	C,NA	G,NA	1,NA	inf,NA	inf,NA	0.69952,NA	0.000532774	0.0010654
2	chr16:52732330:T:G	52732330	NA,G	NA,T	NA,1	NA,-inf	NA,inf	NA,0.890434	0.000531878	0.00106358
2	chr16:53155263:C:T	53155263	NA,T	NA,C	NA,1	NA,-inf	NA,inf	NA,0.803999	0.000530731	0.0010613
2	chr16:53465139:C:T	53465139	T,NA	C,NA	1,NA	inf,NA	inf,NA	1.35432,NA	0.000528687	0.00105725
2	chr16:52812914:A:C	52812914	NA,C	NA,A	NA,1	NA,inf	NA,inf	NA,0.95363	0.000524608	0.0010491
2	chr16:52622867:C:T	52622867	NA,T	NA,C	NA,1	NA,inf	NA,inf	NA,0.853573	0.000521388	0.00104264
2	chr16:52988975:A:G	52988975	NA,G	NA,A	NA,1	NA,-inf	NA,inf	NA,0.842602	0.000515235	0.00103034
2	chr16:52716245:TG:T	52716245	NA,T	NA,TG	NA,1	NA,-inf	NA,inf	NA,0.883557	0.000513656	0.00102717
2	chr16:53583207:C:T	53583207	NA,T	NA,C	NA,1	NA,inf	NA,inf	NA,0.956063	0.000512343	0.00102457
2	chr16:52922122:G:A	52922122	NA,A	NA,G	NA,1	NA,-inf	NA,inf	NA,0.874034	0.000511556	0.00102297
2	chr16:52685042:A:G	52685042	NA,G	NA,A	NA,1	NA,inf	NA,inf	NA,1.01873	0.000510096	0.0010201
2	chr16:52705186:C:T	52705186	NA,T	NA,C	NA,1	NA,-inf	NA,inf	NA,0.875506	0.000509387	0.00101862
2	chr16:52998212:T:C	52998212	NA,C	NA,T	NA,1	NA,-inf	NA,inf	NA,0.961981	0.000508685	0.00101721
2	chr16:52956770:G:C	52956770	NA,C	NA,G	NA,1	NA,-inf	NA,inf	NA,0.823385	0.000507914	0.00101568
2	chr16:52723040:C:T	52723040	NA,T	NA,C	NA,1	NA,-inf	NA,inf	NA,0.894883	0.000505692	0.00101126
2	chr16:52885164:G:A	52885164	A,A	G,G	1,1	inf,inf	inf,inf	1.42032,0.50999	0.000504055	0.00100787
2	chr16:52721053:A:G	52721053	NA,G	NA,A	NA,1	NA,-inf	NA,inf	NA,0.885029	0.000498642	0.000997164
2	chr16:52919785:C:T	52919785	T,T	C,C	1,1	inf,-inf	inf,inf	0.205007,1.81928	0.00049862	0.000997092
2	chr16:52949164:A:G	52949164	NA,G	NA,A	NA,1	NA,-inf	NA,inf	NA,0.855173	0.0004964	0.000992675
2	chr16:53134469:CCTTA:C	53134469	NA,C	NA,CCTTA	NA,1	NA,inf	NA,inf	NA,1.44801	0.000495723	0.000991367
2	chr16:52883707:T:C	52883707	C,NA	T,NA	1,NA	inf,NA	inf,NA	1.13018,NA	0.000494124	0.000988144
2	chr16:53038484:GGAATTAC:G	53038484	G,G	GGAATTAC,GGAATTAC	1,1	inf,-inf	inf,inf	1.58854,0.512455	0.00049115	0.000982245
2	chr16:53542219:G:T	53542219	NA,T	NA,G	NA,1	NA,-inf	NA,inf	NA,0.809911	0.000490579	0.000981072
2	chr16:52786251:C:T	52786251	NA,T	NA,C	NA,1	NA,-inf	NA,inf	NA,0.823707	0.000490338	0.000980555
2	chr16:53343185:G:A	53343185	A,NA	G,NA	1,NA	inf,NA	inf,NA	1.35979,NA	0.000489655	0.000979218
2	chr16:52712195:A:G	52712195	NA,G	NA,A	NA,1	NA,-inf	NA,inf	NA,0.852119	0.000489591	0.000979044
2	chr16:53016590:G:A	53016590	NA,A	NA,G	NA,1	NA,-inf	NA,inf	NA,1.1154	0.000488892	0.000977682
2	chr16:53524484:G:A	53524484	NA,A	NA,G	NA,1	NA,-inf	NA,inf	NA,0.820391	0.000487593	0.000975103
2	chr16:53583747:T:TA	53583747	NA,TA	NA,T	NA,1	NA,inf	NA,inf	NA,0.935888	0.000485783	0.000971472
2	chr16:53048166:G:C	53048166	NA,C	NA,G	NA,1	NA,-inf	NA,inf	NA,0.850994	0.000484231	0.000968353
2	chr16:53066662:T:G	53066662	NA,G	NA,T	NA,1	NA,inf	NA,inf	NA,0.986567	0.000484204	0.000968346
2	chr16:53049267:T:C	53049267	NA,C	NA,T	NA,1	NA,-inf	NA,inf	NA,0.849354	0.000482779	0.000965451
2	chr16:53524279:C:T	53524279	NA,T	NA,C	NA,1	NA,-inf	NA,inf	NA,0.812152	0.000481478	0.000962877
2	chr16:52942368:C:T	52942368	NA,T	NA,C	NA,1	NA,inf	NA,inf	NA,0.798716	0.000480958	0.000961847
2	chr16:52909944:C:T	52909944	NA,T	NA,C	NA,1	NA,-inf	NA,inf	NA,0.890101	0.000480948	0.000961786
2	chr16:53136626:C:T	53136626	NA,T	NA,C	NA,1	NA,inf	NA,inf	NA,1.42189	0.000479935	0.000959799
2	chr16:53413284:C:A	53413284	NA,A	NA,C	NA,1	NA,inf	NA,inf	NA,0.929375	0.000478868	0.00095764
2	chr16:52947009:T:C	52947009	C,NA	T,NA	1,NA	-inf,NA	inf,NA	1.21361,NA	0.00047795	0.00095581
2	chr16:53095187:C:A	53095187	A,A	C,C	1,1	-inf,-inf	inf,inf	2.98284,0.89787	0.000477929	0.000956331
2	chr16:52841535:T:TG	52841535	NA,TG	NA,T	NA,1	NA,-inf	NA,inf	NA,0.775173	0.000477373	0.000954702
2	chr16:52857911:C:A	52857911	NA,A	NA,C	NA,1	NA,-inf	NA,inf	NA,0.97565	0.000476691	0.000953274
2	chr16:53539121:T:C	53539121	NA,C	NA,T	NA,1	NA,inf	NA,inf	NA,0.870564	0.00047513	0.000950159
2	chr16:53436540:C:A	53436540	NA,A	NA,C	NA,1	NA,inf	NA,inf	NA,0.957157	0.000472013	0.000943937
2	chr16:53080442:G:A	53080442	NA,A	NA,G	NA,1	NA,-inf	NA,inf	NA,1.65051	0.000471942	0.000943842
2	chr16:53542631:A:G	53542631	NA,G	NA,A	NA,1	NA,-inf	NA,inf	NA,0.786775	0.000471352	0.000942631
2	chr16:53518966:G:A	53518966	NA,A	NA,G	NA,1	NA,-inf	NA,inf	NA,0.826027	0.000467704	0.000935345
2	chr16:52726122:A:G	52726122	NA,G	NA,A	NA,1	NA,-inf	NA,inf	NA,0.841947	0.00046747	0.000934836
2	chr16:53202904:GTTCCAC:G	53202904	NA,G	NA,GTTCCAC	NA,1	NA,-inf	NA,inf	NA,0.72924	0.000467253	0.000934399
2	chr16:52987764:G:C	52987764	NA,C	NA,G	NA,1	NA,-inf	NA,inf	NA,0.781221	0.000467145	0.000934171
2	chr16:53525339:C:T	53525339	NA,T	NA,C	NA,1	NA,-inf	NA,inf	NA,0.79483	0.000466629	0.000933188
2	chr16:53042314:CCT:C	53042314	NA,C	NA,CCT	NA,1	NA,-inf	NA,inf	NA,0.780601	0.000466362	0.000932629
2	chr16:53543754:C:T	53543754	NA,T	NA,C	NA,1	NA,-inf	NA,inf	NA,0.803373	0.000465827	0.000931583
2	chr16:53103807:C:G	53103807	NA,G	NA,C	NA,1	NA,-inf	NA,inf	NA,0.735393	0.000464959	0.000929822
2	chr16:53560836:C:G	53560836	G,NA	C,NA	1,NA	inf,NA	inf,NA	0.633151,NA	0.000464809	0.000929521
2	chr16:53047424:G:A	53047424	NA,A	NA,G	NA,1	NA,-inf	NA,inf	NA,0.826843	0.000464672	0.00092925
2	chr16:53090565:T:C	53090565	NA,C	NA,T	NA,1	NA,-inf	NA,inf	NA,0.78343	0.000462637	0.000925202
2	chr16:52881817:A:G	52881817	NA,G	NA,A	NA,1	NA,-inf	NA,inf	NA,0.905631	0.00046008	0.000920106
2	chr16:53080261:T:G	53080261	NA,G	NA,T	NA,1	NA,-inf	NA,inf	NA,1.62924	0.000459931	0.000919826
2	chr16:52857980:G:T	52857980	NA,T	NA,G	NA,1	NA,-inf	NA,inf	NA,0.872759	0.000459891	0.000919739
2	chr16:52728047:A:G	52728047	NA,G	NA,A	NA,1	NA,-inf	NA,inf	NA,0.832113	0.000459128	0.000918165
2	chr16:52626122:G:A	52626122	NA,A	NA,G	NA,1	NA,inf	NA,inf	NA,0.86044	0.000458577	0.000917086
2	chr16:53330236:A:G	53330236	NA,G	NA,A	NA,1	NA,inf	NA,inf	NA,1.38532	0.000457041	0.000914026
2	chr16:53435962:A:G	53435962	NA,G	NA,A	NA,1	NA,inf	NA,inf	NA,0.897045	0.000456716	0.000913371
2	chr16:53347913:T:C	53347913	NA,C	NA,T	NA,1	NA,inf	NA,inf	NA,0.806603	0.000455229	0.00091037
2	chr16:53364368:C:T	53364368	NA,T	NA,C	NA,1	NA,inf	NA,inf	NA,0.8719	0.000454118	0.000908139
2	chr16:53418172:G:A	53418172	NA,A	NA,G	NA,1	NA,-inf	NA,inf	NA,0.802061	0.000453678	0.000907284
2	chr16:52662558:G:A	52662558	NA,A	NA,G	NA,1	NA,-inf	NA,inf	NA,0.849245	0.000452525	0.000904955
2	chr16:52972595:T:C	52972595	NA,C	NA,T	NA,1	NA,inf	NA,inf	NA,1.0506	0.000451993	0.000903958
2	chr16:52796475:T:C	52796475	NA,C	NA,T	NA,1	NA,-inf	NA,inf	NA,0.789993	0.000450817	0.000901544
2	chr16:53496245:A:T	53496245	NA,T	NA,A	NA,1	NA,inf	NA,inf	NA,0.782905	0.000449791	0.000899502
2	chr16:53385875:A:G	53385875	G,NA	A,NA	1,NA	inf,NA	inf,NA	1.34893,NA	0.000449435	0.000898807
2	chr16:53499912:G:A	53499912	NA,A	NA,G	NA,1	NA,inf	NA,inf	NA,0.782279	0.000449054	0.000898028
2	chr16:53021055:G:A	53021055	NA,A	NA,G	NA,1	NA,-inf	NA,inf	NA,0.762912	0.000448386	0.000896714
2	chr16:52909989:T:C	52909989	C,C	T,T	1,1	inf,-inf	inf,inf	1.61754,0.055242	0.000448093	0.000896099
2	chr16:53078981:G:A	53078981	NA,A	NA,G	NA,1	NA,inf	NA,inf	NA,0.987325	0.000447165	0.000894269
2	chr16:53077852:T:C	53077852	NA,C	NA,T	NA,1	NA,-inf	NA,inf	NA,0.74669	0.000447132	0.000894182
2	chr16:53497027:G:C	53497027	NA,C	NA,G	NA,1	NA,inf	NA,inf	NA,0.780836	0.000446981	0.000893884
2	chr16:53587875:C:T	53587875	NA,T	NA,C	NA,1	NA,inf	NA,inf	NA,0.866518	0.000445602	0.000891134
2	chr16:53076013:C:T	53076013	NA,T	NA,C	NA,1	NA,inf	NA,inf	NA,0.927348	0.00044495	0.000889847
2	chr16:53528401:G:A	53528401	NA,A	NA,G	NA,1	NA,-inf	NA,inf	NA,0.766925	0.000442259	0.000884463
2	chr16:52996634:G:GTCT	52996634	NA,GTCT	NA,G	NA,1	NA,-inf	NA,inf	NA,0.80329	0.000441819	0.000883573
2	chr16:53594860:C:T	53594860	NA,T	NA,C	NA,1	NA,inf	NA,inf	NA,0.878333	0.000441757	0.000883436
2	chr16:53342229:T:C	53342229	C,C	T,T	1,1	-inf,-inf	inf,inf	0.697906,0.828382	0.000441672	0.00088325
2	chr16:53018887:G:C	53018887	C,C	G,G	1,1	-inf,-inf	inf,inf	1.46108,0.138501	0.000440004	0.000879925
2	chr16:53365309:C:A	53365309	NA,A	NA,C	NA,1	NA,inf	NA,inf	NA,0.852182	0.000439985	0.000879882
2	chr16:52727996:T:A	52727996	NA,A	NA,T	NA,1	NA,-inf	NA,inf	NA,0.768238	0.000439041	0.000878001
2	chr16:52781196:G:A	52781196	NA,A	NA,G	NA,1	NA,-inf	NA,inf	NA,0.823807	0.00043904	0.000877988
2	chr16:53375149:G:A	53375149	A,NA	G,NA	1,NA	-inf,NA	inf,NA	1.06263,NA	0.000433421	0.000866778
2	chr16:52675951:C:T	52675951	NA,T	NA,C	NA,1	NA,-inf	NA,inf	NA,0.783687	0.000433163	0.000866239
2	chr16:52662920:C:T	52662920	NA,T	NA,C	NA,1	NA,-inf	NA,inf	NA,0.776046	0.000432376	0.00086466
2	chr16:53519877:T:C	53519877	NA,C	NA,T	NA,1	NA,-inf	NA,inf	NA,0.918323	0.000430726	0.000861405
2	chr16:53044258:G:A	53044258	NA,A	NA,G	NA,1	NA,inf	NA,inf	NA,1.01493	0.000429906	0.000859765
2	chr16:52657429:A:T	52657429	NA,T	NA,A	NA,1	NA,inf	NA,inf	NA,0.868905	0.000429344	0.000858635
2	chr16:53075761:C:T	53075761	NA,T	NA,C	NA,1	NA,-inf	NA,inf	NA,0.723956	0.000429183	0.000858295
2	chr16:52765213:G:C	52765213	NA,C	NA,G	NA,1	NA,-inf	NA,inf	NA,0.874774	0.000428694	0.000857353
2	chr16:53009757:C:T	53009757	NA,T	NA,C	NA,1	NA,-inf	NA,inf	NA,0.997284	0.000428351	0.00085664
2	chr16:52799629:C:T	52799629	NA,T	NA,C	NA,1	NA,inf	NA,inf	NA,0.808213	0.000427948	0.00085583
2	chr16:52996636:C:A	52996636	NA,A	NA,C	NA,1	NA,-inf	NA,inf	NA,0.783194	0.000427378	0.000854699
2	chr16:53025613:T:A	53025613	A,A	T,T	1,1	-inf,-inf	inf,inf	1.13272,0.398028	0.000427111	0.000854155
2	chr16:52751650:G:A	52751650	NA,A	NA,G	NA,1	NA,inf	NA,inf	NA,0.932313	0.000426077	0.000851905
2	chr16:52944790:T:C	52944790	NA,C	NA,T	NA,1	NA,-inf	NA,inf	NA,0.765049	0.000425757	0.000851438
2	chr16:53537373:G:A	53537373	NA,A	NA,G	NA,1	NA,-inf	NA,inf	NA,0.729012	0.000425242	0.000850433
2	chr16:53044896:A:G	53044896	NA,G	NA,A	NA,1	NA,-inf	NA,inf	NA,0.772648	0.000424144	0.00084822
2	chr16:53491908:T:C	53491908	NA,C	NA,T	NA,1	NA,-inf	NA,inf	NA,0.761667	0.000423361	0.000846668
2	chr16:52832141:C:T	52832141	NA,T	NA,C	NA,1	NA,-inf	NA,inf	NA,0.776496	0.000423003	0.000845929
2	chr16:53166591:C:T	53166591	NA,T	NA,C	NA,1	NA,inf	NA,inf	NA,1.30537	0.000422936	0.000845852
2	chr16:52857163:C:T	52857163	NA,T	NA,C	NA,1	NA,inf	NA,inf	NA,0.780176	0.000419905	0.000839685
2	chr16:52923040:G:A	52923040	NA,A	NA,G	NA,1	NA,-inf	NA,inf	NA,0.853126	0.000419852	0.000839634
2	chr16:52893975:C:T	52893975	NA,T	NA,C	NA,1	NA,-inf	NA,inf	NA,0.890424	0.000419617	0.000839164
2	chr16:53039942:A:G	53039942	G,G	A,A	1,1	inf,-inf	inf,inf	1.74388,0.0463584	0.000414706	0.000829368
2	chr16:53079577:A:C	53079577	NA,C	NA,A	NA,1	NA,-inf	NA,inf	NA,0.701575	0.000414012	0.000827962
2	chr16:52719329:C:T	52719329	NA,T	NA,C	NA,1	NA,-inf	NA,inf	NA,0.76854	0.000413914	0.000827759
2	chr16:53520958:T:A	53520958	NA,A	NA,T	NA,1	NA,-inf	NA,inf	NA,0.827443	0.000413895	0.000827738
2	chr16:53210650:G:A	53210650	NA,A	NA,G	NA,1	NA,inf	NA,inf	NA,1.28776	0.000413231	0.000826445
2	chr16:52966273:G:A	52966273	A,NA	G,NA	1,NA	-inf,NA	inf,NA	0.947242,NA	0.000412707	0.000825355
2	chr16:53511579:G:C	53511579	C,NA	G,NA	1,NA	-inf,NA	inf,NA	1.14563,NA	0.000411646	0.000823245
2	chr16:52953819:A:C	52953819	NA,C	NA,A	NA,1	NA,inf	NA,inf	NA,0.89137	0.000411627	0.000823225
2	chr16:53002386:C:T	53002386	NA,T	NA,C	NA,1	NA,inf	NA,inf	NA,0.86628	0.000410315	0.00082059
2	chr16:52860353:A:G	52860353	G,NA	A,NA	1,NA	-inf,NA	inf,NA	0.953376,NA	0.000410001	0.000819944
2	chr16:53190973:T:C	53190973	NA,C	NA,T	NA,1	NA,-inf	NA,inf	NA,0.673565	0.000409324	0.000818588
2	chr16:53057139:T:C	53057139	C,C	T,T	1,1	inf,inf	inf,inf	2.00678,0.595313	0.00040903	0.000818069
2	chr16:52821335:T:C	52821335	NA,C	NA,T	NA,1	NA,-inf	NA,inf	NA,0.728419	0.000407824	0.000815584
2	chr16:53539431:G:A	53539431	NA,A	NA,G	NA,1	NA,inf	NA,inf	NA,0.796736	0.000407236	0.000814433
2	chr16:52935742:A:G	52935742	G,NA	A,NA	1,NA	inf,NA	inf,NA	1.10874,NA	0.000406109	0.000812169
2	chr16:53198648:A:G	53198648	NA,G	NA,A	NA,1	NA,-inf	NA,inf	NA,0.670018	0.000405903	0.000811748
2	chr16:52969200:T:C	52969200	NA,C	NA,T	NA,1	NA,inf	NA,inf	NA,0.681621	0.000403702	0.000807369
2	chr16:52717775:C:T	52717775	NA,T	NA,C	NA,1	NA,-inf	NA,inf	NA,0.752079	0.000403428	0.000806796
2	chr16:53258601:A:G	53258601	NA,G	NA,A	NA,1	NA,-inf	NA,inf	NA,0.682166	0.000402253	0.000804448
2	chr16:53057452:A:G	53057452	G,G	A,A	1,1	inf,inf	inf,inf	1.47151,1.21315	0.000402	0.000804051
2	chr16:52664154:G:A	52664154	NA,A	NA,G	NA,1	NA,-inf	NA,inf	NA,0.749147	0.000401438	0.000802808
2	chr16:53033295:T:C	53033295	C,C	T,T	1,1	-inf,inf	inf,inf	1.82583,0.397858	0.000401337	0.000802679
2	chr16:52719417:A:G	52719417	NA,G	NA,A	NA,1	NA,-inf	NA,inf	NA,0.754464	0.000400552	0.000801044
2	chr16:52755223:C:T	52755223	NA,T	NA,C	NA,1	NA,-inf	NA,inf	NA,0.741474	0.000399427	0.000798803
2	chr16:52648248:C:A	52648248	NA,A	NA,C	NA,1	NA,-inf	NA,inf	NA,0.755236	0.000398976	0.000797894
2	chr16:52717903:T:C	52717903	NA,C	NA,T	NA,1	NA,-inf	NA,inf	NA,0.74354	0.000397736	0.000795414
2	chr16:52701780:T:G	52701780	NA,G	NA,T	NA,1	NA,-inf	NA,inf	NA,0.715033	0.000397263	0.000794461
2	chr16:53550304:C:T	53550304	NA,T	NA,C	NA,1	NA,-inf	NA,inf	NA,0.724778	0.000395957	0.00079189
2	chr16:53020876:G:A	53020876	A,A	G,G	1,1	-inf,-inf	inf,inf	0.353093,1.83146	0.000395215	0.000790334
2	chr16:53034901:C:T	53034901	T,T	C,C	1,1	inf,-inf	inf,inf	0.972599,1.15867	0.000394913	0.000789749
2	chr16:52755761:T:C	52755761	NA,C	NA,T	NA,1	NA,inf	NA,inf	NA,0.843572	0.000391666	0.000783156
2	chr16:53555937:C:T	53555937	NA,T	NA,C	NA,1	NA,-inf	NA,inf	NA,0.704289	0.000390865	0.000781698
2	chr16:53020433:T:C	53020433	NA,C	NA,T	NA,1	NA,-inf	NA,inf	NA,0.974305	0.000390175	0.000780308
2	chr16:53512228:G:A	53512228	NA,A	NA,G	NA,1	NA,-inf	NA,inf	NA,0.808365	0.000389932	0.00077982
2	chr16:52782925:T:C	52782925	NA,C	NA,T	NA,1	NA,-inf	NA,inf	NA,0.744721	0.000389455	0.000778847
2	chr16:52834315:A:T	52834315	NA,T	NA,A	NA,1	NA,-inf	NA,inf	NA,0.736083	0.000388388	0.000776727
2	chr16:52639067:G:A	52639067	NA,A	NA,G	NA,1	NA,inf	NA,inf	NA,0.782345	0.000388077	0.000776114
2	chr16:52799539:T:A	52799539	NA,A	NA,T	NA,1	NA,-inf	NA,inf	NA,0.744448	0.000387629	0.000775199
2	chr16:53561811:T:G	53561811	NA,G	NA,T	NA,1	NA,inf	NA,inf	NA,0.82509	0.000387306	0.000774526
2	chr16:52638332:T:A	52638332	NA,A	NA,T	NA,1	NA,inf	NA,inf	NA,0.725477	0.00038729	0.000774535
2	chr16:53086715:T:C	53086715	NA,C	NA,T	NA,1	NA,-inf	NA,inf	NA,1.4833	0.000385855	0.000771703
2	chr16:53556166:A:T	53556166	NA,T	NA,A	NA,1	NA,-inf	NA,inf	NA,0.720162	0.000385599	0.000771163
2	chr16:53049243:C:T	53049243	T,T	C,C	1,1	inf,inf	inf,inf	1.48723,1.18163	0.000385296	0.000770649
2	chr16:53125713:A:G	53125713	NA,G	NA,A	NA,1	NA,-inf	NA,inf	NA,2.04196	0.000385079	0.000770232
2	chr16:52636266:C:T	52636266	NA,T	NA,C	NA,1	NA,-inf	NA,inf	NA,0.682424	0.000384055	0.000768065
2	chr16:53528099:C:T	53528099	NA,T	NA,C	NA,1	NA,-inf	NA,inf	NA,0.699638	0.000384044	0.000768063
2	chr16:53091903:C:T	53091903	NA,T	NA,C	NA,1	NA,-inf	NA,inf	NA,1.47948	0.000383648	0.000767289
2	chr16:53389341:G:A	53389341	NA,A	NA,G	NA,1	NA,inf	NA,inf	NA,0.753284	0.000383	0.00076597
2	chr16:52636961:CA:C	52636961	NA,C	NA,CA	NA,1	NA,-inf	NA,inf	NA,0.680523	0.000382861	0.000765677
2	chr16:52984163:C:T	52984163	NA,T	NA,C	NA,1	NA,inf	NA,inf	NA,0.684907	0.000382258	0.000764484
2	chr16:53392345:C:T	53392345	NA,T	NA,C	NA,1	NA,inf	NA,inf	NA,0.751692	0.000381989	0.000763949
2	chr16:53152796:G:T	53152796	NA,T	NA,G	NA,1	NA,-inf	NA,inf	NA,0.63491	0.000381982	0.000763911
2	chr16:53079785:T:C	53079785	NA,C	NA,T	NA,1	NA,-inf	NA,inf	NA,0.590437	0.000381927	0.000763828
2	chr16:53566022:T:C	53566022	NA,C	NA,T	NA,1	NA,inf	NA,inf	NA,0.814621	0.000381654	0.000763226
2	chr16:52892971:A:G	52892971	NA,G	NA,A	NA,1	NA,inf	NA,inf	NA,0.74325	0.000380717	0.000761406
2	chr16:53186269:G:A	53186269	NA,A	NA,G	NA,1	NA,-inf	NA,inf	NA,0.633559	0.000380689	0.000761333
2	chr16:53021332:C:T	53021332	NA,T	NA,C	NA,1	NA,inf	NA,inf	NA,0.884061	0.000379539	0.000759059
2	chr16:53536428:C:T	53536428	NA,T	NA,C	NA,1	NA,-inf	NA,inf	NA,0.675432	0.000379439	0.000758855
2	chr16:53456119:T:G	53456119	NA,G	NA,T	NA,1	NA,inf	NA,inf	NA,0.747046	0.000377297	0.000754564
2	chr16:53526537:T:A	53526537	NA,A	NA,T	NA,1	NA,-inf	NA,inf	NA,0.684921	0.000376002	0.000751983
2	chr16:53301058:G:A	53301058	NA,A	NA,G	NA,1	NA,inf	NA,inf	NA,1.06245	0.000375722	0.000751431
2	chr16:52911594:T:A	52911594	NA,A	NA,T	NA,1	NA,-inf	NA,inf	NA,0.8088	0.000375197	0.000750355
2	chr16:52816310:A:G	52816310	NA,G	NA,A	NA,1	NA,-inf	NA,inf	NA,0.664757	0.000374281	0.000748516
2	chr16:53065003:AAGAG:A	53065003	NA,A	NA,AAGAG	NA,1	NA,-inf	NA,inf	NA,0.563249	0.000374132	0.000748211
2	chr16:52731658:G:A	52731658	NA,A	NA,G	NA,1	NA,-inf	NA,inf	NA,0.697365	0.000373263	0.000746478
2	chr16:52702996:C:T	52702996	T,NA	C,NA	1,NA	-inf,NA	inf,NA	0.868211,NA	0.000371552	0.000743066
2	chr16:52743418:A:G	52743418	NA,G	NA,A	NA,1	NA,-inf	NA,inf	NA,0.696898	0.000371349	0.000742655
2	chr16:52961795:C:G	52961795	NA,G	NA,C	NA,1	NA,-inf	NA,inf	NA,0.941573	0.00037126	0.000742477
2	chr16:52767651:C:T	52767651	NA,T	NA,C	NA,1	NA,-inf	NA,inf	NA,0.666078	0.000369399	0.000738756
2	chr16:53142895:G:A	53142895	NA,A	NA,G	NA,1	NA,inf	NA,inf	NA,0.872227	0.000368698	0.000737373
2	chr16:52789335:A:C	52789335	NA,C	NA,A	NA,1	NA,-inf	NA,inf	NA,0.712184	0.00036839	0.000736731
2	chr16:52825523:G:A	52825523	NA,A	NA,G	NA,1	NA,inf	NA,inf	NA,0.781658	0.000367906	0.000735793
2	chr16:53586712:G:T	53586712	NA,T	NA,G	NA,1	NA,-inf	NA,inf	NA,0.667784	0.000367395	0.000734754
2	chr16:52848243:G:A	52848243	A,A	G,G	1,1	inf,-inf	inf,inf	0.773274,1.33837	0.00036737	0.000734695
2	chr16:52984166:G:T	52984166	T,T	G,G	1,1	-inf,-inf	inf,inf	0.780838,1.42543	0.000367063	0.000733905
2	chr16:52733809:A:G	52733809	NA,G	NA,A	NA,1	NA,-inf	NA,inf	NA,0.68623	0.000366313	0.000732583
2	chr16:52851914:T:A	52851914	NA,A	NA,T	NA,1	NA,-inf	NA,inf	NA,0.674591	0.000365604	0.000731166
2	chr16:52850610:A:G	52850610	NA,G	NA,A	NA,1	NA,-inf	NA,inf	NA,0.673563	0.000365022	0.000730003
2	chr16:52674175:A:G	52674175	NA,G	NA,A	NA,1	NA,-inf	NA,inf	NA,0.687101	0.000364861	0.00072968
2	chr16:52691329:C:T	52691329	NA,T	NA,C	NA,1	NA,-inf	NA,inf	NA,0.690968	0.000364726	0.000729404
2	chr16:53294490:G:T	53294490	NA,T	NA,G	NA,1	NA,-inf	NA,inf	NA,0.607635	0.000364678	0.000729311
2	chr16:53306926:C:T	53306926	NA,T	NA,C	NA,1	NA,-inf	NA,inf	NA,0.607492	0.000364604	0.000729163
2	chr16:52680442:C:A	52680442	NA,A	NA,C	NA,1	NA,inf	NA,inf	NA,0.77252	0.000364233	0.000728449
2	chr16:53032916:C:T	53032916	NA,T	NA,C	NA,1	NA,inf	NA,inf	NA,0.871789	0.000363876	0.00072774
2	chr16:53536939:T:C	53536939	NA,C	NA,T	NA,1	NA,-inf	NA,inf	NA,0.632145	0.000362798	0.000725579
2	chr16:53515930:C:T	53515930	NA,T	NA,C	NA,1	NA,-inf	NA,inf	NA,0.660667	0.000361342	0.000722671
2	chr16:53297274:G:C	53297274	NA,C	NA,G	NA,1	NA,inf	NA,inf	NA,0.845596	0.000359543	0.000719075
2	chr16:53336953:G:A	53336953	NA,A	NA,G	NA,1	NA,inf	NA,inf	NA,1.17993	0.000358914	0.000717832
2	chr16:52778119:AG:A	52778119	NA,A	NA,AG	NA,1	NA,inf	NA,inf	NA,0.765014	0.000358298	0.000716577
2	chr16:52741660:A:G	52741660	NA,G	NA,A	NA,1	NA,-inf	NA,inf	NA,0.673396	0.000357652	0.000715267
2	chr16:53025656:T:C	53025656	NA,C	NA,T	NA,1	NA,inf	NA,inf	NA,0.858022	0.000356306	0.000712603
2	chr16:52800694:T:G	52800694	NA,G	NA,T	NA,1	NA,-inf	NA,inf	NA,0.690694	0.000356271	0.000712491
2	chr16:53571848:T:C	53571848	NA,C	NA,T	NA,1	NA,-inf	NA,inf	NA,0.703816	0.00035623	0.000712436
2	chr16:52741796:A:G	52741796	NA,G	NA,A	NA,1	NA,-inf	NA,inf	NA,0.670724	0.000356177	0.000712318
2	chr16:53329773:G:A	53329773	A,A	G,G	1,1	-inf,-inf	inf,inf	3.41562,0.581466	0.000355772	0.000712318
2	chr16:53535946:T:A	53535946	NA,A	NA,T	NA,1	NA,inf	NA,inf	NA,0.709889	0.000355318	0.000710608
2	chr16:53307888:T:C	53307888	NA,C	NA,T	NA,1	NA,inf	NA,inf	NA,0.842256	0.000355116	0.000710221
2	chr16:52980135:G:T	52980135	T,T	G,G	1,1	-inf,-inf	inf,inf	1.12221,1.11904	0.000355052	0.000709876
2	chr16:53038453:T:A	53038453	NA,A	NA,T	NA,1	NA,inf	NA,inf	NA,0.835501	0.000355033	0.000710041
2	chr16:52633462:C:A	52633462	NA,A	NA,C	NA,1	NA,inf	NA,inf	NA,0.72346	0.000354546	0.000709068
2	chr16:53353461:CA:C	53353461	NA,C	NA,CA	NA,1	NA,-inf	NA,inf	NA,0.60836	0.000352597	0.00070517
2	chr16:53005731:A:G	53005731	NA,G	NA,A	NA,1	NA,-inf	NA,inf	NA,0.647511	0.000352532	0.000705067
2	chr16:53152791:T:A	53152791	NA,A	NA,T	NA,1	NA,-inf	NA,inf	NA,0.586786	0.000352225	0.000704412
2	chr16:52950612:T:C	52950612	NA,C	NA,T	NA,1	NA,inf	NA,inf	NA,0.817187	0.000351732	0.000703454
2	chr16:53014199:G:A	53014199	NA,A	NA,G	NA,1	NA,-inf	NA,inf	NA,0.861347	0.000350156	0.000700289
2	chr16:53389050:A:T	53389050	NA,T	NA,A	NA,1	NA,inf	NA,inf	NA,0.690721	0.000349216	0.000698416
2	chr16:53358558:G:A	53358558	NA,A	NA,G	NA,1	NA,-inf	NA,inf	NA,0.605922	0.000349092	0.000698151
2	chr16:53119386:A:C	53119386	NA,C	NA,A	NA,1	NA,-inf	NA,inf	NA,0.541123	0.000347664	0.000695297
2	chr16:53518524:T:C	53518524	C,C	T,T	1,1	inf,-inf	inf,inf	0.339645,1.47079	0.000347153	0.000694299
2	chr16:53174132:A:C	53174132	NA,C	NA,A	NA,1	NA,inf	NA,inf	NA,0.813349	0.000347129	0.000694252
2	chr16:53079142:C:T	53079142	NA,T	NA,C	NA,1	NA,inf	NA,inf	NA,0.791535	0.000346355	0.000692699
2	chr16:53523810:A:G	53523810	G,G	A,A	1,1	-inf,-inf	inf,inf	0.0407421,1.6741	0.000346087	0.000692152
2	chr16:53560421:G:A	53560421	A,NA	G,NA	1,NA	inf,NA	inf,NA	1.01575,NA	0.000345519	0.000691018
2	chr16:53578052:G:A	53578052	NA,A	NA,G	NA,1	NA,-inf	NA,inf	NA,0.678846	0.000344398	0.000688776
2	chr16:52809059:C:G	52809059	NA,G	NA,C	NA,1	NA,-inf	NA,inf	NA,0.666623	0.00034401	0.000687985
2	chr16:52935345:C:T	52935345	NA,T	NA,C	NA,1	NA,inf	NA,inf	NA,0.795082	0.000343557	0.000687107
2	chr16:53011346:TG:T	53011346	NA,T	NA,TG	NA,1	NA,-inf	NA,inf	NA,0.630063	0.000342819	0.000685645
2	chr16:53539195:TCGTCTGAGATGTGGGGAGCGCCTCTGCCCCACCGCCC:T	53539195	NA,T	NA,TCGTCTGAGATGTGGGGAGCGCCTCTGCCCCACCGCCC	NA,1	NA,-inf	NA,inf	NA,0.595507	0.000342512	0.00068501
2	chr16:53347182:T:C	53347182	NA,C	NA,T	NA,1	NA,inf	NA,inf	NA,0.811694	0.000342107	0.000684205
2	chr16:53580814:T:C	53580814	NA,C	NA,T	NA,1	NA,-inf	NA,inf	NA,0.67761	0.0003419	0.000683782
2	chr16:53508988:G:A	53508988	NA,A	NA,G	NA,1	NA,-inf	NA,inf	NA,0.622019	0.000341575	0.00068314
2	chr16:53018793:C:A	53018793	NA,A	NA,C	NA,1	NA,-inf	NA,inf	NA,0.714983	0.000340457	0.000680895
2	chr16:53179010:G:A	53179010	A,NA	G,NA	1,NA	inf,NA	inf,NA	1.20422,NA	0.000340335	0.00068066
2	chr16:53206457:T:C	53206457	NA,C	NA,T	NA,1	NA,inf	NA,inf	NA,0.81034	0.000339883	0.000679761
2	chr16:53225781:G:C	53225781	NA,C	NA,G	NA,1	NA,-inf	NA,inf	NA,2.23973	0.000339713	0.000679594
2	chr16:53572492:G:A	53572492	NA,A	NA,G	NA,1	NA,-inf	NA,inf	NA,0.621882	0.000339672	0.000679334
2	chr16:52914411:A:C	52914411	NA,C	NA,A	NA,1	NA,-inf	NA,inf	NA,0.791749	0.000339624	0.00067921
2	chr16:53374099:T:A	53374099	NA,A	NA,T	NA,1	NA,-inf	NA,inf	NA,0.713497	0.000339435	0.000678843
2	chr16:53083997:G:A	53083997	NA,A	NA,G	NA,1	NA,-inf	NA,inf	NA,0.521502	0.000339134	0.000678258
2	chr16:53523924:C:T	53523924	NA,T	NA,C	NA,1	NA,-inf	NA,inf	NA,0.609773	0.000336972	0.000673919
2	chr16:53104196:G:A	53104196	NA,A	NA,G	NA,1	NA,-inf	NA,inf	NA,0.56073	0.000336761	0.000673548
2	chr16:53100639:T:C	53100639	NA,C	NA,T	NA,1	NA,-inf	NA,inf	NA,1.39085	0.000336756	0.000673519
2	chr16:52961115:C:T	52961115	NA,T	NA,C	NA,1	NA,inf	NA,inf	NA,0.709588	0.000336661	0.000673275
2	chr16:53587104:A:G	53587104	NA,G	NA,A	NA,1	NA,-inf	NA,inf	NA,0.615508	0.000335807	0.000671596
2	chr16:53198002:G:A	53198002	NA,A	NA,G	NA,1	NA,inf	NA,inf	NA,0.800562	0.000334904	0.000669804
2	chr16:52996890:C:T	52996890	NA,T	NA,C	NA,1	NA,-inf	NA,inf	NA,0.817173	0.000334735	0.000669448
2	chr16:53096058:T:A	53096058	A,A	T,T	1,1	inf,inf	inf,inf	2.36962,0.790343	0.000334607	0.000669358
2	chr16:53262765:A:G	53262765	NA,G	NA,A	NA,1	NA,inf	NA,inf	NA,0.78772	0.000334539	0.000669075
2	chr16:53364730:C:T	53364730	NA,T	NA,C	NA,1	NA,inf	NA,inf	NA,0.666757	0.000332625	0.000665219
2	chr16:52762361:T:TA	52762361	NA,TA	NA,T	NA,1	NA,-inf	NA,inf	NA,0.582165	0.000331619	0.000663212
2	chr16:52757530:A:G	52757530	G,NA	A,NA	1,NA	-inf,NA	inf,NA	0.812564,NA	0.000331447	0.000662874
2	chr16:53578291:G:A	53578291	NA,A	NA,G	NA,1	NA,-inf	NA,inf	NA,0.655092	0.00033102	0.000662027
2	chr16:52795676:G:A	52795676	NA,A	NA,G	NA,1	NA,inf	NA,inf	NA,0.691511	0.000330746	0.000661457
2	chr16:53355539:G:A	53355539	NA,A	NA,G	NA,1	NA,inf	NA,inf	NA,0.859001	0.000330025	0.000660042
2	chr16:53333881:A:G	53333881	NA,G	NA,A	NA,1	NA,inf	NA,inf	NA,0.790746	0.000329989	0.000659976
2	chr16:53149334:A:G	53149334	NA,G	NA,A	NA,1	NA,-inf	NA,inf	NA,2.20328	0.000329699	0.000659555
2	chr16:52922234:C:A	52922234	A,A	C,C	1,1	inf,-inf	inf,inf	0.181008,1.44241	0.000329563	0.000659072
2	chr16:52795363:G:A	52795363	NA,A	NA,G	NA,1	NA,-inf	NA,inf	NA,0.676722	0.000328858	0.000657715
2	chr16:52740267:A:C	52740267	NA,C	NA,A	NA,1	NA,-inf	NA,inf	NA,0.615727	0.000328233	0.000656442
2	chr16:53094799:C:T	53094799	T,T	C,C	1,1	-inf,-inf	inf,inf	3.09387,0.592689	0.000327474	0.00065535
2	chr16:53357941:A:G	53357941	NA,G	NA,A	NA,1	NA,inf	NA,inf	NA,0.872863	0.000326752	0.000653497
2	chr16:52912972:AGAATATAAAG:A	52912972	A,NA	AGAATATAAAG,NA	1,NA	-inf,NA	inf,NA	0.7837,NA	0.000326738	0.000653457
2	chr16:53023522:G:A	53023522	NA,A	NA,G	NA,1	NA,-inf	NA,inf	NA,0.809883	0.000326177	0.000652346
2	chr16:52969125:T:G	52969125	NA,G	NA,T	NA,1	NA,-inf	NA,inf	NA,0.59364	0.00032616	0.000652296
2	chr16:53068375:T:C	53068375	NA,C	NA,T	NA,1	NA,inf	NA,inf	NA,0.866763	0.000325332	0.000650668
2	chr16:53293550:G:A	53293550	NA,A	NA,G	NA,1	NA,inf	NA,inf	NA,0.77503	0.000324265	0.000648531
2	chr16:52881885:G:A	52881885	A,A	G,G	1,1	-inf,-inf	inf,inf	1.06373,0.58324	0.000323536	0.000646991
2	chr16:53525952:GGGT:G	53525952	NA,G	NA,GGGT	NA,1	NA,-inf	NA,inf	NA,0.710491	0.000323219	0.000646432
2	chr16:53113990:C:T	53113990	NA,T	NA,C	NA,1	NA,-inf	NA,inf	NA,0.493359	0.000323082	0.000646144
2	chr16:52841234:G:A	52841234	NA,A	NA,G	NA,1	NA,-inf	NA,inf	NA,0.676929	0.000323059	0.000646119
2	chr16:53374644:A:G	53374644	NA,G	NA,A	NA,1	NA,inf	NA,inf	NA,0.639333	0.000323043	0.000646078
2	chr16:53261260:T:G	53261260	NA,G	NA,T	NA,1	NA,inf	NA,inf	NA,0.772362	0.000322368	0.000644736
2	chr16:52992691:G:A	52992691	NA,A	NA,G	NA,1	NA,-inf	NA,inf	NA,0.597429	0.000321623	0.000643213
2	chr16:53619093:G:C	53619093	C,NA	G,NA	1,NA	-inf,NA	inf,NA	1.06185,NA	0.000321272	0.000642534
2	chr16:52880053:G:A	52880053	A,A	G,G	1,1	inf,inf	inf,inf	1.15235,0.364528	0.000321208	0.000642331
2	chr16:53551269:A:G	53551269	G,NA	A,NA	1,NA	-inf,NA	inf,NA	1.08397,NA	0.00032112	0.000642229
2	chr16:52716522:G:A	52716522	NA,A	NA,G	NA,1	NA,inf	NA,inf	NA,0.684074	0.000320867	0.000641717
2	chr16:53178066:C:T	53178066	NA,T	NA,C	NA,1	NA,inf	NA,inf	NA,0.767933	0.000320214	0.000640429
2	chr16:53368544:C:G	53368544	NA,G	NA,C	NA,1	NA,inf	NA,inf	NA,0.632722	0.000320202	0.000640396
2	chr16:53525956:T:C	53525956	NA,C	NA,T	NA,1	NA,-inf	NA,inf	NA,0.702887	0.000319682	0.000639359
2	chr16:53544880:T:A	53544880	NA,A	NA,T	NA,1	NA,inf	NA,inf	NA,0.700057	0.000318797	0.000637593
2	chr16:52910613:A:G	52910613	NA,G	NA,A	NA,1	NA,-inf	NA,inf	NA,0.611071	0.000318755	0.000637495
2	chr16:53541370:G:A	53541370	NA,A	NA,G	NA,1	NA,inf	NA,inf	NA,0.624121	0.000318669	0.000637322
2	chr16:53117264:G:A	53117264	NA,A	NA,G	NA,1	NA,inf	NA,inf	NA,0.820454	0.000318525	0.000637045
2	chr16:53451995:TG:T	53451995	T,NA	TG,NA	1,NA	inf,NA	inf,NA	1.00295,NA	0.000318349	0.000636691
2	chr16:52646160:T:A	52646160	NA,A	NA,T	NA,1	NA,-inf	NA,inf	NA,0.64189	0.00031825	0.000636475
2	chr16:53363238:C:T	53363238	NA,T	NA,C	NA,1	NA,inf	NA,inf	NA,0.670897	0.000318201	0.000636284
2	chr16:53004250:G:A	53004250	NA,A	NA,G	NA,1	NA,-inf	NA,inf	NA,0.554766	0.000318014	0.000636013
2	chr16:53130727:C:T	53130727	NA,T	NA,C	NA,1	NA,inf	NA,inf	NA,0.763163	0.000317952	0.000635905
2	chr16:53426260:C:T	53426260	NA,T	NA,C	NA,1	NA,-inf	NA,inf	NA,0.558895	0.000317553	0.000635097
2	chr16:53525761:C:T	53525761	NA,T	NA,C	NA,1	NA,-inf	NA,inf	NA,0.696526	0.000316739	0.000633473
2	chr16:53133610:G:C	53133610	NA,C	NA,G	NA,1	NA,inf	NA,inf	NA,0.785515	0.000316243	0.000632479
2	chr16:53524923:A:T	53524923	NA,T	NA,A	NA,1	NA,-inf	NA,inf	NA,0.692492	0.000314986	0.000629967
2	chr16:52955605:C:T	52955605	T,NA	C,NA	1,NA	inf,NA	inf,NA	0.969125,NA	0.000314819	0.000629631
2	chr16:53289342:C:T	53289342	NA,T	NA,C	NA,1	NA,-inf	NA,inf	NA,2.1485	0.000314767	0.000629679
2	chr16:52685383:GA:G	52685383	NA,G	NA,GA	NA,1	NA,-inf	NA,inf	NA,0.553856	0.000314319	0.000628618
2	chr16:53274902:C:T	53274902	T,T	C,C	1,1	-inf,-inf	inf,inf	0.702033,0.382144	0.000314079	0.000628141
2	chr16:53525637:T:C	53525637	NA,C	NA,T	NA,1	NA,-inf	NA,inf	NA,0.690394	0.000314043	0.000628081
2	chr16:53523951:C:T	53523951	NA,T	NA,C	NA,1	NA,-inf	NA,inf	NA,0.690111	0.00031355	0.000627096
2	chr16:53300257:G:A	53300257	NA,A	NA,G	NA,1	NA,inf	NA,inf	NA,0.738785	0.000312596	0.000625196
2	chr16:53147353:ATT:A	53147353	NA,A	NA,ATT	NA,1	NA,inf	NA,inf	NA,0.198435	0.000312559	0.000625107
2	chr16:53362413:C:T	53362413	NA,T	NA,C	NA,1	NA,inf	NA,inf	NA,0.613685	0.000312455	0.000624907
2	chr16:53363441:C:T	53363441	NA,T	NA,C	NA,1	NA,inf	NA,inf	NA,0.612421	0.000311891	0.000623778
2	chr16:53211504:C:T	53211504	NA,T	NA,C	NA,1	NA,inf	NA,inf	NA,0.747961	0.000311532	0.000623068
2	chr16:53524894:G:A	53524894	NA,A	NA,G	NA,1	NA,-inf	NA,inf	NA,0.685057	0.000311482	0.000622961
2	chr16:53474258:T:C	53474258	C,C	T,T	1,1	-inf,-inf	inf,inf	0.345259,1.4173	0.000310587	0.00062129
2	chr16:52761518:A:G	52761518	G,G	A,A	1,1	-inf,inf	inf,inf	1.44139,0.329233	0.000310186	0.000620329
2	chr16:52812254:T:C	52812254	NA,C	NA,T	NA,1	NA,-inf	NA,inf	NA,0.584601	0.000309889	0.000619754
2	chr16:53343592:C:A	53343592	NA,A	NA,C	NA,1	NA,inf	NA,inf	NA,0.694322	0.000309883	0.000619761
2	chr16:52650758:T:C	52650758	NA,C	NA,T	NA,1	NA,inf	NA,inf	NA,0.644554	0.000309518	0.00061903
2	chr16:52718778:C:T	52718778	NA,T	NA,C	NA,1	NA,inf	NA,inf	NA,0.654548	0.000308094	0.000616194
2	chr16:52755759:A:T	52755759	T,T	A,A	1,1	inf,inf	inf,inf	0.240407,1.32241	0.000307895	0.000615796
2	chr16:52785532:T:C	52785532	NA,C	NA,T	NA,1	NA,inf	NA,inf	NA,0.652585	0.000307223	0.00061445
2	chr16:53233797:C:T	53233797	T,T	C,C	1,1	-inf,-inf	inf,inf	0.704781,0.360797	0.000307215	0.000614416
2	chr16:52736392:C:A	52736392	NA,A	NA,C	NA,1	NA,-inf	NA,inf	NA,0.570346	0.000306711	0.000613402
2	chr16:52822920:G:A	52822920	NA,A	NA,G	NA,1	NA,-inf	NA,inf	NA,0.63593	0.000306296	0.000612599
2	chr16:52723189:G:A	52723189	NA,A	NA,G	NA,1	NA,-inf	NA,inf	NA,0.640284	0.00030589	0.000611764
2	chr16:53093110:A:G	53093110	NA,G	NA,A	NA,1	NA,-inf	NA,inf	NA,0.59262	0.000305302	0.000610636
2	chr16:53097494:G:A	53097494	A,A	G,G	1,1	-inf,-inf	inf,inf	2.82501,0.723229	0.000305198	0.000610705
2	chr16:52982920:AT:A	52982920	A,A	AT,AT	1,1	-inf,-inf	inf,inf	1.07887,0.948371	0.000304882	0.000609571
2	chr16:53526028:A:G	53526028	NA,G	NA,A	NA,1	NA,-inf	NA,inf	NA,0.552377	0.000304547	0.000609096
2	chr16:52804017:T:C	52804017	NA,C	NA,T	NA,1	NA,-inf	NA,inf	NA,0.569683	0.00030422	0.000608419
2	chr16:52934102:C:T	52934102	T,T	C,C	1,1	inf,inf	inf,inf	0.673509,0.979119	0.000303829	0.000607545
2	chr16:53112927:A:G	53112927	NA,G	NA,A	NA,1	NA,inf	NA,inf	NA,0.78328	0.000303225	0.000606448
2	chr16:53542322:A:C	53542322	NA,C	NA,A	NA,1	NA,-inf	NA,inf	NA,0.622547	0.000303154	0.000606311
2	chr16:52804349:C:T	52804349	NA,T	NA,C	NA,1	NA,-inf	NA,inf	NA,0.566897	0.000302949	0.000605877
2	chr16:53109035:C:T	53109035	NA,T	NA,C	NA,1	NA,inf	NA,inf	NA,0.646645	0.000302306	0.000604605
2	chr16:52991595:A:T	52991595	NA,T	NA,A	NA,1	NA,inf	NA,inf	NA,0.606142	0.000302132	0.000604256
2	chr16:53023554:G:A	53023554	A,A	G,G	1,1	-inf,inf	inf,inf	1.49728,0.539591	0.000301925	0.000603827
2	chr16:53144759:C:T	53144759	NA,T	NA,C	NA,1	NA,-inf	NA,inf	NA,0.50752	0.000301449	0.000602894
2	chr16:53255170:A:G	53255170	NA,G	NA,A	NA,1	NA,inf	NA,inf	NA,0.715834	0.000301068	0.000602143
2	chr16:53007296:A:G	53007296	NA,G	NA,A	NA,1	NA,inf	NA,inf	NA,0.645309	0.000301051	0.000602103
2	chr16:53168768:G:A	53168768	NA,A	NA,G	NA,1	NA,inf	NA,inf	NA,0.721976	0.000300972	0.00060195
2	chr16:52859988:T:C	52859988	C,C	T,T	1,1	-inf,-inf	inf,inf	0.71436,1.09877	0.000300825	0.000601578
2	chr16:53314602:T:C	53314602	NA,C	NA,T	NA,1	NA,inf	NA,inf	NA,0.72051	0.000300823	0.000601653
2	chr16:52672316:G:C	52672316	NA,C	NA,G	NA,1	NA,-inf	NA,inf	NA,0.624705	0.000300744	0.000601473
2	chr16:52643598:G:A	52643598	NA,A	NA,G	NA,1	NA,-inf	NA,inf	NA,0.604479	0.000300712	0.000601407
2	chr16:53078943:C:T	53078943	NA,T	NA,C	NA,1	NA,-inf	NA,inf	NA,0.447283	0.000300591	0.000601166
2	chr16:52926546:G:A	52926546	NA,A	NA,G	NA,1	NA,-inf	NA,inf	NA,0.632002	0.000300454	0.000600896
2	chr16:52915044:G:T	52915044	NA,T	NA,G	NA,1	NA,-inf	NA,inf	NA,0.704578	0.000300407	0.000600793
2	chr16:53369963:T:C	53369963	NA,C	NA,T	NA,1	NA,inf	NA,inf	NA,0.590749	0.000300045	0.000600088
2	chr16:52859424:A:G	52859424	G,G	A,A	1,1	-inf,-inf	inf,inf	0.728344,1.08381	0.00030004	0.000600008
2	chr16:53577469:TA:T	53577469	NA,T	NA,TA	NA,1	NA,-inf	NA,inf	NA,0.59266	0.00029989	0.000599775
2	chr16:53230287:C:A	53230287	NA,A	NA,C	NA,1	NA,-inf	NA,inf	NA,0.504264	0.000299528	0.000599052
2	chr16:52934232:G:A	52934232	A,A	G,G	1,1	inf,inf	inf,inf	0.674195,0.969206	0.000299341	0.000598572
2	chr16:53337876:A:T	53337876	T,T	A,A	1,1	-inf,-inf	inf,inf	0.691685,0.363828	0.000299147	0.000598281
2	chr16:53197558:TTTTAAATA:T	53197558	NA,T	NA,TTTTAAATA	NA,1	NA,inf	NA,inf	NA,0.98615	0.000299086	0.000598183
2	chr16:53234597:T:G	53234597	NA,G	NA,T	NA,1	NA,inf	NA,inf	NA,0.720605	0.000298265	0.000596536
2	chr16:53536261:C:T	53536261	NA,T	NA,C	NA,1	NA,inf	NA,inf	NA,0.592485	0.000297815	0.000595624
2	chr16:53357167:T:C	53357167	NA,C	NA,T	NA,1	NA,inf	NA,inf	NA,0.797515	0.000297797	0.000595598
2	chr16:52862249:T:C	52862249	C,C	T,T	1,1	-inf,-inf	inf,inf	0.725902,1.08152	0.000297654	0.000595238
2	chr16:53473465:G:A	53473465	NA,A	NA,G	NA,1	NA,-inf	NA,inf	NA,0.553489	0.000297506	0.000594995
2	chr16:53221357:G:A	53221357	NA,A	NA,G	NA,1	NA,inf	NA,inf	NA,0.980673	0.000297215	0.000594442
2	chr16:53406092:G:A	53406092	NA,A	NA,G	NA,1	NA,inf	NA,inf	NA,0.575419	0.000296815	0.000593629
2	chr16:53279638:C:T	53279638	T,NA	C,NA	1,NA	inf,NA	inf,NA	1.10988,NA	0.000296532	0.000593068
2	chr16:52875599:A:T	52875599	NA,T	NA,A	NA,1	NA,inf	NA,inf	NA,0.627664	0.000296416	0.000592838
2	chr16:53300284:C:T	53300284	NA,T	NA,C	NA,1	NA,inf	NA,inf	NA,1.00404	0.000296202	0.000592418
2	chr16:52813170:G:A	52813170	NA,A	NA,G	NA,1	NA,-inf	NA,inf	NA,0.554373	0.000296029	0.000592041
2	chr16:53523433:G:A	53523433	NA,A	NA,G	NA,1	NA,-inf	NA,inf	NA,0.64843	0.000295718	0.000591437
2	chr16:53193880:T:C	53193880	NA,C	NA,T	NA,1	NA,inf	NA,inf	NA,0.976774	0.000295713	0.000591438
2	chr16:53182074:A:G	53182074	NA,G	NA,A	NA,1	NA,inf	NA,inf	NA,0.708372	0.000295712	0.000591431
2	chr16:53238195:A:G	53238195	NA,G	NA,A	NA,1	NA,inf	NA,inf	NA,0.705269	0.000294515	0.000589038
2	chr16:52762576:G:A	52762576	NA,A	NA,G	NA,1	NA,-inf	NA,inf	NA,0.536001	0.000294278	0.000588538
2	chr16:52848474:C:T	52848474	NA,T	NA,C	NA,1	NA,-inf	NA,inf	NA,0.609513	0.000294153	0.000588314
2	chr16:53362667:C:T	53362667	NA,T	NA,C	NA,1	NA,inf	NA,inf	NA,0.558231	0.000293724	0.00058745
2	chr16:52899674:C:T	52899674	NA,T	NA,C	NA,1	NA,inf	NA,inf	NA,0.596324	0.00029349	0.000586989
2	chr16:53182720:A:G	53182720	NA,G	NA,A	NA,1	NA,inf	NA,inf	NA,0.702118	0.00029329	0.000586587
2	chr16:52643279:A:C	52643279	NA,C	NA,A	NA,1	NA,-inf	NA,inf	NA,0.591371	0.000292942	0.000585871
2	chr16:52781101:A:G	52781101	NA,G	NA,A	NA,1	NA,inf	NA,inf	NA,0.624266	0.000292919	0.000585846
2	chr16:53170244:T:C	53170244	NA,C	NA,T	NA,1	NA,inf	NA,inf	NA,0.967009	0.000292505	0.000585024
2	chr16:52740524:C:T	52740524	NA,T	NA,C	NA,1	NA,inf	NA,inf	NA,0.666479	0.000292358	0.000584609
2	chr16:53041571:T:A	53041571	NA,A	NA,T	NA,1	NA,-inf	NA,inf	NA,0.462606	0.00029234	0.000584682
2	chr16:52623878:T:C	52623878	NA,C	NA,T	NA,1	NA,-inf	NA,inf	NA,0.564162	0.000292166	0.000584331
2	chr16:52739377:C:T	52739377	NA,T	NA,C	NA,1	NA,-inf	NA,inf	NA,0.623698	0.000292058	0.000584112
2	chr16:53567527:T:C	53567527	NA,C	NA,T	NA,1	NA,inf	NA,inf	NA,0.607129	0.000292042	0.000584081
2	chr16:53022652:T:C	53022652	NA,C	NA,T	NA,1	NA,-inf	NA,inf	NA,0.718605	0.00029152	0.000583042
2	chr16:53119618:A:C	53119618	NA,C	NA,A	NA,1	NA,-inf	NA,inf	NA,0.577191	0.000291325	0.000582679
2	chr16:53018812:A:G	53018812	NA,G	NA,A	NA,1	NA,-inf	NA,inf	NA,0.744928	0.000290581	0.000581159
2	chr16:52646057:T:C	52646057	NA,C	NA,T	NA,1	NA,-inf	NA,inf	NA,0.57958	0.000290129	0.000580245
2	chr16:52642158:G:A	52642158	NA,A	NA,G	NA,1	NA,-inf	NA,inf	NA,0.58341	0.000290096	0.000580181
2	chr16:53018631:T:G	53018631	NA,G	NA,T	NA,1	NA,-inf	NA,inf	NA,0.743261	0.00029006	0.000580116
2	chr16:53042405:C:T	53042405	T,NA	C,NA	1,NA	inf,NA	inf,NA	0.964705,NA	0.000289928	0.000579857
2	chr16:52832223:C:T	52832223	NA,T	NA,C	NA,1	NA,-inf	NA,inf	NA,0.574993	0.00028987	0.000579726
2	chr16:53272593:A:G	53272593	NA,G	NA,A	NA,1	NA,inf	NA,inf	NA,0.691034	0.000289813	0.000579636
2	chr16:52732628:G:A	52732628	NA,A	NA,G	NA,1	NA,-inf	NA,inf	NA,0.527327	0.000289765	0.000579518
2	chr16:53483478:C:T	53483478	NA,T	NA,C	NA,1	NA,inf	NA,inf	NA,0.596768	0.000289605	0.000579126
2	chr16:53022676:A:G	53022676	NA,G	NA,A	NA,1	NA,-inf	NA,inf	NA,0.719651	0.000289539	0.000579082
2	chr16:53384306:A:G	53384306	NA,G	NA,A	NA,1	NA,-inf	NA,inf	NA,0.531429	0.00028844	0.000576888
2	chr16:53216345:T:C	53216345	NA,C	NA,T	NA,1	NA,inf	NA,inf	NA,0.684722	0.000288201	0.000576411
2	chr16:52739352:T:C	52739352	NA,C	NA,T	NA,1	NA,-inf	NA,inf	NA,0.522724	0.000287936	0.000575861
2	chr16:53213903:T:C	53213903	NA,C	NA,T	NA,1	NA,inf	NA,inf	NA,0.683883	0.000287832	0.000575673
2	chr16:53088574:G:A	53088574	A,NA	G,NA	1,NA	inf,NA	inf,NA	1.935,NA	0.000287385	0.000574849
2	chr16:53285226:C:T	53285226	NA,T	NA,C	NA,1	NA,inf	NA,inf	NA,0.951132	0.000287127	0.000574267
2	chr16:52662551:CTT:C	52662551	NA,C	NA,CTT	NA,1	NA,-inf	NA,inf	NA,0.527857	0.00028696	0.00057391
2	chr16:52934256:G:A	52934256	NA,A	NA,G	NA,1	NA,-inf	NA,inf	NA,0.548746	0.000286847	0.000573682
2	chr16:53022163:G:A	53022163	NA,A	NA,G	NA,1	NA,-inf	NA,inf	NA,0.716315	0.000286706	0.000573416
2	chr16:52978965:CAT:C	52978965	NA,C	NA,CAT	NA,1	NA,-inf	NA,inf	NA,0.630435	0.000286527	0.000573048
2	chr16:53559765:G:T	53559765	NA,T	NA,G	NA,1	NA,-inf	NA,inf	NA,0.582066	0.00028651	0.000573025
2	chr16:53007007:A:T	53007007	T,NA	A,NA	1,NA	-inf,NA	inf,NA	0.597431,NA	0.000286305	0.000572607
2	chr16:52751704:T:C	52751704	NA,C	NA,T	NA,1	NA,inf	NA,inf	NA,0.580501	0.000286287	0.000572578
2	chr16:52803372:A:G	52803372	NA,G	NA,A	NA,1	NA,-inf	NA,inf	NA,0.530749	0.000286227	0.00057244
2	chr16:53474728:G:A	53474728	A,A	G,G	1,1	-inf,-inf	inf,inf	0.341942,1.37381	0.00028605	0.000572211
2	chr16:52641465:C:T	52641465	NA,T	NA,C	NA,1	NA,-inf	NA,inf	NA,0.587263	0.000285763	0.000571524
2	chr16:53029166:A:G	53029166	NA,G	NA,A	NA,1	NA,-inf	NA,inf	NA,0.717626	0.000285747	0.000571494
2	chr16:53137549:G:C	53137549	NA,C	NA,G	NA,1	NA,inf	NA,inf	NA,0.946487	0.000285514	0.000571043
2	chr16:52934878:G:A	52934878	NA,A	NA,G	NA,1	NA,-inf	NA,inf	NA,0.594024	0.000285466	0.000570925
2	chr16:52656534:C:A	52656534	NA,A	NA,C	NA,1	NA,-inf	NA,inf	NA,0.523046	0.00028503	0.000570051
2	chr16:52865194:G:A	52865194	NA,A	NA,G	NA,1	NA,-inf	NA,inf	NA,0.589467	0.000285005	0.00057002
2	chr16:53581896:G:C	53581896	NA,C	NA,G	NA,1	NA,-inf	NA,inf	NA,0.555957	0.000284994	0.000569988
2	chr16:53058445:A:T	53058445	T,T	A,A	1,1	-inf,-inf	inf,inf	3.26885,0.477506	0.000284794	0.000570001
2	chr16:53560203:C:T	53560203	NA,T	NA,C	NA,1	NA,-inf	NA,inf	NA,0.594792	0.000284603	0.000569207
2	chr16:52835733:C:A	52835733	NA,A	NA,C	NA,1	NA,-inf	NA,inf	NA,0.533236	0.000284443	0.000568872
2	chr16:53604940:G:A	53604940	NA,A	NA,G	NA,1	NA,-inf	NA,inf	NA,0.558179	0.000284234	0.000568469
2	chr16:52876646:G:A	52876646	NA,A	NA,G	NA,1	NA,inf	NA,inf	NA,0.539278	0.000283618	0.000567235
2	chr16:52866119:A:T	52866119	T,T	A,A	1,1	-inf,-inf	inf,inf	0.737012,1.04193	0.000283613	0.000567164
2	chr16:52842860:A:G	52842860	NA,G	NA,A	NA,1	NA,-inf	NA,inf	NA,0.521401	0.000283535	0.000567071
2	chr16:52715906:C:T	52715906	NA,T	NA,C	NA,1	NA,-inf	NA,inf	NA,0.537833	0.000283526	0.000567042
2	chr16:53552625:C:T	53552625	NA,T	NA,C	NA,1	NA,inf	NA,inf	NA,0.523467	0.000283508	0.000567007
2	chr16:53200102:G:A	53200102	NA,A	NA,G	NA,1	NA,inf	NA,inf	NA,0.676727	0.000283507	0.000567024
2	chr16:53323595:A:G	53323595	NA,G	NA,A	NA,1	NA,inf	NA,inf	NA,0.673695	0.000283377	0.000566765
2	chr16:53034047:G:A	53034047	NA,A	NA,G	NA,1	NA,inf	NA,inf	NA,0.684307	0.000283046	0.000566088
2	chr16:52821255:G:A	52821255	NA,A	NA,G	NA,1	NA,-inf	NA,inf	NA,0.501314	0.000282798	0.00056558
2	chr16:52707201:A:T	52707201	NA,T	NA,A	NA,1	NA,-inf	NA,inf	NA,0.579232	0.000282599	0.000565191
2	chr16:53419212:C:A	53419212	NA,A	NA,C	NA,1	NA,inf	NA,inf	NA,0.54338	0.000282365	0.000564734
2	chr16:52867886:A:G	52867886	G,G	A,A	1,1	-inf,-inf	inf,inf	0.727747,1.04707	0.000281714	0.000563367
2	chr16:52742103:A:G	52742103	NA,G	NA,A	NA,1	NA,-inf	NA,inf	NA,0.532229	0.000281565	0.000563121
2	chr16:53348815:T:A	53348815	NA,A	NA,T	NA,1	NA,inf	NA,inf	NA,0.608375	0.000281324	0.000562656
2	chr16:52736825:A:C	52736825	NA,C	NA,A	NA,1	NA,-inf	NA,inf	NA,0.50713	0.000281259	0.00056251
2	chr16:53282145:T:C	53282145	NA,C	NA,T	NA,1	NA,inf	NA,inf	NA,0.931981	0.000281221	0.000562457
2	chr16:53084077:G:C	53084077	NA,C	NA,G	NA,1	NA,-inf	NA,inf	NA,0.405649	0.000281131	0.000562251
2	chr16:53024554:G:A	53024554	NA,A	NA,G	NA,1	NA,-inf	NA,inf	NA,0.707027	0.000281063	0.000562129
2	chr16:53082864:G:A	53082864	NA,A	NA,G	NA,1	NA,-inf	NA,inf	NA,0.405476	0.000280983	0.000561956
2	chr16:52802908:C:T	52802908	T,NA	C,NA	1,NA	inf,NA	inf,NA	1.10088,NA	0.000280774	0.000561555
2	chr16:53003953:A:G	53003953	NA,G	NA,A	NA,1	NA,inf	NA,inf	NA,0.594886	0.000280684	0.000561373
2	chr16:52731669:C:T	52731669	NA,T	NA,C	NA,1	NA,-inf	NA,inf	NA,0.596826	0.000280328	0.000560653
2	chr16:52729516:G:A	52729516	NA,A	NA,G	NA,1	NA,-inf	NA,inf	NA,0.506449	0.000280225	0.000560437
2	chr16:52853450:T:C	52853450	C,NA	T,NA	1,NA	inf,NA	inf,NA	0.841093,NA	0.000280151	0.000560302
2	chr16:52732468:C:G	52732468	NA,G	NA,C	NA,1	NA,-inf	NA,inf	NA,0.505939	0.000280027	0.000560041
2	chr16:53568094:CT:C	53568094	NA,C	NA,CT	NA,1	NA,inf	NA,inf	NA,0.576223	0.000279639	0.000559279
2	chr16:52728472:A:G	52728472	NA,G	NA,A	NA,1	NA,inf	NA,inf	NA,0.592437	0.000279494	0.000559002
2	chr16:53084850:T:C	53084850	NA,C	NA,T	NA,1	NA,-inf	NA,inf	NA,0.401561	0.00027944	0.000558871
2	chr16:52796519:C:A	52796519	NA,A	NA,C	NA,1	NA,inf	NA,inf	NA,0.520803	0.000279359	0.000558686
2	chr16:52732963:A:G	52732963	NA,G	NA,A	NA,1	NA,-inf	NA,inf	NA,0.504301	0.00027932	0.000558628
2	chr16:53006619:C:A	53006619	NA,A	NA,C	NA,1	NA,inf	NA,inf	NA,0.588722	0.000278996	0.000557999
2	chr16:53170965:T:C	53170965	NA,C	NA,T	NA,1	NA,inf	NA,inf	NA,0.662532	0.000278423	0.000556858
2	chr16:53369658:T:C	53369658	NA,C	NA,T	NA,1	NA,-inf	NA,inf	NA,0.512152	0.000277975	0.000555945
2	chr16:52948324:A:G	52948324	NA,G	NA,A	NA,1	NA,-inf	NA,inf	NA,0.567945	0.000277883	0.00055576
2	chr16:53168778:C:T	53168778	NA,T	NA,C	NA,1	NA,inf	NA,inf	NA,0.66086	0.000277817	0.000555645
2	chr16:53329622:T:A	53329622	NA,A	NA,T	NA,1	NA,-inf	NA,inf	NA,0.453225	0.000277429	0.000554852
2	chr16:52868730:C:G	52868730	G,G	C,C	1,1	-inf,-inf	inf,inf	0.728792,1.03644	0.000277074	0.00055409
2	chr16:52903066:A:AG	52903066	AG,NA	A,NA	1,NA	-inf,NA	inf,NA	0.720272,NA	0.000276618	0.000553234
2	chr16:53350191:G:T	53350191	NA,T	NA,G	NA,1	NA,inf	NA,inf	NA,0.749636	0.000276587	0.000553181
2	chr16:53097462:C:T	53097462	T,T	C,C	1,1	-inf,-inf	inf,inf	2.75867,0.700898	0.000276196	0.000552662
2	chr16:53586921:A:G	53586921	NA,G	NA,A	NA,1	NA,-inf	NA,inf	NA,0.487078	0.000276194	0.000552388
2	chr16:52739760:C:T	52739760	NA,T	NA,C	NA,1	NA,inf	NA,inf	NA,0.572433	0.00027603	0.000552058
2	chr16:52757694:C:A	52757694	NA,A	NA,C	NA,1	NA,-inf	NA,inf	NA,0.495865	0.000275694	0.000551382
2	chr16:52734958:C:T	52734958	NA,T	NA,C	NA,1	NA,-inf	NA,inf	NA,0.495024	0.00027559	0.00055117
2	chr16:53212808:A:G	53212808	NA,G	NA,A	NA,1	NA,inf	NA,inf	NA,0.914641	0.000275419	0.000550853
2	chr16:53512098:C:T	53512098	NA,T	NA,C	NA,1	NA,inf	NA,inf	NA,0.527864	0.000275296	0.000550594
2	chr16:53125413:G:T	53125413	NA,T	NA,G	NA,1	NA,inf	NA,inf	NA,0.91254	0.000275012	0.00055004
2	chr16:52843988:C:T	52843988	T,T	C,C	1,1	inf,inf	inf,inf	1.01552,0.645674	0.000274898	0.000549721
2	chr16:52729018:G:A	52729018	NA,A	NA,G	NA,1	NA,-inf	NA,inf	NA,0.492621	0.000274632	0.000549255
2	chr16:53030051:T:A	53030051	NA,A	NA,T	NA,1	NA,inf	NA,inf	NA,0.673367	0.000274319	0.000548641
2	chr16:53331335:C:G	53331335	NA,G	NA,C	NA,1	NA,-inf	NA,inf	NA,1.94679	0.000274003	0.000548111
2	chr16:53519714:TA:T	53519714	NA,T	NA,TA	NA,1	NA,-inf	NA,inf	NA,0.535913	0.000273648	0.000547294
2	chr16:52971614:G:A	52971614	A,A	G,G	1,1	inf,inf	inf,inf	1.44202,0.589865	0.000273644	0.000547202
2	chr16:52733836:T:G	52733836	NA,G	NA,T	NA,1	NA,-inf	NA,inf	NA,0.49446	0.000273489	0.000546971
2	chr16:53308412:TA:T	53308412	NA,T	NA,TA	NA,1	NA,inf	NA,inf	NA,0.906961	0.000273144	0.000546304
2	chr16:52956649:A:G	52956649	NA,G	NA,A	NA,1	NA,-inf	NA,inf	NA,0.482127	0.000272741	0.000545477
2	chr16:53348426:T:C	53348426	NA,C	NA,T	NA,1	NA,inf	NA,inf	NA,0.729407	0.000272575	0.000545159
2	chr16:53430994:T:G	53430994	NA,G	NA,T	NA,1	NA,inf	NA,inf	NA,0.541213	0.000272566	0.000545138
2	chr16:53619734:A:G	53619734	G,NA	A,NA	1,NA	-inf,NA	inf,NA	0.977548,NA	0.000272538	0.000545081
2	chr16:53403008:T:C	53403008	NA,C	NA,T	NA,1	NA,inf	NA,inf	NA,0.460023	0.00027231	0.000544615
2	chr16:53578027:C:T	53578027	NA,T	NA,C	NA,1	NA,inf	NA,inf	NA,0.556668	0.000272024	0.000544051
2	chr16:53079686:C:T	53079686	NA,T	NA,C	NA,1	NA,inf	NA,inf	NA,0.704615	0.000272019	0.00054405
2	chr16:53430989:T:C	53430989	NA,C	NA,T	NA,1	NA,inf	NA,inf	NA,0.539713	0.000271987	0.00054398
2	chr16:53579808:G:A	53579808	NA,A	NA,G	NA,1	NA,inf	NA,inf	NA,0.556475	0.000271961	0.000543924
2	chr16:52998970:T:C	52998970	NA,C	NA,T	NA,1	NA,inf	NA,inf	NA,0.581954	0.000271823	0.000543656
2	chr16:53342256:C:G	53342256	NA,G	NA,C	NA,1	NA,inf	NA,inf	NA,0.636958	0.000271135	0.000542282
2	chr16:52666252:A:G	52666252	NA,G	NA,A	NA,1	NA,-inf	NA,inf	NA,0.552395	0.000271133	0.000542262
2	chr16:52895093:G:C	52895093	NA,C	NA,G	NA,1	NA,inf	NA,inf	NA,0.519985	0.000270583	0.000541158
2	chr16:53280306:CTG:C	53280306	NA,C	NA,CTG	NA,1	NA,inf	NA,inf	NA,0.8973	0.000270236	0.000540488
2	chr16:52714199:G:A	52714199	NA,A	NA,G	NA,1	NA,-inf	NA,inf	NA,0.544728	0.000270233	0.000540461
2	chr16:52841906:T:A	52841906	A,A	T,T	1,1	-inf,-inf	inf,inf	1.5025,0.594189	0.000269614	0.000539223
2	chr16:52983666:T:C	52983666	C,C	T,T	1,1	-inf,-inf	inf,inf	0.806848,1.18885	0.000269431	0.000538749
2	chr16:53033262:C:T	53033262	NA,T	NA,C	NA,1	NA,inf	NA,inf	NA,0.644339	0.000268702	0.000537405
2	chr16:53001564:G:A	53001564	NA,A	NA,G	NA,1	NA,inf	NA,inf	NA,0.560287	0.000268645	0.000537299
2	chr16:52959104:A:C	52959104	NA,C	NA,A	NA,1	NA,inf	NA,inf	NA,0.506125	0.000268634	0.000537254
2	chr16:52914635:G:A	52914635	NA,A	NA,G	NA,1	NA,inf	NA,inf	NA,0.552355	0.000268246	0.000536496
2	chr16:53420845:G:A	53420845	NA,A	NA,G	NA,1	NA,inf	NA,inf	NA,0.340359	0.000268177	0.000536361
2	chr16:52755624:G:A	52755624	A,A	G,G	1,1	inf,-inf	inf,inf	1.29032,0.522266	0.000267776	0.000535544
2	chr16:53320500:C:T	53320500	NA,T	NA,C	NA,1	NA,inf	NA,inf	NA,0.62909	0.000267774	0.000535561
2	chr16:52763003:C:A	52763003	A,A	C,C	1,1	inf,inf	inf,inf	0.0995241,1.34703	0.000267658	0.000535334
2	chr16:53055349:C:T	53055349	NA,T	NA,C	NA,1	NA,inf	NA,inf	NA,0.645412	0.000267404	0.000534784
2	chr16:52882924:A:G	52882924	G,G	A,A	1,1	-inf,-inf	inf,inf	1.07607,0.437134	0.000267198	0.000534351
2	chr16:52911640:A:G	52911640	NA,G	NA,A	NA,1	NA,-inf	NA,inf	NA,0.592641	0.000266921	0.000533834
2	chr16:52778764:C:T	52778764	NA,T	NA,C	NA,1	NA,-inf	NA,inf	NA,0.504289	0.000266823	0.000533634
2	chr16:52718824:G:A	52718824	NA,A	NA,G	NA,1	NA,-inf	NA,inf	NA,0.532107	0.000266653	0.000533305
2	chr16:53336660:G:A	53336660	NA,A	NA,G	NA,1	NA,inf	NA,inf	NA,0.886489	0.000266423	0.000532863
2	chr16:53518239:A:C	53518239	NA,C	NA,A	NA,1	NA,-inf	NA,inf	NA,0.54183	0.000266262	0.000532526
2	chr16:53041784:A:AG	53041784	NA,AG	NA,A	NA,1	NA,inf	NA,inf	NA,0.588507	0.000266079	0.000532172
2	chr16:52869543:T:A	52869543	NA,A	NA,T	NA,1	NA,-inf	NA,inf	NA,0.539341	0.000266053	0.000532121
2	chr16:53609367:G:A	53609367	NA,A	NA,G	NA,1	NA,inf	NA,inf	NA,0.544234	0.000265841	0.000531683
2	chr16:52622894:G:A	52622894	NA,A	NA,G	NA,1	NA,-inf	NA,inf	NA,0.449168	0.000265676	0.000531358
2	chr16:52846264:A:G	52846264	NA,G	NA,A	NA,1	NA,inf	NA,inf	NA,0.482133	0.000265544	0.000531102
2	chr16:53229810:A:G	53229810	NA,G	NA,A	NA,1	NA,inf	NA,inf	NA,0.880056	0.000265152	0.000530322
2	chr16:52656792:C:T	52656792	NA,T	NA,C	NA,1	NA,inf	NA,inf	NA,0.489717	0.000264745	0.000529487
2	chr16:53262290:A:G	53262290	NA,G	NA,A	NA,1	NA,-inf	NA,inf	NA,0.422869	0.000264575	0.000529149
2	chr16:53154789:C:G	53154789	G,NA	C,NA	1,NA	inf,NA	inf,NA	1.33357,NA	0.000264499	0.000529022
2	chr16:53327600:A:G	53327600	NA,G	NA,A	NA,1	NA,-inf	NA,inf	NA,0.421556	0.000264476	0.000528949
2	chr16:53146754:G:A	53146754	NA,A	NA,G	NA,1	NA,inf	NA,inf	NA,0.878523	0.000264458	0.000528935
2	chr16:53013864:T:C	53013864	NA,C	NA,T	NA,1	NA,inf	NA,inf	NA,0.424445	0.000264385	0.000528778
2	chr16:52829175:G:A	52829175	NA,A	NA,G	NA,1	NA,-inf	NA,inf	NA,0.476504	0.000264291	0.000528576
2	chr16:53071702:G:C	53071702	NA,C	NA,G	NA,1	NA,-inf	NA,inf	NA,0.421878	0.000264285	0.00052857
2	chr16:52855618:T:G	52855618	NA,G	NA,T	NA,1	NA,-inf	NA,inf	NA,0.513643	0.000264224	0.000528468
2	chr16:52878004:C:T	52878004	NA,T	NA,C	NA,1	NA,inf	NA,inf	NA,0.5398	0.000264222	0.000528456
2	chr16:53068409:G:A	53068409	NA,A	NA,G	NA,1	NA,inf	NA,inf	NA,0.68012	0.000263979	0.00052797
2	chr16:52983778:T:C	52983778	NA,C	NA,T	NA,1	NA,-inf	NA,inf	NA,0.429076	0.000263561	0.000527115
2	chr16:52897601:G:A	52897601	NA,A	NA,G	NA,1	NA,-inf	NA,inf	NA,0.447836	0.000263238	0.00052647
2	chr16:53351611:A:G	53351611	NA,G	NA,A	NA,1	NA,inf	NA,inf	NA,0.699994	0.000262798	0.000525606
2	chr16:52897868:C:T	52897868	NA,T	NA,C	NA,1	NA,inf	NA,inf	NA,0.437001	0.000262446	0.000524866
2	chr16:52935001:A:G	52935001	G,G	A,A	1,1	inf,inf	inf,inf	0.646006,0.92187	0.00026205	0.000524017
2	chr16:53348176:C:T	53348176	NA,T	NA,C	NA,1	NA,inf	NA,inf	NA,0.695874	0.000261971	0.000523953
2	chr16:52932521:T:G	52932521	G,G	T,T	1,1	inf,inf	inf,inf	0.645065,0.928285	0.00026174	0.000523399
2	chr16:53452266:AAACT:A	53452266	NA,A	NA,AAACT	NA,1	NA,inf	NA,inf	NA,0.480423	0.000261648	0.000523307
2	chr16:52965718:C:T	52965718	T,NA	C,NA	1,NA	-inf,NA	inf,NA	0.581414,NA	0.000261309	0.000522622
2	chr16:53348809:T:C	53348809	NA,C	NA,T	NA,1	NA,inf	NA,inf	NA,0.552189	0.00026088	0.000521773
2	chr16:53519763:A:G	53519763	NA,G	NA,A	NA,1	NA,-inf	NA,inf	NA,0.546161	0.000260845	0.000521698
2	chr16:52633109:A:C	52633109	NA,C	NA,A	NA,1	NA,inf	NA,inf	NA,0.432702	0.000260328	0.000520663
2	chr16:53427327:AATAAAAGTTTTGTTGAT:A	53427327	NA,A	NA,AATAAAAGTTTTGTTGAT	NA,1	NA,inf	NA,inf	NA,0.507508	0.000260288	0.000520584
2	chr16:52933591:A:T	52933591	NA,T	NA,A	NA,1	NA,-inf	NA,inf	NA,0.463786	0.000259986	0.000519965
2	chr16:52622364:AATAGGTT:A	52622364	NA,A	NA,AATAGGTT	NA,1	NA,-inf	NA,inf	NA,0.482636	0.000259948	0.000519904
2	chr16:52975038:A:G	52975038	NA,G	NA,A	NA,1	NA,-inf	NA,inf	NA,0.473417	0.000259749	0.000519505
2	chr16:53406606:G:A	53406606	NA,A	NA,G	NA,1	NA,-inf	NA,inf	NA,0.478416	0.000259724	0.000519451
2	chr16:53013507:A:G	53013507	NA,G	NA,A	NA,1	NA,inf	NA,inf	NA,0.382603	0.000259144	0.000518288
2	chr16:52733073:G:A	52733073	NA,A	NA,G	NA,1	NA,-inf	NA,inf	NA,0.471161	0.000259	0.000517999
2	chr16:53618215:T:C	53618215	NA,C	NA,T	NA,1	NA,inf	NA,inf	NA,0.51591	0.000258985	0.000517976
2	chr16:53204107:TTCTTTA:T	53204107	NA,T	NA,TTCTTTA	NA,1	NA,inf	NA,inf	NA,0.875918	0.000258338	0.000516688
2	chr16:52905809:G:A	52905809	NA,A	NA,G	NA,1	NA,inf	NA,inf	NA,0.426367	0.00025831	0.000516596
2	chr16:52635103:T:C	52635103	NA,C	NA,T	NA,1	NA,inf	NA,inf	NA,0.502571	0.000258097	0.000516202
2	chr16:52722025:G:T	52722025	NA,T	NA,G	NA,1	NA,-inf	NA,inf	NA,0.452895	0.000258037	0.000516073
2	chr16:52905439:G:T	52905439	NA,T	NA,G	NA,1	NA,inf	NA,inf	NA,0.424142	0.000257479	0.000514934
2	chr16:53030268:T:C	53030268	NA,C	NA,T	NA,1	NA,inf	NA,inf	NA,0.621802	0.000257393	0.000514793
2	chr16:52980915:G:C	52980915	C,C	G,G	1,1	-inf,-inf	inf,inf	1.11084,0.923041	0.000257346	0.000514586
2	chr16:53106687:T:C	53106687	NA,C	NA,T	NA,1	NA,inf	NA,inf	NA,0.25854	0.000257288	0.000514591
2	chr16:52884672:T:C	52884672	NA,C	NA,T	NA,1	NA,inf	NA,inf	NA,0.528582	0.00025712	0.000514254
2	chr16:52839105:T:C	52839105	NA,C	NA,T	NA,1	NA,-inf	NA,inf	NA,0.456782	0.000257062	0.00051412
2	chr16:53550640:G:A	53550640	A,A	G,G	1,1	inf,inf	inf,inf	0.371635,1.35672	0.000256629	0.000513241
2	chr16:52631762:G:A	52631762	NA,A	NA,G	NA,1	NA,inf	NA,inf	NA,0.462772	0.000256283	0.000512561
2	chr16:52815880:G:A	52815880	NA,A	NA,G	NA,1	NA,inf	NA,inf	NA,0.449962	0.000256194	0.000512394
2	chr16:53036706:C:T	53036706	NA,T	NA,C	NA,1	NA,inf	NA,inf	NA,0.596572	0.000255749	0.000511505
2	chr16:52892346:G:A	52892346	NA,A	NA,G	NA,1	NA,inf	NA,inf	NA,0.487699	0.000255703	0.000511419
2	chr16:53378602:C:A	53378602	NA,A	NA,C	NA,1	NA,inf	NA,inf	NA,0.43585	0.000255624	0.000511199
2	chr16:53581698:C:T	53581698	NA,T	NA,C	NA,1	NA,inf	NA,inf	NA,0.502495	0.000255564	0.000511131
2	chr16:53035943:T:A	53035943	NA,A	NA,T	NA,1	NA,inf	NA,inf	NA,0.508258	0.000255409	0.00051074
2	chr16:52892862:A:G	52892862	NA,G	NA,A	NA,1	NA,inf	NA,inf	NA,0.485424	0.000254914	0.000509841
2	chr16:53466115:T:C	53466115	NA,C	NA,T	NA,1	NA,inf	NA,inf	NA,0.493619	0.000254909	0.000509828
2	chr16:53204136:G:A	53204136	NA,A	NA,G	NA,1	NA,inf	NA,inf	NA,0.592646	0.000254909	0.000509833
2	chr16:53421548:G:A	53421548	NA,A	NA,G	NA,1	NA,inf	NA,inf	NA,0.491971	0.00025466	0.000509328
2	chr16:52782007:G:T	52782007	NA,T	NA,G	NA,1	NA,-inf	NA,inf	NA,0.400588	0.000254603	0.000509205
2	chr16:53565632:C:G	53565632	NA,G	NA,C	NA,1	NA,inf	NA,inf	NA,0.495951	0.00025421	0.00050842
2	chr16:52825864:A:C	52825864	NA,C	NA,A	NA,1	NA,inf	NA,inf	NA,0.429878	0.000254187	0.000508354
2	chr16:52825698:G:A	52825698	NA,A	NA,G	NA,1	NA,inf	NA,inf	NA,0.429462	0.00025405	0.000508081
2	chr16:53391900:T:A	53391900	NA,A	NA,T	NA,1	NA,inf	NA,inf	NA,0.504193	0.000253945	0.00050783
2	chr16:52660193:G:A	52660193	NA,A	NA,G	NA,1	NA,-inf	NA,inf	NA,0.448795	0.000253846	0.000507693
2	chr16:53432514:C:T	53432514	NA,T	NA,C	NA,1	NA,inf	NA,inf	NA,0.489098	0.00025367	0.000507349
2	chr16:53584688:C:T	53584688	NA,T	NA,C	NA,1	NA,-inf	NA,inf	NA,0.428186	0.000253554	0.000507114
2	chr16:53124891:G:A	53124891	NA,A	NA,G	NA,1	NA,-inf	NA,inf	NA,1.83566	0.000253157	0.000506402
2	chr16:53343987:A:T	53343987	NA,T	NA,A	NA,1	NA,inf	NA,inf	NA,0.657331	0.000253143	0.000506298
2	chr16:52632186:G:A	52632186	NA,A	NA,G	NA,1	NA,inf	NA,inf	NA,0.412689	0.00025307	0.00050615
2	chr16:53416174:C:T	53416174	NA,T	NA,C	NA,1	NA,-inf	NA,inf	NA,0.491595	0.000252833	0.00050567
2	chr16:53032568:G:A	53032568	A,A	G,G	1,1	inf,-inf	inf,inf	0.615327,1.18049	0.000252813	0.000505622
2	chr16:52751905:G:A	52751905	NA,A	NA,G	NA,1	NA,-inf	NA,inf	NA,0.43496	0.000251961	0.000503923
2	chr16:53201556:C:T	53201556	NA,T	NA,C	NA,1	NA,-inf	NA,inf	NA,0.363168	0.000251484	0.000502969
2	chr16:52898248:G:A	52898248	NA,A	NA,G	NA,1	NA,inf	NA,inf	NA,0.475139	0.000251093	0.0005022
2	chr16:52788299:T:C	52788299	NA,C	NA,T	NA,1	NA,-inf	NA,inf	NA,0.425503	0.000250721	0.00050144
2	chr16:52868827:T:C	52868827	C,C	T,T	1,1	-inf,-inf	inf,inf	0.777903,0.864797	0.00025043	0.000500795
2	chr16:53466584:C:T	53466584	NA,T	NA,C	NA,1	NA,inf	NA,inf	NA,0.456968	0.000250394	0.000500798
2	chr16:53359216:C:T	53359216	NA,T	NA,C	NA,1	NA,-inf	NA,inf	NA,0.488875	0.000250242	0.000500494
2	chr16:53120449:A:G	53120449	G,G	A,A	1,1	-inf,-inf	inf,inf	4.45369,1.18132	0.000250011	0.00051546
2	chr16:53510622:G:C	53510622	NA,C	NA,G	NA,1	NA,-inf	NA,inf	NA,0.4207	0.000249854	0.000499721
2	chr16:53541116:C:T	53541116	NA,T	NA,C	NA,1	NA,inf	NA,inf	NA,0.495534	0.000249552	0.000499112
2	chr16:52820600:A:G	52820600	NA,G	NA,A	NA,1	NA,-inf	NA,inf	NA,0.413642	0.000249496	0.000498988
2	chr16:53033165:G:A	53033165	NA,A	NA,G	NA,1	NA,inf	NA,inf	NA,0.489533	0.000249332	0.000498592
2	chr16:53149362:C:T	53149362	NA,T	NA,C	NA,1	NA,-inf	NA,inf	NA,0.381477	0.000249068	0.000498139
2	chr16:52899304:T:A	52899304	NA,A	NA,T	NA,1	NA,inf	NA,inf	NA,0.467435	0.000248529	0.000497071
2	chr16:53348928:C:T	53348928	NA,T	NA,C	NA,1	NA,inf	NA,inf	NA,0.512934	0.000248289	0.000496592
2	chr16:53349691:G:T	53349691	NA,T	NA,G	NA,1	NA,inf	NA,inf	NA,0.512564	0.000248023	0.000496061
2	chr16:52898761:C:G	52898761	NA,G	NA,C	NA,1	NA,inf	NA,inf	NA,0.46591	0.000248018	0.000496051
2	chr16:53293452:C:CA	53293452	NA,CA	NA,C	NA,1	NA,-inf	NA,inf	NA,0.376471	0.000247753	0.000495509
2	chr16:53098304:C:T	53098304	T,T	C,C	1,1	-inf,-inf	inf,inf	2.85376,0.613804	0.000247613	0.000495507
2	chr16:52779607:C:T	52779607	NA,T	NA,C	NA,1	NA,inf	NA,inf	NA,0.496553	0.000247561	0.000495138
2	chr16:53501684:G:A	53501684	NA,A	NA,G	NA,1	NA,-inf	NA,inf	NA,0.414308	0.000247509	0.000495024
2	chr16:52934167:AC:A	52934167	NA,A	NA,AC	NA,1	NA,inf	NA,inf	NA,0.485163	0.00024741	0.000494835
2	chr16:52731437:C:T	52731437	NA,T	NA,C	NA,1	NA,-inf	NA,inf	NA,0.440378	0.000247395	0.000494794
2	chr16:53407642:A:G	53407642	NA,G	NA,A	NA,1	NA,inf	NA,inf	NA,0.398973	0.000246982	0.000493966
2	chr16:52768201:A:G	52768201	G,G	A,A	1,1	inf,inf	inf,inf	0.359576,1.15247	0.000246943	0.000493905
2	chr16:53593164:TTTTC:T	53593164	NA,T	NA,TTTTC	NA,1	NA,-inf	NA,inf	NA,0.434604	0.000246906	0.000493821
2	chr16:53078097:T:A	53078097	A,A	T,T	1,1	inf,inf	inf,inf	0.609172,0.558251	0.000246806	0.000493623
2	chr16:53030948:A:G	53030948	NA,G	NA,A	NA,1	NA,inf	NA,inf	NA,0.536149	0.000246625	0.000493264
2	chr16:53461660:T:A	53461660	NA,A	NA,T	NA,1	NA,inf	NA,inf	NA,0.446669	0.000246537	0.000493085
2	chr16:52711389:A:T	52711389	NA,T	NA,A	NA,1	NA,-inf	NA,inf	NA,0.389181	0.000246459	0.000492922
2	chr16:53458946:A:G	53458946	NA,G	NA,A	NA,1	NA,inf	NA,inf	NA,0.446118	0.000246369	0.00049275
2	chr16:53472658:G:C	53472658	NA,C	NA,G	NA,1	NA,inf	NA,inf	NA,0.445951	0.000246305	0.000492622
2	chr16:52799649:A:G	52799649	NA,G	NA,A	NA,1	NA,inf	NA,inf	NA,0.446964	0.000246187	0.000492351
2	chr16:53539598:C:A	53539598	NA,A	NA,C	NA,1	NA,inf	NA,inf	NA,0.438611	0.00024609	0.000492186
2	chr16:53352323:G:A	53352323	NA,A	NA,G	NA,1	NA,inf	NA,inf	NA,0.537547	0.000246023	0.000492057
2	chr16:53422131:G:A	53422131	NA,A	NA,G	NA,1	NA,inf	NA,inf	NA,0.464596	0.000245581	0.000491173
2	chr16:52673206:C:T	52673206	NA,T	NA,C	NA,1	NA,inf	NA,inf	NA,0.472131	0.000245222	0.000490453
2	chr16:53407323:A:T	53407323	NA,T	NA,A	NA,1	NA,-inf	NA,inf	NA,0.468586	0.000245194	0.000490394
2	chr16:52644166:G:GAA	52644166	NA,GAA	NA,G	NA,1	NA,-inf	NA,inf	NA,0.457002	0.000244959	0.00048992
2	chr16:52705058:T:C	52705058	NA,C	NA,T	NA,1	NA,-inf	NA,inf	NA,0.418672	0.000244951	0.000489904
2	chr16:52928447:T:A	52928447	NA,A	NA,T	NA,1	NA,-inf	NA,inf	NA,0.38147	0.000244931	0.000489858
2	chr16:52627333:A:G	52627333	G,NA	A,NA	1,NA	-inf,NA	inf,NA	0.70441,NA	0.00024485	0.000489707
2	chr16:52721095:G:C	52721095	C,NA	G,NA	1,NA	-inf,NA	inf,NA	0.657704,NA	0.000244332	0.000488672
2	chr16:52748755:G:T	52748755	NA,T	NA,G	NA,1	NA,inf	NA,inf	NA,0.529248	0.000244314	0.000488566
2	chr16:52797820:C:T	52797820	NA,T	NA,C	NA,1	NA,-inf	NA,inf	NA,0.40673	0.000244291	0.000488582
2	chr16:52674006:A:G	52674006	NA,G	NA,A	NA,1	NA,inf	NA,inf	NA,0.46838	0.000244266	0.000488541
2	chr16:53110748:A:G	53110748	NA,G	NA,A	NA,1	NA,inf	NA,inf	NA,0.228882	0.000244233	0.000488484
2	chr16:52751360:T:C	52751360	NA,C	NA,T	NA,1	NA,-inf	NA,inf	NA,0.414038	0.00024411	0.000488223
2	chr16:53446297:T:C	53446297	NA,C	NA,T	NA,1	NA,-inf	NA,inf	NA,0.404596	0.000244085	0.000488177
2	chr16:52896991:T:C	52896991	NA,C	NA,T	NA,1	NA,inf	NA,inf	NA,0.423347	0.000243915	0.000487846
2	chr16:52708072:C:T	52708072	NA,T	NA,C	NA,1	NA,-inf	NA,inf	NA,0.444258	0.000243297	0.000486598
2	chr16:53024922:C:T	53024922	NA,T	NA,C	NA,1	NA,-inf	NA,inf	NA,0.35177	0.000243273	0.000486561
2	chr16:53058844:G:T	53058844	T,T	G,G	1,1	inf,inf	inf,inf	1.54825,0.889557	0.000243127	0.000486319
2	chr16:53433308:G:A	53433308	NA,A	NA,G	NA,1	NA,-inf	NA,inf	NA,0.401157	0.000243099	0.000486205
2	chr16:53346850:T:A	53346850	NA,A	NA,T	NA,1	NA,-inf	NA,inf	NA,0.379228	0.000243077	0.000486164
2	chr16:52852855:G:A	52852855	A,A	G,G	1,1	inf,inf	inf,inf	0.892077,0.709637	0.000243063	0.000486063
2	chr16:53443974:C:T	53443974	NA,T	NA,C	NA,1	NA,-inf	NA,inf	NA,0.361838	0.000243023	0.000486048
2	chr16:53605158:G:A	53605158	NA,A	NA,G	NA,1	NA,inf	NA,inf	NA,0.4679	0.000242859	0.000485728
2	chr16:52960542:A:G	52960542	NA,G	NA,A	NA,1	NA,-inf	NA,inf	NA,0.452701	0.000242181	0.000484366
2	chr16:53256971:A:AT	53256971	NA,AT	NA,A	NA,1	NA,inf	NA,inf	NA,0.566261	0.000242133	0.000484282
2	chr16:53352450:GT:G	53352450	NA,G	NA,GT	NA,1	NA,-inf	NA,inf	NA,0.263271	0.000241815	0.000483627
2	chr16:52854916:A:G	52854916	NA,G	NA,A	NA,1	NA,inf	NA,inf	NA,0.427149	0.00024171	0.000483436
2	chr16:53348810:T:C	53348810	NA,C	NA,T	NA,1	NA,inf	NA,inf	NA,0.492724	0.000241665	0.000483345
2	chr16:53218960:CT:C	53218960	NA,C	NA,CT	NA,1	NA,-inf	NA,inf	NA,0.357973	0.000241043	0.00048209
2	chr16:52749239:T:C	52749239	C,C	T,T	1,1	-inf,inf	inf,inf	0.134746,1.35906	0.00024102	0.000482062
2	chr16:53614762:G:T	53614762	NA,T	NA,G	NA,1	NA,inf	NA,inf	NA,0.456311	0.000240928	0.000481864
2	chr16:52976026:C:A	52976026	A,A	C,C	1,1	inf,inf	inf,inf	1.21589,0.722239	0.000240927	0.000481753
2	chr16:53493520:T:G	53493520	NA,G	NA,T	NA,1	NA,inf	NA,inf	NA,0.428228	0.000240762	0.000481537
2	chr16:53160900:C:G	53160900	NA,G	NA,C	NA,1	NA,inf	NA,inf	NA,0.561216	0.000240564	0.000481144
2	chr16:53140678:C:T	53140678	NA,T	NA,C	NA,1	NA,inf	NA,inf	NA,0.561021	0.000240502	0.000481021
2	chr16:53434718:C:T	53434718	NA,T	NA,C	NA,1	NA,-inf	NA,inf	NA,0.422141	0.000240422	0.000480852
2	chr16:52870249:A:G	52870249	NA,G	NA,A	NA,1	NA,inf	NA,inf	NA,0.418612	0.000240419	0.000480856
2	chr16:53525816:A:G	53525816	NA,G	NA,A	NA,1	NA,-inf	NA,inf	NA,0.409476	0.000240409	0.000480824
2	chr16:53582092:G:A	53582092	NA,A	NA,G	NA,1	NA,inf	NA,inf	NA,0.454897	0.00023986	0.000479729
2	chr16:52893464:C:G	52893464	NA,G	NA,C	NA,1	NA,-inf	NA,inf	NA,0.371849	0.000239482	0.000478964
2	chr16:53007070:T:C	53007070	NA,C	NA,T	NA,1	NA,inf	NA,inf	NA,0.534237	0.00023901	0.000478039
2	chr16:52864204:A:G	52864204	NA,G	NA,A	NA,1	NA,inf	NA,inf	NA,0.414064	0.000238979	0.000477975
2	chr16:52927491:G:T	52927491	NA,T	NA,G	NA,1	NA,-inf	NA,inf	NA,0.364047	0.00023896	0.000477917
2	chr16:52785407:C:T	52785407	NA,T	NA,C	NA,1	NA,-inf	NA,inf	NA,0.432868	0.000238913	0.00047783
2	chr16:53356551:G:A	53356551	NA,A	NA,G	NA,1	NA,inf	NA,inf	NA,0.529304	0.000238654	0.000477325
2	chr16:53383186:G:A	53383186	NA,A	NA,G	NA,1	NA,inf	NA,inf	NA,0.540239	0.000238458	0.000476928
2	chr16:53569829:A:G	53569829	NA,G	NA,A	NA,1	NA,-inf	NA,inf	NA,0.394461	0.000238293	0.000476601
2	chr16:52681119:T:C	52681119	NA,C	NA,T	NA,1	NA,-inf	NA,inf	NA,0.434633	0.000238268	0.000476537
2	chr16:52748284:C:A	52748284	NA,A	NA,C	NA,1	NA,inf	NA,inf	NA,0.508533	0.000238252	0.000476446
2	chr16:53056408:G:A	53056408	NA,A	NA,G	NA,1	NA,inf	NA,inf	NA,0.462884	0.000238143	0.000476297
2	chr16:52959035:T:C	52959035	NA,C	NA,T	NA,1	NA,inf	NA,inf	NA,0.419567	0.00023792	0.000475836
2	chr16:52847725:C:T	52847725	T,T	C,C	1,1	inf,inf	inf,inf	0.949379,0.621978	0.00023787	0.000475668
2	chr16:52847724:C:T	52847724	T,T	C,C	1,1	inf,inf	inf,inf	0.943422,0.629032	0.000237855	0.000475637
2	chr16:52722540:C:T	52722540	NA,T	NA,C	NA,1	NA,-inf	NA,inf	NA,0.446084	0.000237683	0.000475373
2	chr16:52725359:T:C	52725359	NA,C	NA,T	NA,1	NA,-inf	NA,inf	NA,0.393616	0.00023757	0.000475143
2	chr16:53352821:C:T	53352821	NA,T	NA,C	NA,1	NA,inf	NA,inf	NA,0.51943	0.000237505	0.000475023
2	chr16:52954437:G:A	52954437	NA,A	NA,G	NA,1	NA,-inf	NA,inf	NA,0.386599	0.000237174	0.000474352
2	chr16:52756857:G:GA	52756857	GA,NA	G,NA	1,NA	inf,NA	inf,NA	0.685416,NA	0.000237079	0.000474167
2	chr16:53409142:T:C	53409142	NA,C	NA,T	NA,1	NA,-inf	NA,inf	NA,0.441913	0.000236829	0.000473665
2	chr16:53342039:G:A	53342039	A,A	G,G	1,1	-inf,-inf	inf,inf	0.492966,0.228299	0.000236763	0.000473527
2	chr16:53332073:G:A	53332073	NA,A	NA,G	NA,1	NA,inf	NA,inf	NA,0.771976	0.000236637	0.000473295
2	chr16:53007934:T:C	53007934	NA,C	NA,T	NA,1	NA,inf	NA,inf	NA,0.524372	0.00023634	0.000472701
2	chr16:53400529:G:A	53400529	NA,A	NA,G	NA,1	NA,inf	NA,inf	NA,0.438743	0.000236222	0.000472456
2	chr16:53103157:CT:C	53103157	NA,C	NA,CT	NA,1	NA,inf	NA,inf	NA,0.577164	0.000235959	0.00047193
2	chr16:53270964:G:A	53270964	NA,A	NA,G	NA,1	NA,-inf	NA,inf	NA,0.344618	0.000235939	0.000471883
2	chr16:53027592:T:C	53027592	NA,C	NA,T	NA,1	NA,-inf	NA,inf	NA,0.434529	0.000235926	0.000471858
2	chr16:52958024:C:T	52958024	NA,T	NA,C	NA,1	NA,inf	NA,inf	NA,0.413355	0.000235642	0.00047128
2	chr16:53000760:G:A	53000760	NA,A	NA,G	NA,1	NA,inf	NA,inf	NA,0.504448	0.000235532	0.000471083
2	chr16:53146656:A:G	53146656	G,G	A,A	1,1	-inf,inf	inf,inf	0.522179,0.124176	0.000235136	0.000470278
2	chr16:52718268:T:A	52718268	NA,A	NA,T	NA,1	NA,inf	NA,inf	NA,0.430791	0.000235086	0.000470186
2	chr16:52712673:G:A	52712673	NA,A	NA,G	NA,1	NA,inf	NA,inf	NA,0.422699	0.000235069	0.000470149
2	chr16:52901639:T:C	52901639	NA,C	NA,T	NA,1	NA,inf	NA,inf	NA,0.397047	0.000234853	0.000469724
2	chr16:53580060:A:T	53580060	NA,T	NA,A	NA,1	NA,-inf	NA,inf	NA,0.386135	0.000234802	0.000469618
2	chr16:53016675:C:T	53016675	NA,T	NA,C	NA,1	NA,-inf	NA,inf	NA,0.345005	0.0002347	0.000469402
2	chr16:53369225:A:G	53369225	NA,G	NA,A	NA,1	NA,inf	NA,inf	NA,0.563903	0.000234688	0.000469392
2	chr16:52681861:A:C	52681861	NA,C	NA,A	NA,1	NA,-inf	NA,inf	NA,0.423266	0.000234681	0.000469365
2	chr16:53386153:G:A	53386153	NA,A	NA,G	NA,1	NA,inf	NA,inf	NA,0.522058	0.000234618	0.000469248
2	chr16:53452035:A:C	53452035	NA,C	NA,A	NA,1	NA,-inf	NA,inf	NA,0.374106	0.000234217	0.000468443
2	chr16:53114528:G:A	53114528	NA,A	NA,G	NA,1	NA,-inf	NA,inf	NA,0.302402	0.000234176	0.000468375
2	chr16:52901264:C:A	52901264	NA,A	NA,C	NA,1	NA,inf	NA,inf	NA,0.39253	0.000233618	0.000467255
2	chr16:53167266:T:C	53167266	NA,C	NA,T	NA,1	NA,-inf	NA,inf	NA,0.337167	0.000233463	0.000466932
2	chr16:52887544:G:A	52887544	NA,A	NA,G	NA,1	NA,inf	NA,inf	NA,0.439485	0.000233292	0.000466588
2	chr16:53400667:A:C	53400667	NA,C	NA,A	NA,1	NA,-inf	NA,inf	NA,0.399235	0.000233281	0.000466572
2	chr16:52884396:A:G	52884396	NA,G	NA,A	NA,1	NA,inf	NA,inf	NA,0.389182	0.000233239	0.000466491
2	chr16:52904341:C:T	52904341	NA,T	NA,C	NA,1	NA,inf	NA,inf	NA,0.390853	0.000233127	0.000466273
2	chr16:52776326:G:A	52776326	NA,A	NA,G	NA,1	NA,-inf	NA,inf	NA,0.388218	0.000233109	0.000466215
2	chr16:53247103:A:G	53247103	NA,G	NA,A	NA,1	NA,-inf	NA,inf	NA,0.332132	0.000232849	0.00046571
2	chr16:53547069:G:A	53547069	NA,A	NA,G	NA,1	NA,-inf	NA,inf	NA,0.424208	0.000232815	0.000465648
2	chr16:53467844:A:G	53467844	NA,G	NA,A	NA,1	NA,-inf	NA,inf	NA,0.368066	0.000232519	0.000465047
2	chr16:53518478:G:A	53518478	NA,A	NA,G	NA,1	NA,inf	NA,inf	NA,0.407524	0.000232349	0.00046471
2	chr16:52761497:T:C	52761497	NA,C	NA,T	NA,1	NA,-inf	NA,inf	NA,0.331533	0.00023205	0.000464093
2	chr16:52904524:T:C	52904524	NA,C	NA,T	NA,1	NA,inf	NA,inf	NA,0.387815	0.000231737	0.000463479
2	chr16:53576720:A:C	53576720	NA,C	NA,A	NA,1	NA,inf	NA,inf	NA,0.42742	0.000231733	0.000463476
2	chr16:53408537:G:A	53408537	NA,A	NA,G	NA,1	NA,inf	NA,inf	NA,0.422419	0.000231613	0.000463239
2	chr16:52665933:C:T	52665933	T,NA	C,NA	1,NA	-inf,NA	inf,NA	0.632797,NA	0.000231367	0.000462744
2	chr16:53509528:C:T	53509528	NA,T	NA,C	NA,1	NA,-inf	NA,inf	NA,0.463017	0.00023135	0.000462707
2	chr16:52929430:G:A	52929430	A,NA	G,NA	1,NA	inf,NA	inf,NA	0.670321,NA	0.000231215	0.000462441
2	chr16:52905793:A:T	52905793	NA,T	NA,A	NA,1	NA,inf	NA,inf	NA,0.41214	0.00023119	0.000462397
2	chr16:52756110:T:C	52756110	C,C	T,T	1,1	-inf,inf	inf,inf	1.23457,0.415466	0.000231132	0.000462261
2	chr16:52908752:C:T	52908752	NA,T	NA,C	NA,1	NA,inf	NA,inf	NA,0.410493	0.000230723	0.000461462
2	chr16:52859756:T:C	52859756	NA,C	NA,T	NA,1	NA,inf	NA,inf	NA,0.385976	0.000230638	0.000461295
2	chr16:52894840:T:A	52894840	A,NA	T,NA	1,NA	-inf,NA	inf,NA	0.608072,NA	0.000230592	0.000461195
2	chr16:52843373:A:G	52843373	G,G	A,A	1,1	inf,inf	inf,inf	0.948479,0.603568	0.000230573	0.000461079
2	chr16:52984218:C:T	52984218	NA,T	NA,C	NA,1	NA,-inf	NA,inf	NA,0.343313	0.000230454	0.000460914
2	chr16:52723838:ACCAC:A	52723838	NA,A	NA,ACCAC	NA,1	NA,-inf	NA,inf	NA,0.397841	0.00023035	0.000460708
2	chr16:52977562:G:A	52977562	A,A	G,G	1,1	inf,inf	inf,inf	1.20373,0.703795	0.000230346	0.0004606
2	chr16:53014908:C:A	53014908	NA,A	NA,C	NA,1	NA,inf	NA,inf	NA,0.437227	0.000230255	0.000460525
2	chr16:53396747:A:G	53396747	NA,G	NA,A	NA,1	NA,inf	NA,inf	NA,0.347604	0.000230003	0.000460013
2	chr16:53171096:C:T	53171096	T,NA	C,NA	1,NA	inf,NA	inf,NA	1.15604,NA	0.000229947	0.000459918
2	chr16:53016412:A:C	53016412	NA,C	NA,A	NA,1	NA,inf	NA,inf	NA,0.489833	0.000229906	0.000459829
2	chr16:53004625:C:T	53004625	NA,T	NA,C	NA,1	NA,-inf	NA,inf	NA,0.374839	0.000229802	0.000459611
2	chr16:53023601:C:A	53023601	NA,A	NA,C	NA,1	NA,-inf	NA,inf	NA,0.410566	0.000229561	0.000459128
2	chr16:53568769:T:G	53568769	NA,G	NA,T	NA,1	NA,inf	NA,inf	NA,0.418863	0.000229246	0.000458502
2	chr16:52682798:G:C	52682798	NA,C	NA,G	NA,1	NA,-inf	NA,inf	NA,0.403938	0.000229072	0.000458149
2	chr16:52726635:A:T	52726635	NA,T	NA,A	NA,1	NA,-inf	NA,inf	NA,0.354264	0.000229008	0.000458023
2	chr16:53219332:A:G	53219332	NA,G	NA,A	NA,1	NA,-inf	NA,inf	NA,0.319569	0.000228791	0.000457595
2	chr16:53360460:GC:G	53360460	NA,G	NA,GC	NA,1	NA,inf	NA,inf	NA,0.437236	0.000228543	0.000457098
2	chr16:52664801:A:G	52664801	NA,G	NA,A	NA,1	NA,-inf	NA,inf	NA,0.408972	0.000228509	0.000457027
2	chr16:53357017:T:C	53357017	NA,C	NA,T	NA,1	NA,inf	NA,inf	NA,0.337072	0.000228413	0.000456844
2	chr16:53445528:A:G	53445528	NA,G	NA,A	NA,1	NA,inf	NA,inf	NA,0.35099	0.000228371	0.000456752
2	chr16:52956658:A:G	52956658	NA,G	NA,A	NA,1	NA,inf	NA,inf	NA,0.432979	0.000228361	0.000456743
2	chr16:53075909:G:A	53075909	NA,A	NA,G	NA,1	NA,inf	NA,inf	NA,0.304028	0.000227795	0.000455607
2	chr16:53394847:C:T	53394847	NA,T	NA,C	NA,1	NA,inf	NA,inf	NA,0.385278	0.000227762	0.000455539
2	chr16:53371583:T:C	53371583	NA,C	NA,T	NA,1	NA,inf	NA,inf	NA,0.536608	0.000227733	0.000455481
2	chr16:52661499:C:A	52661499	NA,A	NA,C	NA,1	NA,inf	NA,inf	NA,0.415255	0.000227706	0.000455423
2	chr16:52829011:G:A	52829011	NA,A	NA,G	NA,1	NA,inf	NA,inf	NA,0.450532	0.000227577	0.000455132
2	chr16:53468445:C:T	53468445	NA,T	NA,C	NA,1	NA,-inf	NA,inf	NA,0.367101	0.000227575	0.000455166
2	chr16:53475171:C:A	53475171	NA,A	NA,C	NA,1	NA,inf	NA,inf	NA,0.412979	0.00022757	0.000455155
2	chr16:52870691:G:A	52870691	NA,A	NA,G	NA,1	NA,inf	NA,inf	NA,0.412747	0.000227263	0.000454542
2	chr16:52995107:C:T	52995107	NA,T	NA,C	NA,1	NA,inf	NA,inf	NA,0.395877	0.000227184	0.000454383
2	chr16:52855080:C:T	52855080	T,T	C,C	1,1	inf,inf	inf,inf	0.936714,0.607842	0.000227127	0.000454188
2	chr16:52640788:T:C	52640788	NA,C	NA,T	NA,1	NA,-inf	NA,inf	NA,0.397436	0.000227036	0.000454078
2	chr16:52996797:T:C	52996797	NA,C	NA,T	NA,1	NA,inf	NA,inf	NA,0.434239	0.000226969	0.000453954
2	chr16:52875672:C:T	52875672	NA,T	NA,C	NA,1	NA,-inf	NA,inf	NA,0.384254	0.0002269	0.000453808
2	chr16:53473052:T:C	53473052	NA,C	NA,T	NA,1	NA,-inf	NA,inf	NA,0.363317	0.000226842	0.0004537
2	chr16:52896694:T:C	52896694	NA,C	NA,T	NA,1	NA,inf	NA,inf	NA,0.369796	0.000226748	0.000453514
2	chr16:52886260:C:T	52886260	NA,T	NA,C	NA,1	NA,inf	NA,inf	NA,0.369538	0.000226671	0.00045336
2	chr16:52759438:A:G	52759438	G,NA	A,NA	1,NA	inf,NA	inf,NA	0.670614,NA	0.000226489	0.00045299
2	chr16:52685246:A:G	52685246	NA,G	NA,A	NA,1	NA,-inf	NA,inf	NA,0.395175	0.000226472	0.00045295
2	chr16:53526240:A:G	53526240	NA,G	NA,A	NA,1	NA,inf	NA,inf	NA,0.383072	0.000226396	0.0004528
2	chr16:53442247:A:G	53442247	NA,G	NA,A	NA,1	NA,-inf	NA,inf	NA,0.40494	0.000226242	0.000452493
2	chr16:53004920:C:T	53004920	NA,T	NA,C	NA,1	NA,-inf	NA,inf	NA,0.292148	0.000226234	0.000452468
2	chr16:53484758:GCTCTGGGAA:G	53484758	NA,G	NA,GCTCTGGGAA	NA,1	NA,inf	NA,inf	NA,0.405958	0.000226176	0.000452368
2	chr16:52794667:G:C	52794667	NA,C	NA,G	NA,1	NA,-inf	NA,inf	NA,0.417121	0.000226161	0.000452331
2	chr16:52890594:G:A	52890594	NA,A	NA,G	NA,1	NA,inf	NA,inf	NA,0.367515	0.00022608	0.000452179
2	chr16:53212345:C:T	53212345	NA,T	NA,C	NA,1	NA,-inf	NA,inf	NA,0.309502	0.00022607	0.000452149
2	chr16:53396068:G:A	53396068	NA,A	NA,G	NA,1	NA,inf	NA,inf	NA,0.403349	0.000226037	0.000452088
2	chr16:52646987:A:G	52646987	NA,G	NA,A	NA,1	NA,-inf	NA,inf	NA,0.373036	0.000225839	0.000451693
2	chr16:53596710:C:A	53596710	NA,A	NA,C	NA,1	NA,-inf	NA,inf	NA,0.366764	0.000225793	0.000451599
2	chr16:52761566:C:T	52761566	NA,T	NA,C	NA,1	NA,-inf	NA,inf	NA,0.309925	0.000225733	0.000451463
2	chr16:53431388:A:G	53431388	NA,G	NA,A	NA,1	NA,-inf	NA,inf	NA,0.359063	0.000225555	0.000451125
2	chr16:53467971:A:C	53467971	NA,C	NA,A	NA,1	NA,inf	NA,inf	NA,0.336919	0.00022551	0.000451029
2	chr16:52841993:C:T	52841993	NA,T	NA,C	NA,1	NA,inf	NA,inf	NA,0.416929	0.000225499	0.000451015
2	chr16:53346309:A:C	53346309	NA,C	NA,A	NA,1	NA,inf	NA,inf	NA,0.46655	0.00022547	0.000450953
2	chr16:53615357:T:C	53615357	NA,C	NA,T	NA,1	NA,-inf	NA,inf	NA,0.365442	0.000225395	0.000450803
2	chr16:53502450:G:A	53502450	NA,A	NA,G	NA,1	NA,inf	NA,inf	NA,0.400116	0.000225266	0.000450549
2	chr16:53558724:G:A	53558724	NA,A	NA,G	NA,1	NA,-inf	NA,inf	NA,0.343861	0.000225265	0.000450544
2	chr16:52641559:T:TATACC	52641559	NA,TATACC	NA,T	NA,1	NA,-inf	NA,inf	NA,0.391006	0.000225243	0.000450492
2	chr16:53045702:G:A	53045702	A,A	G,G	1,1	inf,-inf	inf,inf	0.779878,0.109199	0.000225199	0.000450413
2	chr16:52670487:T:C	52670487	NA,C	NA,T	NA,1	NA,-inf	NA,inf	NA,0.373907	0.000225073	0.000450154
2	chr16:53445592:G:A	53445592	NA,A	NA,G	NA,1	NA,-inf	NA,inf	NA,0.34332	0.000225071	0.000450152
2	chr16:53444587:CAT:C	53444587	NA,C	NA,CAT	NA,1	NA,inf	NA,inf	NA,0.376695	0.000224905	0.000449824
2	chr16:53497403:T:C	53497403	NA,C	NA,T	NA,1	NA,-inf	NA,inf	NA,0.355818	0.000224873	0.000449762
2	chr16:52875301:G:T	52875301	NA,T	NA,G	NA,1	NA,inf	NA,inf	NA,0.369726	0.000224777	0.000449568
2	chr16:53347158:A:G	53347158	NA,G	NA,A	NA,1	NA,inf	NA,inf	NA,0.463183	0.000224651	0.000449315
2	chr16:52754233:CACATAG:C	52754233	NA,C	NA,CACATAG	NA,1	NA,-inf	NA,inf	NA,0.358653	0.000224583	0.000449173
2	chr16:53558718:T:A	53558718	NA,A	NA,T	NA,1	NA,-inf	NA,inf	NA,0.341461	0.000224561	0.000449137
2	chr16:53433929:T:TA	53433929	NA,TA	NA,T	NA,1	NA,-inf	NA,inf	NA,0.356233	0.000224515	0.000449045
2	chr16:53437611:A:G	53437611	NA,G	NA,A	NA,1	NA,-inf	NA,inf	NA,0.397382	0.000224375	0.00044876
2	chr16:53014352:T:C	53014352	NA,C	NA,T	NA,1	NA,-inf	NA,inf	NA,0.365612	0.00022435	0.000448703
2	chr16:53347287:A:G	53347287	NA,G	NA,A	NA,1	NA,inf	NA,inf	NA,0.461692	0.000224326	0.000448666
2	chr16:52876072:G:A	52876072	NA,A	NA,G	NA,1	NA,inf	NA,inf	NA,0.401405	0.000224227	0.000448471
2	chr16:53459670:A:G	53459670	NA,G	NA,A	NA,1	NA,inf	NA,inf	NA,0.401634	0.000224085	0.000448187
2	chr16:52975778:G:A	52975778	NA,A	NA,G	NA,1	NA,inf	NA,inf	NA,0.410455	0.000224061	0.00044814
2	chr16:52785043:A:G	52785043	NA,G	NA,A	NA,1	NA,-inf	NA,inf	NA,0.28468	0.000224019	0.000448065
2	chr16:53349558:C:G	53349558	NA,G	NA,C	NA,1	NA,inf	NA,inf	NA,0.458063	0.000223619	0.000447252
2	chr16:53510834:C:G	53510834	NA,G	NA,C	NA,1	NA,-inf	NA,inf	NA,0.331979	0.000223608	0.000447229
2	chr16:52974407:A:G	52974407	G,NA	A,NA	1,NA	-inf,NA	inf,NA	0.494419,NA	0.000223517	0.000447045
2	chr16:53444121:T:C	53444121	NA,C	NA,T	NA,1	NA,-inf	NA,inf	NA,0.394654	0.000223467	0.000446943
2	chr16:53422004:T:A	53422004	NA,A	NA,T	NA,1	NA,-inf	NA,inf	NA,0.350095	0.000223277	0.00044657
2	chr16:52962691:G:A	52962691	NA,A	NA,G	NA,1	NA,-inf	NA,inf	NA,0.380953	0.000223242	0.000446493
2	chr16:52939231:G:A	52939231	NA,A	NA,G	NA,1	NA,inf	NA,inf	NA,0.378353	0.000223028	0.000446073
2	chr16:53449882:A:G	53449882	NA,G	NA,A	NA,1	NA,inf	NA,inf	NA,0.32436	0.000222939	0.000445888
2	chr16:52881542:C:T	52881542	NA,T	NA,C	NA,1	NA,inf	NA,inf	NA,0.396063	0.000222934	0.000445885
2	chr16:53559669:T:G	53559669	NA,G	NA,T	NA,1	NA,-inf	NA,inf	NA,0.332658	0.000222912	0.000445836
2	chr16:53014301:G:A	53014301	NA,A	NA,G	NA,1	NA,-inf	NA,inf	NA,0.359984	0.000222813	0.000445629
2	chr16:53411167:C:T	53411167	NA,T	NA,C	NA,1	NA,-inf	NA,inf	NA,0.334485	0.000222636	0.000445283
2	chr16:53200924:C:T	53200924	NA,T	NA,C	NA,1	NA,-inf	NA,inf	NA,0.298617	0.000222503	0.000445014
2	chr16:53399502:G:C	53399502	NA,C	NA,G	NA,1	NA,-inf	NA,inf	NA,0.391386	0.000222459	0.000444928
2	chr16:53067400:G:A	53067400	NA,A	NA,G	NA,1	NA,inf	NA,inf	NA,0.532155	0.000222359	0.000444737
2	chr16:53424402:G:T	53424402	NA,T	NA,G	NA,1	NA,-inf	NA,inf	NA,0.332321	0.000222171	0.000444352
2	chr16:52826239:C:T	52826239	NA,T	NA,C	NA,1	NA,inf	NA,inf	NA,0.412161	0.000222079	0.000444137
2	chr16:53013998:T:C	53013998	NA,C	NA,T	NA,1	NA,-inf	NA,inf	NA,0.356946	0.000221956	0.000443915
2	chr16:53415721:G:A	53415721	NA,A	NA,G	NA,1	NA,-inf	NA,inf	NA,0.329851	0.00022194	0.000443892
2	chr16:52722367:A:G	52722367	NA,G	NA,A	NA,1	NA,inf	NA,inf	NA,0.371224	0.000221933	0.000443872
2	chr16:53343820:T:A	53343820	NA,A	NA,T	NA,1	NA,inf	NA,inf	NA,0.212725	0.000221916	0.000443844
2	chr16:53580735:G:A	53580735	A,A	G,G	1,1	inf,inf	inf,inf	0.0877171,1.52252	0.00022167	0.000443339
2	chr16:52827384:G:C	52827384	NA,C	NA,G	NA,1	NA,inf	NA,inf	NA,0.409194	0.000221295	0.00044257
2	chr16:53088278:TG:T	53088278	NA,T	NA,TG	NA,1	NA,-inf	NA,inf	NA,0.250418	0.000221211	0.000442434
2	chr16:53510875:C:CA	53510875	NA,CA	NA,C	NA,1	NA,-inf	NA,inf	NA,0.404345	0.000221198	0.000442405
2	chr16:52646206:G:A	52646206	A,NA	G,NA	1,NA	inf,NA	inf,NA	0.696203,NA	0.000221036	0.000442086
2	chr16:53497895:C:A	53497895	NA,A	NA,C	NA,1	NA,inf	NA,inf	NA,0.324024	0.000221027	0.000442064
2	chr16:52826523:T:C	52826523	NA,C	NA,T	NA,1	NA,inf	NA,inf	NA,0.40727	0.000220867	0.000441713
2	chr16:53474510:T:C	53474510	NA,C	NA,T	NA,1	NA,inf	NA,inf	NA,0.387695	0.00022057	0.000441156
2	chr16:52785503:C:T	52785503	NA,T	NA,C	NA,1	NA,-inf	NA,inf	NA,0.345854	0.00022054	0.000441082
2	chr16:53488995:G:C	53488995	NA,C	NA,G	NA,1	NA,inf	NA,inf	NA,0.387204	0.000220435	0.000440886
2	chr16:52699469:A:T	52699469	NA,T	NA,A	NA,1	NA,inf	NA,inf	NA,0.398956	0.000220201	0.000440412
2	chr16:53218083:G:A	53218083	NA,A	NA,G	NA,1	NA,-inf	NA,inf	NA,0.290636	0.000220145	0.0004403
2	chr16:52825690:C:T	52825690	NA,T	NA,C	NA,1	NA,inf	NA,inf	NA,0.403562	0.000219762	0.000439505
2	chr16:53506551:G:C	53506551	NA,C	NA,G	NA,1	NA,-inf	NA,inf	NA,0.278319	0.0002196	0.000439211
2	chr16:53579103:T:G	53579103	NA,G	NA,T	NA,1	NA,inf	NA,inf	NA,0.38283	0.000219578	0.000439167
2	chr16:52952339:A:G	52952339	G,G	A,A	1,1	inf,inf	inf,inf	0.744598,0.705578	0.000219507	0.000438973
2	chr16:52951786:C:T	52951786	NA,T	NA,C	NA,1	NA,-inf	NA,inf	NA,0.33406	0.000219499	0.000439005
2	chr16:52820581:A:G	52820581	NA,G	NA,A	NA,1	NA,inf	NA,inf	NA,0.401874	0.000219447	0.000438874
2	chr16:53408826:C:A	53408826	NA,A	NA,C	NA,1	NA,inf	NA,inf	NA,0.354593	0.000219264	0.000438544
2	chr16:53395483:G:T	53395483	NA,T	NA,G	NA,1	NA,inf	NA,inf	NA,0.354232	0.000219155	0.000438325
2	chr16:52897086:C:T	52897086	NA,T	NA,C	NA,1	NA,-inf	NA,inf	NA,0.388594	0.000219147	0.000438317
2	chr16:52753380:C:T	52753380	T,NA	C,NA	1,NA	inf,NA	inf,NA	0.618642,NA	0.000219054	0.00043812
2	chr16:53444799:G:A	53444799	NA,A	NA,G	NA,1	NA,inf	NA,inf	NA,0.396427	0.000218939	0.000437892
2	chr16:53409357:A:C	53409357	NA,C	NA,A	NA,1	NA,inf	NA,inf	NA,0.353161	0.000218866	0.000437747
2	chr16:52766458:A:G	52766458	G,G	A,A	1,1	-inf,-inf	inf,inf	1.34153,0.376439	0.000218821	0.000437637
2	chr16:52918318:A:G	52918318	NA,G	NA,A	NA,1	NA,inf	NA,inf	NA,0.379486	0.000218806	0.000437626
2	chr16:52950772:C:T	52950772	NA,T	NA,C	NA,1	NA,inf	NA,inf	NA,0.303939	0.00021875	0.000437502
2	chr16:53526503:T:C	53526503	C,C	T,T	1,1	-inf,-inf	inf,inf	0.358076,1.19954	0.000218681	0.000437369
2	chr16:52756490:G:A	52756490	A,A	G,G	1,1	-inf,inf	inf,inf	1.21184,0.401	0.000218628	0.000437256
2	chr16:53377210:G:A	53377210	NA,A	NA,G	NA,1	NA,-inf	NA,inf	NA,0.294545	0.00021862	0.000437267
2	chr16:53396617:A:G	53396617	NA,G	NA,A	NA,1	NA,-inf	NA,inf	NA,0.285329	0.000218548	0.000437104
2	chr16:53509021:G:A	53509021	A,A	G,G	1,1	-inf,-inf	inf,inf	1.3647,0.432536	0.000218472	0.00043696
2	chr16:52875976:A:C	52875976	NA,C	NA,A	NA,1	NA,inf	NA,inf	NA,0.346286	0.000218367	0.000436749
2	chr16:53403145:T:A	53403145	NA,A	NA,T	NA,1	NA,inf	NA,inf	NA,0.350418	0.000218138	0.000436292
2	chr16:52693403:TC:T	52693403	NA,T	NA,TC	NA,1	NA,inf	NA,inf	NA,0.408007	0.000218135	0.000436286
2	chr16:52624050:G:A	52624050	NA,A	NA,G	NA,1	NA,inf	NA,inf	NA,0.338748	0.000218006	0.00043602
2	chr16:53564997:T:C	53564997	NA,C	NA,T	NA,1	NA,inf	NA,inf	NA,0.379974	0.00021799	0.000435993
2	chr16:53428740:G:A	53428740	NA,A	NA,G	NA,1	NA,-inf	NA,inf	NA,0.316915	0.000217973	0.000435958
2	chr16:53518232:G:A	53518232	NA,A	NA,G	NA,1	NA,-inf	NA,inf	NA,0.386782	0.000217938	0.000435887
2	chr16:52714448:C:T	52714448	NA,T	NA,C	NA,1	NA,-inf	NA,inf	NA,0.353044	0.000217896	0.000435802
2	chr16:52655997:C:T	52655997	NA,T	NA,C	NA,1	NA,inf	NA,inf	NA,0.389682	0.000217887	0.000435792
2	chr16:53387196:A:G	53387196	NA,G	NA,A	NA,1	NA,-inf	NA,inf	NA,0.342224	0.000217877	0.000435768
2	chr16:53194250:A:C	53194250	NA,C	NA,A	NA,1	NA,-inf	NA,inf	NA,0.281257	0.000217797	0.000435605
2	chr16:53499266:T:C	53499266	NA,C	NA,T	NA,1	NA,inf	NA,inf	NA,0.369948	0.000216874	0.000433765
2	chr16:52786182:C:T	52786182	NA,T	NA,C	NA,1	NA,-inf	NA,inf	NA,0.332277	0.000216553	0.000433109
2	chr16:53000794:T:C	53000794	NA,C	NA,T	NA,1	NA,-inf	NA,inf	NA,0.307015	0.000216458	0.000432927
2	chr16:52811990:C:CA	52811990	NA,CA	NA,C	NA,1	NA,inf	NA,inf	NA,0.353441	0.000216414	0.000432835
2	chr16:53570588:G:A	53570588	NA,A	NA,G	NA,1	NA,inf	NA,inf	NA,0.363714	0.000216395	0.000432797
2	chr16:52715148:A:G	52715148	NA,G	NA,A	NA,1	NA,inf	NA,inf	NA,0.376523	0.000216386	0.000432786
2	chr16:53333093:C:T	53333093	NA,T	NA,C	NA,1	NA,-inf	NA,inf	NA,0.353286	0.00021613	0.000432269
2	chr16:52938667:T:C	52938667	C,C	T,T	1,1	inf,inf	inf,inf	0.874728,0.501939	0.000215827	0.000431625
2	chr16:53366258:A:G	53366258	G,NA	A,NA	1,NA	inf,NA	inf,NA	0.7084,NA	0.000215809	0.000431631
2	chr16:53440711:A:C	53440711	NA,C	NA,A	NA,1	NA,inf	NA,inf	NA,0.368199	0.000215735	0.000431487
2	chr16:53050693:CCAGT:C	53050693	NA,C	NA,CCAGT	NA,1	NA,inf	NA,inf	NA,0.384734	0.000215728	0.000431447
2	chr16:52789416:T:C	52789416	NA,C	NA,T	NA,1	NA,inf	NA,inf	NA,0.353421	0.000215686	0.000431378
2	chr16:53416301:A:G	53416301	NA,G	NA,A	NA,1	NA,inf	NA,inf	NA,0.301258	0.000215571	0.000431153
2	chr16:53416302:C:A	53416302	NA,A	NA,C	NA,1	NA,inf	NA,inf	NA,0.301258	0.000215571	0.000431153
2	chr16:52882883:A:G	52882883	NA,G	NA,A	NA,1	NA,inf	NA,inf	NA,0.334787	0.000215543	0.000431102
2	chr16:52878154:A:G	52878154	NA,G	NA,A	NA,1	NA,inf	NA,inf	NA,0.334798	0.000215535	0.000431085
2	chr16:52706164:T:C	52706164	C,NA	T,NA	1,NA	-inf,NA	inf,NA	0.570991,NA	0.000215305	0.000430622
2	chr16:52877192:G:A	52877192	NA,A	NA,G	NA,1	NA,inf	NA,inf	NA,0.333688	0.000215253	0.000430521
2	chr16:53243151:G:C	53243151	NA,C	NA,G	NA,1	NA,-inf	NA,inf	NA,0.273055	0.000215151	0.000430312
2	chr16:53445694:T:C	53445694	NA,C	NA,T	NA,1	NA,inf	NA,inf	NA,0.299312	0.000215101	0.000430213
2	chr16:53407442:T:C	53407442	NA,C	NA,T	NA,1	NA,-inf	NA,inf	NA,0.304081	0.000215078	0.000430167
2	chr16:52875996:C:T	52875996	NA,T	NA,C	NA,1	NA,-inf	NA,inf	NA,0.287822	0.000215076	0.000430179
2	chr16:52719743:G:A	52719743	NA,A	NA,G	NA,1	NA,-inf	NA,inf	NA,0.31783	0.000215024	0.000430058
2	chr16:52741201:C:T	52741201	NA,T	NA,C	NA,1	NA,-inf	NA,inf	NA,0.316851	0.000214849	0.000429707
2	chr16:53146256:T:C	53146256	NA,C	NA,T	NA,1	NA,inf	NA,inf	NA,0.436942	0.00021478	0.000429576
2	chr16:52871719:C:T	52871719	NA,T	NA,C	NA,1	NA,inf	NA,inf	NA,0.331847	0.000214537	0.000429091
2	chr16:52937663:A:T	52937663	NA,T	NA,A	NA,1	NA,inf	NA,inf	NA,0.307427	0.000214436	0.000428892
2	chr16:52724670:T:C	52724670	NA,C	NA,T	NA,1	NA,-inf	NA,inf	NA,0.303048	0.000214293	0.000428596
2	chr16:52924592:C:T	52924592	NA,T	NA,C	NA,1	NA,inf	NA,inf	NA,0.277036	0.000214056	0.000428119
2	chr16:53023390:G:A	53023390	NA,A	NA,G	NA,1	NA,-inf	NA,inf	NA,0.351294	0.000213754	0.000427517
2	chr16:52740114:T:C	52740114	C,NA	T,NA	1,NA	inf,NA	inf,NA	0.478213,NA	0.000213708	0.000427428
2	chr16:53443293:A:G	53443293	NA,G	NA,A	NA,1	NA,-inf	NA,inf	NA,0.315786	0.000213584	0.000427184
2	chr16:53578736:G:A	53578736	NA,A	NA,G	NA,1	NA,inf	NA,inf	NA,0.366218	0.000213581	0.000427175
2	chr16:52952937:A:T	52952937	NA,T	NA,A	NA,1	NA,-inf	NA,inf	NA,0.310605	0.000213471	0.00042695
2	chr16:52922293:G:A	52922293	NA,A	NA,G	NA,1	NA,-inf	NA,inf	NA,0.281064	0.000213257	0.000426523
2	chr16:53433953:T:C	53433953	NA,C	NA,T	NA,1	NA,inf	NA,inf	NA,0.338963	0.000213188	0.000426391
2	chr16:52938412:T:C	52938412	NA,C	NA,T	NA,1	NA,inf	NA,inf	NA,0.301196	0.000212929	0.000425878
2	chr16:53037816:G:A	53037816	NA,A	NA,G	NA,1	NA,-inf	NA,inf	NA,0.29293	0.000212756	0.000425524
2	chr16:52770547:G:A	52770547	NA,A	NA,G	NA,1	NA,inf	NA,inf	NA,0.359689	0.000212738	0.000425494
2	chr16:52830203:C:T	52830203	NA,T	NA,C	NA,1	NA,inf	NA,inf	NA,0.385009	0.000212713	0.000425413
2	chr16:53426319:G:C	53426319	NA,C	NA,G	NA,1	NA,-inf	NA,inf	NA,0.295565	0.000212493	0.000424998
2	chr16:53561282:A:AT	53561282	NA,AT	NA,A	NA,1	NA,-inf	NA,inf	NA,0.29044	0.000212479	0.000424983
2	chr16:53475339:C:T	53475339	NA,T	NA,C	NA,1	NA,-inf	NA,inf	NA,0.310584	0.000212418	0.000424852
2	chr16:53449203:G:A	53449203	NA,A	NA,G	NA,1	NA,inf	NA,inf	NA,0.354235	0.000212292	0.000424601
2	chr16:53410518:C:T	53410518	NA,T	NA,C	NA,1	NA,-inf	NA,inf	NA,0.294814	0.000212278	0.000424569
2	chr16:52760333:C:G	52760333	NA,G	NA,C	NA,1	NA,inf	NA,inf	NA,0.326864	0.000212254	0.000424499
2	chr16:52874611:C:T	52874611	NA,T	NA,C	NA,1	NA,inf	NA,inf	NA,0.363997	0.000212119	0.000424256
2	chr16:52910841:G:A	52910841	A,NA	G,NA	1,NA	-inf,NA	inf,NA	0.452757,NA	0.0002118	0.000423611
2	chr16:53407352:G:A	53407352	NA,A	NA,G	NA,1	NA,-inf	NA,inf	NA,0.291303	0.0002117	0.000423414
2	chr16:52675365:C:G	52675365	NA,G	NA,C	NA,1	NA,-inf	NA,inf	NA,0.221127	0.000211666	0.000423422
2	chr16:53551009:G:A	53551009	A,A	G,G	1,1	-inf,-inf	inf,inf	0.32568,1.14606	0.000211363	0.00042274
2	chr16:53206547:A:G	53206547	NA,G	NA,A	NA,1	NA,-inf	NA,inf	NA,0.257359	0.000211358	0.000422726
2	chr16:52661361:T:C	52661361	NA,C	NA,T	NA,1	NA,inf	NA,inf	NA,0.348743	0.000211283	0.000422578
2	chr16:53385055:T:C	53385055	NA,C	NA,T	NA,1	NA,inf	NA,inf	NA,0.374504	0.000211282	0.000422582
2	chr16:52907886:A:G	52907886	NA,G	NA,A	NA,1	NA,inf	NA,inf	NA,0.308471	0.000211201	0.000422412
2	chr16:53536967:C:T	53536967	T,NA	C,NA	1,NA	-inf,NA	inf,NA	0.661593,NA	0.000211177	0.00042237
2	chr16:52729316:A:C	52729316	NA,C	NA,A	NA,1	NA,-inf	NA,inf	NA,0.303378	0.000211126	0.000422262
2	chr16:52779619:T:C	52779619	C,NA	T,NA	1,NA	-inf,NA	inf,NA	0.571065,NA	0.000211072	0.000422158
2	chr16:52893896:A:G	52893896	G,NA	A,NA	1,NA	inf,NA	inf,NA	0.638183,NA	0.000211017	0.00042205
2	chr16:53612079:G:C	53612079	NA,C	NA,G	NA,1	NA,inf	NA,inf	NA,0.368145	0.000210818	0.000421654
2	chr16:53408553:A:G	53408553	NA,G	NA,A	NA,1	NA,-inf	NA,inf	NA,0.287289	0.000210679	0.000421371
2	chr16:53413533:G:A	53413533	NA,A	NA,G	NA,1	NA,inf	NA,inf	NA,0.322989	0.000210631	0.000421278
2	chr16:52624426:T:C	52624426	C,NA	T,NA	1,NA	inf,NA	inf,NA	0.605067,NA	0.000210497	0.000421009
2	chr16:53478170:C:T	53478170	NA,T	NA,C	NA,1	NA,inf	NA,inf	NA,0.300057	0.000210334	0.000420686
2	chr16:53461210:C:T	53461210	NA,T	NA,C	NA,1	NA,-inf	NA,inf	NA,0.258623	0.000210209	0.000420431
2	chr16:53159900:A:C	53159900	C,NA	A,NA	1,NA	inf,NA	inf,NA	1.08243,NA	0.00021018	0.000420385
2	chr16:52622096:C:T	52622096	NA,T	NA,C	NA,1	NA,inf	NA,inf	NA,0.365383	0.000210137	0.000420246
2	chr16:53436228:A:T	53436228	NA,T	NA,A	NA,1	NA,inf	NA,inf	NA,0.320459	0.000210089	0.000420194
2	chr16:53298014:T:A	53298014	NA,A	NA,T	NA,1	NA,-inf	NA,inf	NA,0.207984	0.00020997	0.000419951
2	chr16:52909713:C:A	52909713	NA,A	NA,C	NA,1	NA,-inf	NA,inf	NA,0.282676	0.000209969	0.000419948
2	chr16:53123264:G:A	53123264	NA,A	NA,G	NA,1	NA,-inf	NA,inf	NA,0.373415	0.000209898	0.000419812
2	chr16:53010405:A:G	53010405	G,NA	A,NA	1,NA	-inf,NA	inf,NA	1.09832,NA	0.000209876	0.000419775
2	chr16:52904935:A:G	52904935	G,NA	A,NA	1,NA	inf,NA	inf,NA	0.734044,NA	0.000209776	0.000419567
2	chr16:53451148:CACTT:C	53451148	NA,C	NA,CACTT	NA,1	NA,inf	NA,inf	NA,0.343442	0.000209692	0.000419401
2	chr16:53354017:G:A	53354017	A,A	G,G	1,1	inf,inf	inf,inf	0.783562,0.342276	0.000209643	0.000419287
2	chr16:52858792:G:C	52858792	NA,C	NA,G	NA,1	NA,inf	NA,inf	NA,0.312283	0.000209618	0.000419252
2	chr16:53056922:A:C	53056922	NA,C	NA,A	NA,1	NA,inf	NA,inf	NA,0.462441	0.000209452	0.000418925
2	chr16:52848914:C:T	52848914	T,NA	C,NA	1,NA	inf,NA	inf,NA	0.361778,NA	0.000209428	0.000418867
2	chr16:53239616:G:A	53239616	NA,A	NA,G	NA,1	NA,inf	NA,inf	NA,0.410384	0.000209378	0.000418773
2	chr16:53379815:G:A	53379815	NA,A	NA,G	NA,1	NA,-inf	NA,inf	NA,0.251728	0.000209353	0.000418721
2	chr16:52961754:A:G	52961754	NA,G	NA,A	NA,1	NA,-inf	NA,inf	NA,0.319055	0.000209319	0.000418654
2	chr16:52911467:G:A	52911467	NA,A	NA,G	NA,1	NA,inf	NA,inf	NA,0.35685	0.00020924	0.000418498
2	chr16:52948438:A:T	52948438	T,T	A,A	1,1	inf,inf	inf,inf	0.710962,0.718321	0.000209168	0.000418298
2	chr16:52682997:G:C	52682997	NA,C	NA,G	NA,1	NA,-inf	NA,inf	NA,0.312242	0.000209087	0.000418185
2	chr16:52817734:A:C	52817734	NA,C	NA,A	NA,1	NA,inf	NA,inf	NA,0.351876	0.000208941	0.000417869
2	chr16:53008077:G:A	53008077	NA,A	NA,G	NA,1	NA,inf	NA,inf	NA,0.230506	0.000208918	0.00041785
2	chr16:52969713:C:T	52969713	NA,T	NA,C	NA,1	NA,-inf	NA,inf	NA,0.277695	0.000208911	0.000417833
2	chr16:52769228:T:C	52769228	NA,C	NA,T	NA,1	NA,-inf	NA,inf	NA,0.303176	0.000208875	0.000417773
2	chr16:53062032:A:G	53062032	NA,G	NA,A	NA,1	NA,-inf	NA,inf	NA,0.290379	0.000208556	0.000417126
2	chr16:52915090:C:A	52915090	NA,A	NA,C	NA,1	NA,-inf	NA,inf	NA,0.373531	0.000208516	0.000417006
2	chr16:52848334:G:A	52848334	NA,A	NA,G	NA,1	NA,-inf	NA,inf	NA,0.26941	0.00020847	0.000416949
2	chr16:53515429:C:T	53515429	T,T	C,C	1,1	-inf,-inf	inf,inf	0.861994,1.12849	0.000208435	0.000416896
2	chr16:52799763:T:C	52799763	NA,C	NA,T	NA,1	NA,inf	NA,inf	NA,0.388885	0.000208412	0.000416813
2	chr16:52788378:C:T	52788378	NA,T	NA,C	NA,1	NA,-inf	NA,inf	NA,0.296732	0.000208187	0.000416378
2	chr16:53012449:A:G	53012449	NA,G	NA,A	NA,1	NA,inf	NA,inf	NA,0.328929	0.000208119	0.000416252
2	chr16:53527057:T:A	53527057	A,A	T,T	1,1	-inf,-inf	inf,inf	0.377818,1.1549	0.000207937	0.000415883
2	chr16:53517185:C:A	53517185	A,NA	C,NA	1,NA	inf,NA	inf,NA	0.679889,NA	0.000207686	0.000415386
2	chr16:52879795:G:A	52879795	NA,A	NA,G	NA,1	NA,-inf	NA,inf	NA,0.264083	0.000207597	0.000415204
2	chr16:52984507:C:T	52984507	NA,T	NA,C	NA,1	NA,inf	NA,inf	NA,0.343223	0.000207389	0.000414796
2	chr16:52828339:T:C	52828339	NA,C	NA,T	NA,1	NA,inf	NA,inf	NA,0.36208	0.000207382	0.000414754
2	chr16:53519174:C:T	53519174	T,NA	C,NA	1,NA	-inf,NA	inf,NA	0.514272,NA	0.000207293	0.0004146
2	chr16:52807037:G:A	52807037	NA,A	NA,G	NA,1	NA,-inf	NA,inf	NA,0.268661	0.000207208	0.000414425
2	chr16:52722637:A:C	52722637	NA,C	NA,A	NA,1	NA,-inf	NA,inf	NA,0.279851	0.000207193	0.000414397
2	chr16:53359251:C:A	53359251	NA,A	NA,C	NA,1	NA,inf	NA,inf	NA,0.3473	0.00020714	0.000414294
2	chr16:52782610:T:C	52782610	C,NA	T,NA	1,NA	inf,NA	inf,NA	0.878282,NA	0.000207074	0.000414167
2	chr16:53014064:C:A	53014064	NA,A	NA,C	NA,1	NA,-inf	NA,inf	NA,0.259745	0.00020705	0.000414112
2	chr16:53436553:G:A	53436553	NA,A	NA,G	NA,1	NA,inf	NA,inf	NA,0.267463	0.00020682	0.000413653
2	chr16:53498838:T:C	53498838	NA,C	NA,T	NA,1	NA,inf	NA,inf	NA,0.267287	0.000206774	0.000413562
2	chr16:52825589:C:T	52825589	NA,T	NA,C	NA,1	NA,inf	NA,inf	NA,0.35922	0.000206735	0.000413461
2	chr16:53417896:C:A	53417896	NA,A	NA,C	NA,1	NA,inf	NA,inf	NA,0.373595	0.00020673	0.000413467
2	chr16:53561596:CAG:C	53561596	NA,C	NA,CAG	NA,1	NA,inf	NA,inf	NA,0.205445	0.000206677	0.000413368
2	chr16:52932678:C:A	52932678	NA,A	NA,C	NA,1	NA,inf	NA,inf	NA,0.278365	0.000206574	0.000413169
2	chr16:53003263:G:A	53003263	NA,A	NA,G	NA,1	NA,-inf	NA,inf	NA,0.24733	0.000206527	0.000413066
2	chr16:52715193:C:T	52715193	NA,T	NA,C	NA,1	NA,-inf	NA,inf	NA,0.238173	0.000206439	0.000412915
2	chr16:52750364:C:T	52750364	NA,T	NA,C	NA,1	NA,inf	NA,inf	NA,0.330933	0.000206347	0.000412712
2	chr16:53012294:T:C	53012294	NA,C	NA,T	NA,1	NA,inf	NA,inf	NA,0.320147	0.000206214	0.000412441
2	chr16:52927995:T:A	52927995	NA,A	NA,T	NA,1	NA,inf	NA,inf	NA,0.276844	0.000206201	0.000412421
2	chr16:53350742:T:C	53350742	NA,C	NA,T	NA,1	NA,inf	NA,inf	NA,0.357172	0.000206188	0.00041239
2	chr16:53136366:T:C	53136366	NA,C	NA,T	NA,1	NA,-inf	NA,inf	NA,0.134034	0.000205968	0.000411947
2	chr16:52694660:G:A	52694660	NA,A	NA,G	NA,1	NA,-inf	NA,inf	NA,0.296894	0.000205925	0.000411861
2	chr16:52905038:T:C	52905038	C,C	T,T	1,1	inf,inf	inf,inf	0.865533,0.635163	0.000205868	0.00041169
2	chr16:53445923:C:G	53445923	NA,G	NA,C	NA,1	NA,inf	NA,inf	NA,0.263272	0.000205807	0.000411626
2	chr16:53447230:A:G	53447230	NA,G	NA,A	NA,1	NA,inf	NA,inf	NA,0.263154	0.000205772	0.000411556
2	chr16:53007613:C:T	53007613	NA,T	NA,C	NA,1	NA,inf	NA,inf	NA,0.341113	0.000205753	0.000411522
2	chr16:53356625:A:G	53356625	NA,G	NA,A	NA,1	NA,inf	NA,inf	NA,0.347647	0.000205752	0.000411493
2	chr16:53462138:A:G	53462138	NA,G	NA,A	NA,1	NA,inf	NA,inf	NA,0.262581	0.000205635	0.000411283
2	chr16:53435075:T:C	53435075	NA,C	NA,T	NA,1	NA,inf	NA,inf	NA,0.262092	0.000205529	0.00041107
2	chr16:53380197:G:A	53380197	A,NA	G,NA	1,NA	inf,NA	inf,NA	0.192884,NA	0.000205523	0.000411059
2	chr16:52841597:G:A	52841597	NA,A	NA,G	NA,1	NA,-inf	NA,inf	NA,0.241814	0.000205512	0.000411049
2	chr16:52804942:T:C	52804942	C,NA	T,NA	1,NA	inf,NA	inf,NA	0.43341,NA	0.000205429	0.000410872
2	chr16:52969056:C:T	52969056	T,NA	C,NA	1,NA	-inf,NA	inf,NA	1.01452,NA	0.000205346	0.000410713
2	chr16:53435070:A:C	53435070	NA,C	NA,A	NA,1	NA,inf	NA,inf	NA,0.260932	0.000205231	0.000410474
2	chr16:53406874:G:A	53406874	NA,A	NA,G	NA,1	NA,-inf	NA,inf	NA,0.277266	0.000205192	0.0004104
2	chr16:53497624:C:T	53497624	NA,T	NA,C	NA,1	NA,inf	NA,inf	NA,0.258177	0.00020518	0.000410373
2	chr16:53309668:A:G	53309668	NA,G	NA,A	NA,1	NA,inf	NA,inf	NA,0.369473	0.000205164	0.000410342
2	chr16:53270065:C:T	53270065	NA,T	NA,C	NA,1	NA,inf	NA,inf	NA,0.369385	0.00020515	0.000410314
2	chr16:52948156:T:C	52948156	NA,C	NA,T	NA,1	NA,-inf	NA,inf	NA,0.320688	0.000205072	0.000410157
2	chr16:53537558:A:G	53537558	G,G	A,A	1,1	inf,inf	inf,inf	0.496657,0.971859	0.000205051	0.000410115
2	chr16:53403594:A:G	53403594	NA,G	NA,A	NA,1	NA,-inf	NA,inf	NA,0.277017	0.000204838	0.000409692
2	chr16:52954787:C:T	52954787	NA,T	NA,C	NA,1	NA,inf	NA,inf	NA,0.237798	0.000204743	0.000409504
2	chr16:52991438:A:G	52991438	NA,G	NA,A	NA,1	NA,-inf	NA,inf	NA,0.211217	0.000204678	0.000409362
2	chr16:53509719:C:T	53509719	NA,T	NA,C	NA,1	NA,-inf	NA,inf	NA,0.268464	0.00020465	0.000409318
2	chr16:53001478:A:G	53001478	NA,G	NA,A	NA,1	NA,-inf	NA,inf	NA,0.213897	0.000204608	0.000409223
2	chr16:53432877:G:A	53432877	NA,A	NA,G	NA,1	NA,inf	NA,inf	NA,0.296754	0.0002045	0.000409017
2	chr16:52873769:G:A	52873769	NA,A	NA,G	NA,1	NA,inf	NA,inf	NA,0.35398	0.000204332	0.000408684
2	chr16:53197475:A:G	53197475	NA,G	NA,A	NA,1	NA,-inf	NA,inf	NA,0.229375	0.000204169	0.000408351
2	chr16:53587436:GCTTT:G	53587436	NA,G	NA,GCTTT	NA,1	NA,-inf	NA,inf	NA,0.29061	0.000204124	0.000408269
2	chr16:53553948:A:G	53553948	NA,G	NA,A	NA,1	NA,-inf	NA,inf	NA,0.29143	0.000204036	0.000408088
2	chr16:52949162:T:G	52949162	G,G	T,T	1,1	inf,inf	inf,inf	0.710078,0.7081	0.000203965	0.000407895
2	chr16:52884264:A:C	52884264	NA,C	NA,A	NA,1	NA,-inf	NA,inf	NA,0.27697	0.000203931	0.000407871
2	chr16:53571203:T:C	53571203	NA,C	NA,T	NA,1	NA,-inf	NA,inf	NA,0.299846	0.000203822	0.000407658
2	chr16:53350523:C:G	53350523	NA,G	NA,C	NA,1	NA,inf	NA,inf	NA,0.370942	0.000203536	0.000407089
2	chr16:52883305:G:A	52883305	NA,A	NA,G	NA,1	NA,inf	NA,inf	NA,0.262273	0.000203507	0.000407026
2	chr16:53411170:A:G	53411170	NA,G	NA,A	NA,1	NA,-inf	NA,inf	NA,0.25818	0.000203499	0.000407012
2	chr16:52837859:G:A	52837859	NA,A	NA,G	NA,1	NA,inf	NA,inf	NA,0.331582	0.000203352	0.000406723
2	chr16:53487681:G:A	53487681	NA,A	NA,G	NA,1	NA,inf	NA,inf	NA,0.291253	0.000203287	0.000406591
2	chr16:53148920:G:A	53148920	A,NA	G,NA	1,NA	inf,NA	inf,NA	1.05267,NA	0.00020325	0.000406526
2	chr16:52813522:C:T	52813522	NA,T	NA,C	NA,1	NA,-inf	NA,inf	NA,0.25247	0.000203197	0.000406403
2	chr16:52969920:G:A	52969920	NA,A	NA,G	NA,1	NA,inf	NA,inf	NA,0.313723	0.000202976	0.000405972
2	chr16:53406299:AG:A	53406299	NA,A	NA,AG	NA,1	NA,-inf	NA,inf	NA,0.255829	0.000202936	0.000405886
2	chr16:53218013:A:T	53218013	NA,T	NA,A	NA,1	NA,inf	NA,inf	NA,0.35921	0.000202879	0.000405773
2	chr16:53047890:C:T	53047890	NA,T	NA,C	NA,1	NA,inf	NA,inf	NA,0.407711	0.000202754	0.000405526
2	chr16:52820877:G:A	52820877	NA,A	NA,G	NA,1	NA,inf	NA,inf	NA,0.340987	0.000202752	0.000405497
2	chr16:52881877:C:A	52881877	NA,A	NA,C	NA,1	NA,inf	NA,inf	NA,0.344539	0.000202674	0.000405367
2	chr16:53123244:G:A	53123244	NA,A	NA,G	NA,1	NA,-inf	NA,inf	NA,0.342024	0.000202671	0.000405358
2	chr16:52794687:A:G	52794687	NA,G	NA,A	NA,1	NA,inf	NA,inf	NA,0.307191	0.000202612	0.000405241
2	chr16:53122935:T:C	53122935	NA,C	NA,T	NA,1	NA,-inf	NA,inf	NA,0.398853	0.000202552	0.000405124
2	chr16:52951564:C:T	52951564	NA,T	NA,C	NA,1	NA,inf	NA,inf	NA,0.261291	0.000202549	0.000405117
2	chr16:53145655:G:A	53145655	NA,A	NA,G	NA,1	NA,inf	NA,inf	NA,0.252473	0.000202422	0.000404842
2	chr16:53056064:T:C	53056064	NA,C	NA,T	NA,1	NA,inf	NA,inf	NA,0.426284	0.000202255	0.000404532
2	chr16:53550991:A:G	53550991	NA,G	NA,A	NA,1	NA,inf	NA,inf	NA,0.300642	0.000202116	0.000404247
2	chr16:53042414:CCT:C	53042414	NA,C	NA,CCT	NA,1	NA,-inf	NA,inf	NA,0.324341	0.000202057	0.000404127
2	chr16:52951405:A:G	52951405	G,G	A,A	1,1	inf,inf	inf,inf	0.688273,0.724527	0.000201824	0.000403614
2	chr16:52652698:G:A	52652698	NA,A	NA,G	NA,1	NA,inf	NA,inf	NA,0.315853	0.00020171	0.000403436
2	chr16:52852966:T:A	52852966	A,NA	T,NA	1,NA	inf,NA	inf,NA	0.677153,NA	0.000201696	0.000403409
2	chr16:53002478:A:C	53002478	NA,C	NA,A	NA,1	NA,inf	NA,inf	NA,0.205645	0.000201671	0.000403357
2	chr16:52875056:G:A	52875056	A,A	G,G	1,1	inf,inf	inf,inf	0.939841,0.533928	0.000201573	0.000403099
2	chr16:52952069:C:A	52952069	A,A	C,C	1,1	inf,inf	inf,inf	0.714143,0.688501	0.000201456	0.000402878
2	chr16:52936672:A:G	52936672	G,G	A,A	1,1	inf,inf	inf,inf	0.823113,0.517214	0.000201345	0.000402658
2	chr16:53526495:C:CAT	53526495	NA,CAT	NA,C	NA,1	NA,-inf	NA,inf	NA,0.320198	0.00020128	0.000402577
2	chr16:53432722:G:C	53432722	NA,C	NA,G	NA,1	NA,inf	NA,inf	NA,0.243267	0.000201222	0.000402458
2	chr16:53003904:G:A	53003904	NA,A	NA,G	NA,1	NA,-inf	NA,inf	NA,0.269026	0.000201173	0.000402357
2	chr16:53526656:A:T	53526656	NA,T	NA,A	NA,1	NA,-inf	NA,inf	NA,0.319589	0.000201149	0.000402317
2	chr16:53465743:C:T	53465743	NA,T	NA,C	NA,1	NA,inf	NA,inf	NA,0.346308	0.000200933	0.000401875
2	chr16:52867791:A:G	52867791	NA,G	NA,A	NA,1	NA,-inf	NA,inf	NA,0.223942	0.000200902	0.000401828
2	chr16:52866407:C:T	52866407	NA,T	NA,C	NA,1	NA,-inf	NA,inf	NA,0.223723	0.000200849	0.000401723
2	chr16:52871586:A:G	52871586	NA,G	NA,A	NA,1	NA,-inf	NA,inf	NA,0.223719	0.000200847	0.000401719
2	chr16:52872277:A:G	52872277	NA,G	NA,A	NA,1	NA,-inf	NA,inf	NA,0.223727	0.000200837	0.0004017
2	chr16:53358838:A:G	53358838	NA,G	NA,A	NA,1	NA,-inf	NA,inf	NA,0.211511	0.000200809	0.000401632
2	chr16:52871530:A:G	52871530	NA,G	NA,A	NA,1	NA,-inf	NA,inf	NA,0.223343	0.000200753	0.00040153
2	chr16:52766624:C:T	52766624	NA,T	NA,C	NA,1	NA,inf	NA,inf	NA,0.32597	0.000200607	0.000401237
2	chr16:52871440:C:T	52871440	NA,T	NA,C	NA,1	NA,-inf	NA,inf	NA,0.222666	0.000200598	0.000401222
2	chr16:53076191:T:A	53076191	NA,A	NA,T	NA,1	NA,inf	NA,inf	NA,0.388563	0.000200536	0.00040109
2	chr16:52867977:T:C	52867977	NA,C	NA,T	NA,1	NA,-inf	NA,inf	NA,0.222271	0.000200513	0.000401052
2	chr16:53096434:C:T	53096434	NA,T	NA,C	NA,1	NA,-inf	NA,inf	NA,0.172614	0.000200481	0.000400976
2	chr16:52955606:A:G	52955606	G,G	A,A	1,1	inf,inf	inf,inf	0.712741,0.671248	0.000200459	0.000400884
2	chr16:52667619:A:G	52667619	NA,G	NA,A	NA,1	NA,inf	NA,inf	NA,0.318552	0.000200422	0.000400862
2	chr16:52868081:AG:A	52868081	NA,A	NA,AG	NA,1	NA,-inf	NA,inf	NA,0.221662	0.000200371	0.000400767
2	chr16:53548906:G:A	53548906	A,NA	G,NA	1,NA	inf,NA	inf,NA	0.625032,NA	0.000200268	0.000400551
2	chr16:52952062:A:G	52952062	G,G	A,A	1,1	inf,inf	inf,inf	0.713261,0.685309	0.000200198	0.000400362
2	chr16:53456815:A:G	53456815	NA,G	NA,A	NA,1	NA,inf	NA,inf	NA,0.277324	0.00020017	0.000400357
2	chr16:52663966:A:G	52663966	NA,G	NA,A	NA,1	NA,inf	NA,inf	NA,0.317247	0.000200157	0.000400332
2	chr16:52880166:C:T	52880166	NA,T	NA,C	NA,1	NA,inf	NA,inf	NA,0.332045	0.000200085	0.00040019
2	chr16:52669149:G:A	52669149	NA,A	NA,G	NA,1	NA,inf	NA,inf	NA,0.316865	0.000200075	0.000400167
2	chr16:52945177:A:G	52945177	NA,G	NA,A	NA,1	NA,inf	NA,inf	NA,0.209925	0.000200052	0.000400111
2	chr16:53425160:T:C	53425160	NA,C	NA,T	NA,1	NA,-inf	NA,inf	NA,0.268878	0.000199924	0.000399862
2	chr16:53350143:T:C	53350143	NA,C	NA,T	NA,1	NA,-inf	NA,inf	NA,0.178452	0.000199917	0.000399848
2	chr16:53058704:T:C	53058704	NA,C	NA,T	NA,1	NA,inf	NA,inf	NA,0.413899	0.000199899	0.00039982
2	chr16:52951652:A:G	52951652	G,G	A,A	1,1	inf,inf	inf,inf	0.701133,0.701107	0.000199892	0.000399751
2	chr16:53397865:C:T	53397865	NA,T	NA,C	NA,1	NA,inf	NA,inf	NA,0.340981	0.000199803	0.000399615
2	chr16:53467630:C:T	53467630	NA,T	NA,C	NA,1	NA,-inf	NA,inf	NA,0.272144	0.000199592	0.000399199
2	chr16:52783507:G:A	52783507	NA,A	NA,G	NA,1	NA,-inf	NA,inf	NA,0.252802	0.000199557	0.000399127
2	chr16:52849080:G:A	52849080	NA,A	NA,G	NA,1	NA,-inf	NA,inf	NA,0.216484	0.000199469	0.000398964
2	chr16:52936415:G:C	52936415	NA,C	NA,G	NA,1	NA,-inf	NA,inf	NA,0.247167	0.000199365	0.000398742
2	chr16:53012998:A:G	53012998	NA,G	NA,A	NA,1	NA,inf	NA,inf	NA,0.386286	0.000199354	0.00039868
2	chr16:52806341:G:A	52806341	NA,A	NA,G	NA,1	NA,inf	NA,inf	NA,0.310756	0.000199344	0.000398708
2	chr16:52843194:A:C	52843194	NA,C	NA,A	NA,1	NA,inf	NA,inf	NA,0.268902	0.000199289	0.000398595
2	chr16:53557926:G:A	53557926	NA,A	NA,G	NA,1	NA,inf	NA,inf	NA,0.1739	0.000199123	0.00039826
2	chr16:53429261:G:A	53429261	NA,A	NA,G	NA,1	NA,inf	NA,inf	NA,0.272165	0.000199087	0.000398191
2	chr16:53127862:T:G	53127862	NA,G	NA,T	NA,1	NA,-inf	NA,inf	NA,1.67838	0.00019897	0.00039803
2	chr16:53616165:A:G	53616165	NA,G	NA,A	NA,1	NA,-inf	NA,inf	NA,0.263666	0.00019892	0.000397856
2	chr16:53198190:A:G	53198190	NA,G	NA,A	NA,1	NA,-inf	NA,inf	NA,0.108578	0.000198862	0.000397737
2	chr16:53275316:C:G	53275316	NA,G	NA,C	NA,1	NA,inf	NA,inf	NA,0.239085	0.000198838	0.000397676
2	chr16:52938593:A:G	52938593	G,G	A,A	1,1	inf,inf	inf,inf	0.96887,0.239053	0.000198626	0.000397241
2	chr16:53186083:C:T	53186083	NA,T	NA,C	NA,1	NA,-inf	NA,inf	NA,0.205968	0.000198579	0.00039717
2	chr16:52897869:G:A	52897869	NA,A	NA,G	NA,1	NA,inf	NA,inf	NA,0.334949	0.000198577	0.000397175
2	chr16:53416169:T:C	53416169	NA,C	NA,T	NA,1	NA,-inf	NA,inf	NA,0.2355	0.000198557	0.000397128
2	chr16:53425114:C:G	53425114	NA,G	NA,C	NA,1	NA,inf	NA,inf	NA,0.269448	0.000198419	0.000396855
2	chr16:52737679:G:A	52737679	NA,A	NA,G	NA,1	NA,inf	NA,inf	NA,0.340069	0.000198409	0.000396795
2	chr16:52786836:A:T	52786836	NA,T	NA,A	NA,1	NA,-inf	NA,inf	NA,0.246935	0.000198176	0.000396366
2	chr16:53499004:A:T	53499004	NA,T	NA,A	NA,1	NA,-inf	NA,inf	NA,0.31434	0.000198175	0.000396367
2	chr16:52788682:C:A	52788682	NA,A	NA,C	NA,1	NA,-inf	NA,inf	NA,0.246628	0.00019811	0.000396234
2	chr16:53284817:G:A	53284817	NA,A	NA,G	NA,1	NA,inf	NA,inf	NA,0.265567	0.000198016	0.000396021
2	chr16:52642106:G:C	52642106	NA,C	NA,G	NA,1	NA,-inf	NA,inf	NA,0.25134	0.000197952	0.000395915
2	chr16:53444501:C:T	53444501	NA,T	NA,C	NA,1	NA,inf	NA,inf	NA,0.267458	0.0001979	0.000395817
2	chr16:53147719:A:G	53147719	NA,G	NA,A	NA,1	NA,-inf	NA,inf	NA,0.105626	0.000197893	0.000395799
2	chr16:53478491:C:T	53478491	NA,T	NA,C	NA,1	NA,-inf	NA,inf	NA,0.299657	0.000197841	0.000395698
2	chr16:53537191:G:A	53537191	NA,A	NA,G	NA,1	NA,inf	NA,inf	NA,0.292767	0.000197686	0.000395387
2	chr16:53075212:A:G	53075212	NA,G	NA,A	NA,1	NA,inf	NA,inf	NA,0.422511	0.000197646	0.000395313
2	chr16:52842505:T:C	52842505	NA,C	NA,T	NA,1	NA,inf	NA,inf	NA,0.260583	0.000197509	0.000395035
2	chr16:53015889:A:T	53015889	NA,T	NA,A	NA,1	NA,inf	NA,inf	NA,0.328197	0.000197421	0.00039486
2	chr16:53393509:C:T	53393509	T,NA	C,NA	1,NA	inf,NA	inf,NA	0.716145,NA	0.000197223	0.000394464
2	chr16:52794915:C:A	52794915	NA,A	NA,C	NA,1	NA,inf	NA,inf	NA,0.332754	0.00019718	0.000394354
2	chr16:53348934:C:T	53348934	NA,T	NA,C	NA,1	NA,inf	NA,inf	NA,0.341763	0.00019709	0.000394196
2	chr16:52878114:C:T	52878114	NA,T	NA,C	NA,1	NA,inf	NA,inf	NA,0.317189	0.000197073	0.000394166
2	chr16:53398777:C:T	53398777	NA,T	NA,C	NA,1	NA,-inf	NA,inf	NA,0.254018	0.000196967	0.000393946
2	chr16:53488324:G:T	53488324	NA,T	NA,G	NA,1	NA,-inf	NA,inf	NA,0.309448	0.000196947	0.000393911
2	chr16:52949081:G:A	52949081	NA,A	NA,G	NA,1	NA,inf	NA,inf	NA,0.235743	0.000196872	0.000393764
2	chr16:53177305:C:A	53177305	NA,A	NA,C	NA,1	NA,inf	NA,inf	NA,0.339279	0.000196781	0.000393578
2	chr16:53354087:T:A	53354087	NA,A	NA,T	NA,1	NA,-inf	NA,inf	NA,0.199329	0.000196752	0.00039352
2	chr16:53496599:A:G	53496599	NA,G	NA,A	NA,1	NA,inf	NA,inf	NA,0.263139	0.000196746	0.00039351
2	chr16:52965470:G:A	52965470	NA,A	NA,G	NA,1	NA,-inf	NA,inf	NA,0.197292	0.000196683	0.000393379
2	chr16:53492790:G:A	53492790	NA,A	NA,G	NA,1	NA,inf	NA,inf	NA,0.261247	0.000196683	0.000393384
2	chr16:53071983:C:T	53071983	NA,T	NA,C	NA,1	NA,-inf	NA,inf	NA,0.186013	0.000196581	0.000393174
2	chr16:52938643:T:C	52938643	C,C	T,T	1,1	inf,inf	inf,inf	0.966114,0.233346	0.000196517	0.000393023
2	chr16:52856635:G:A	52856635	NA,A	NA,G	NA,1	NA,-inf	NA,inf	NA,0.202769	0.000196433	0.000392891
2	chr16:53555384:C:T	53555384	NA,T	NA,C	NA,1	NA,inf	NA,inf	NA,0.274499	0.00019638	0.000392775
2	chr16:52756259:A:G	52756259	NA,G	NA,A	NA,1	NA,-inf	NA,inf	NA,0.243487	0.000196364	0.00039274
2	chr16:53027938:A:G	53027938	NA,G	NA,A	NA,1	NA,-inf	NA,inf	NA,0.213519	0.000196273	0.000392565
2	chr16:53289367:C:A	53289367	NA,A	NA,C	NA,1	NA,inf	NA,inf	NA,0.326253	0.000196053	0.000392121
2	chr16:53436218:C:T	53436218	NA,T	NA,C	NA,1	NA,-inf	NA,inf	NA,0.257097	0.000195987	0.000391994
2	chr16:52922474:T:C	52922474	C,C	T,T	1,1	inf,-inf	inf,inf	0.733879,0.367908	0.000195976	0.000391951
2	chr16:53327007:A:G	53327007	NA,G	NA,A	NA,1	NA,inf	NA,inf	NA,0.325486	0.000195913	0.000391841
2	chr16:53022198:G:A	53022198	A,NA	G,NA	1,NA	-inf,NA	inf,NA	0.41128,NA	0.000195844	0.0003917
2	chr16:53080229:A:G	53080229	NA,G	NA,A	NA,1	NA,inf	NA,inf	NA,0.412401	0.000195749	0.00039152
2	chr16:53071963:G:T	53071963	NA,T	NA,G	NA,1	NA,inf	NA,inf	NA,0.411427	0.000195702	0.000391424
2	chr16:53008347:A:C	53008347	NA,C	NA,A	NA,1	NA,inf	NA,inf	NA,0.277268	0.000195601	0.000391218
2	chr16:52783157:A:G	52783157	NA,G	NA,A	NA,1	NA,inf	NA,inf	NA,0.293679	0.000195592	0.000391204
2	chr16:53075433:G:A	53075433	NA,A	NA,G	NA,1	NA,-inf	NA,inf	NA,0.257161	0.00019537	0.000390754
2	chr16:53190030:A:C	53190030	NA,C	NA,A	NA,1	NA,inf	NA,inf	NA,0.378594	0.00019527	0.000390557
2	chr16:53534185:T:C	53534185	NA,C	NA,T	NA,1	NA,-inf	NA,inf	NA,0.270869	0.000195264	0.000390546
2	chr16:52668157:A:G	52668157	NA,G	NA,A	NA,1	NA,-inf	NA,inf	NA,0.270128	0.000195187	0.000390386
2	chr16:52840048:T:C	52840048	C,C	T,T	1,1	-inf,-inf	inf,inf	0.147713,1.2541	0.000195112	0.000390193
2	chr16:52853006:T:C	52853006	NA,C	NA,T	NA,1	NA,-inf	NA,inf	NA,0.196605	0.000195055	0.000390136
2	chr16:53460911:G:C	53460911	NA,C	NA,G	NA,1	NA,inf	NA,inf	NA,0.256552	0.000195019	0.000390054
2	chr16:52952125:A:G	52952125	G,G	A,A	1,1	inf,inf	inf,inf	0.699159,0.686326	0.000194941	0.000389852
2	chr16:52918125:G:C	52918125	NA,C	NA,G	NA,1	NA,-inf	NA,inf	NA,0.239693	0.000194921	0.000389854
2	chr16:53464796:G:T	53464796	NA,T	NA,G	NA,1	NA,inf	NA,inf	NA,0.267988	0.000194868	0.000389752
2	chr16:53196918:A:C	53196918	NA,C	NA,A	NA,1	NA,-inf	NA,inf	NA,0.189871	0.000194867	0.000389748
2	chr16:53194899:TAATAA:T	53194899	NA,T	NA,TAATAA	NA,1	NA,-inf	NA,inf	NA,0.191763	0.000194804	0.000389621
2	chr16:52624704:C:T	52624704	T,NA	C,NA	1,NA	inf,NA	inf,NA	0.505216,NA	0.0001948	0.000389616
2	chr16:53218358:C:CT	53218358	NA,CT	NA,C	NA,1	NA,inf	NA,inf	NA,0.219818	0.000194776	0.000389553
2	chr16:53446142:C:G	53446142	NA,G	NA,C	NA,1	NA,-inf	NA,inf	NA,0.248342	0.000194768	0.000389551
2	chr16:52909565:A:G	52909565	NA,G	NA,A	NA,1	NA,inf	NA,inf	NA,0.291058	0.000194765	0.00038955
2	chr16:52650762:T:A	52650762	NA,A	NA,T	NA,1	NA,-inf	NA,inf	NA,0.288747	0.000194673	0.00038936
2	chr16:52870896:C:T	52870896	NA,T	NA,C	NA,1	NA,inf	NA,inf	NA,0.222075	0.000194631	0.000389275
2	chr16:52948923:A:G	52948923	G,G	A,A	1,1	inf,inf	inf,inf	0.724156,0.651788	0.00019458	0.000389132
2	chr16:52685137:A:G	52685137	NA,G	NA,A	NA,1	NA,inf	NA,inf	NA,0.236775	0.000194547	0.000389104
2	chr16:52836657:A:T	52836657	NA,T	NA,A	NA,1	NA,-inf	NA,inf	NA,0.202312	0.000194511	0.000389036
2	chr16:52660096:G:A	52660096	NA,A	NA,G	NA,1	NA,-inf	NA,inf	NA,0.221998	0.000194446	0.000388908
2	chr16:53356511:T:C	53356511	NA,C	NA,T	NA,1	NA,inf	NA,inf	NA,0.282483	0.000194421	0.000388859
2	chr16:52869474:G:A	52869474	NA,A	NA,G	NA,1	NA,-inf	NA,inf	NA,0.194801	0.000194414	0.000388853
2	chr16:52956785:G:A	52956785	NA,A	NA,G	NA,1	NA,inf	NA,inf	NA,0.302726	0.000194412	0.000388845
2	chr16:53063466:T:A	53063466	NA,A	NA,T	NA,1	NA,inf	NA,inf	NA,0.402784	0.000194283	0.000388586
2	chr16:52869489:A:G	52869489	NA,G	NA,A	NA,1	NA,-inf	NA,inf	NA,0.194193	0.000194282	0.000388589
2	chr16:52966894:C:T	52966894	NA,T	NA,C	NA,1	NA,-inf	NA,inf	NA,0.267207	0.000194203	0.000388416
2	chr16:52763907:A:G	52763907	G,G	A,A	1,1	-inf,-inf	inf,inf	1.40152,0.00872651	0.00019416	0.000388341
2	chr16:52866162:A:T	52866162	NA,T	NA,A	NA,1	NA,inf	NA,inf	NA,0.219701	0.000194141	0.000388294
2	chr16:53357809:C:A	53357809	NA,A	NA,C	NA,1	NA,inf	NA,inf	NA,0.283619	0.000194113	0.000388221
2	chr16:52769867:T:C	52769867	NA,C	NA,T	NA,1	NA,inf	NA,inf	NA,0.285229	0.000194079	0.000388178
2	chr16:53455044:T:C	53455044	NA,C	NA,T	NA,1	NA,inf	NA,inf	NA,0.248085	0.000194017	0.000388051
2	chr16:53409892:T:C	53409892	NA,C	NA,T	NA,1	NA,-inf	NA,inf	NA,0.213456	0.000193991	0.000387996
2	chr16:52888527:A:G	52888527	NA,G	NA,A	NA,1	NA,inf	NA,inf	NA,0.249582	0.00019389	0.000387789
2	chr16:52729972:G:A	52729972	NA,A	NA,G	NA,1	NA,-inf	NA,inf	NA,0.215791	0.000193678	0.00038737
2	chr16:53357251:G:A	53357251	NA,A	NA,G	NA,1	NA,inf	NA,inf	NA,0.282909	0.000193674	0.000387342
2	chr16:53485652:C:T	53485652	NA,T	NA,C	NA,1	NA,inf	NA,inf	NA,0.246133	0.000193657	0.000387331
2	chr16:53496035:A:G	53496035	NA,G	NA,A	NA,1	NA,inf	NA,inf	NA,0.246211	0.000193649	0.000387316
2	chr16:53384458:T:C	53384458	NA,C	NA,T	NA,1	NA,inf	NA,inf	NA,0.271488	0.000193617	0.000387221
2	chr16:52865792:C:T	52865792	NA,T	NA,C	NA,1	NA,inf	NA,inf	NA,0.28664	0.000193581	0.000387183
2	chr16:52685336:CAG:C	52685336	NA,C	NA,CAG	NA,1	NA,inf	NA,inf	NA,0.285173	0.000193574	0.000387167
2	chr16:52919501:G:C	52919501	NA,C	NA,G	NA,1	NA,inf	NA,inf	NA,0.267425	0.000193473	0.000386965
2	chr16:53496789:T:G	53496789	NA,G	NA,T	NA,1	NA,-inf	NA,inf	NA,0.289531	0.000193466	0.000386946
2	chr16:52803627:G:A	52803627	NA,A	NA,G	NA,1	NA,-inf	NA,inf	NA,0.19219	0.000193462	0.000386938
2	chr16:52707808:C:G	52707808	G,NA	C,NA	1,NA	-inf,NA	inf,NA	0.490076,NA	0.00019345	0.000386915
2	chr16:52848723:A:T	52848723	NA,T	NA,A	NA,1	NA,inf	NA,inf	NA,0.279947	0.000193318	0.000386655
2	chr16:52717477:G:A	52717477	NA,A	NA,G	NA,1	NA,inf	NA,inf	NA,0.299216	0.000193288	0.000386566
2	chr16:52825017:G:A	52825017	NA,A	NA,G	NA,1	NA,-inf	NA,inf	NA,0.232153	0.000193278	0.000386579
2	chr16:52997468:G:A	52997468	NA,A	NA,G	NA,1	NA,inf	NA,inf	NA,0.270632	0.00019321	0.00038644
2	chr16:52950983:G:A	52950983	NA,A	NA,G	NA,1	NA,-inf	NA,inf	NA,0.218355	0.000193112	0.000386237
2	chr16:53441969:C:T	53441969	NA,T	NA,C	NA,1	NA,inf	NA,inf	NA,0.24197	0.000193073	0.000386163
2	chr16:53223371:T:C	53223371	NA,C	NA,T	NA,1	NA,inf	NA,inf	NA,0.211247	0.000193064	0.000386131
2	chr16:53374297:G:A	53374297	NA,A	NA,G	NA,1	NA,-inf	NA,inf	NA,0.220264	0.000193025	0.000386065
2	chr16:52926234:A:G	52926234	NA,G	NA,A	NA,1	NA,inf	NA,inf	NA,0.179109	0.000192997	0.000386003
2	chr16:52842077:C:T	52842077	NA,T	NA,C	NA,1	NA,inf	NA,inf	NA,0.237798	0.000192975	0.000385968
2	chr16:53562190:A:T	53562190	NA,T	NA,A	NA,1	NA,inf	NA,inf	NA,0.260298	0.000192959	0.00038593
2	chr16:52748144:T:C	52748144	NA,C	NA,T	NA,1	NA,-inf	NA,inf	NA,0.241324	0.000192907	0.000385825
2	chr16:52889176:T:C	52889176	NA,C	NA,T	NA,1	NA,inf	NA,inf	NA,0.236012	0.000192859	0.000385726
2	chr16:52738006:T:A	52738006	NA,A	NA,T	NA,1	NA,-inf	NA,inf	NA,0.227822	0.000192805	0.000385623
2	chr16:52738007:C:G	52738007	NA,G	NA,C	NA,1	NA,-inf	NA,inf	NA,0.227822	0.000192805	0.000385623
2	chr16:53010925:A:C	53010925	NA,C	NA,A	NA,1	NA,-inf	NA,inf	NA,0.204307	0.000192703	0.000385428
2	chr16:52846461:G:A	52846461	NA,A	NA,G	NA,1	NA,inf	NA,inf	NA,0.278193	0.00019268	0.000385379
2	chr16:53290149:C:T	53290149	NA,T	NA,C	NA,1	NA,-inf	NA,inf	NA,0.153752	0.000192581	0.000385176
2	chr16:53406077:G:C	53406077	NA,C	NA,G	NA,1	NA,-inf	NA,inf	NA,0.236279	0.000192571	0.000385157
2	chr16:52847139:G:T	52847139	NA,T	NA,G	NA,1	NA,inf	NA,inf	NA,0.235074	0.000192517	0.000385053
2	chr16:52753963:C:T	52753963	NA,T	NA,C	NA,1	NA,inf	NA,inf	NA,0.246328	0.000192461	0.000384934
2	chr16:53219487:G:A	53219487	NA,A	NA,G	NA,1	NA,inf	NA,inf	NA,0.238677	0.000192425	0.000384843
2	chr16:52646556:G:A	52646556	NA,A	NA,G	NA,1	NA,inf	NA,inf	NA,0.184985	0.000192373	0.000384764
2	chr16:52929307:A:T	52929307	NA,T	NA,A	NA,1	NA,-inf	NA,inf	NA,0.218606	0.000192174	0.00038436
2	chr16:52846563:C:A	52846563	NA,A	NA,C	NA,1	NA,inf	NA,inf	NA,0.233299	0.000192164	0.000384345
2	chr16:53436789:G:A	53436789	NA,A	NA,G	NA,1	NA,inf	NA,inf	NA,0.367797	0.000192158	0.000384333
2	chr16:53607217:A:G	53607217	NA,G	NA,A	NA,1	NA,-inf	NA,inf	NA,0.279997	0.000192116	0.000384247
2	chr16:53117413:T:C	53117413	NA,C	NA,T	NA,1	NA,-inf	NA,inf	NA,0.152842	0.000192103	0.000384221
2	chr16:52854678:T:C	52854678	NA,C	NA,T	NA,1	NA,inf	NA,inf	NA,0.232815	0.000192075	0.000384167
2	chr16:52852419:G:C	52852419	NA,C	NA,G	NA,1	NA,inf	NA,inf	NA,0.232815	0.000192075	0.000384167
2	chr16:52852032:G:T	52852032	NA,T	NA,G	NA,1	NA,inf	NA,inf	NA,0.232815	0.000192075	0.000384167
2	chr16:53436866:T:C	53436866	NA,C	NA,T	NA,1	NA,inf	NA,inf	NA,0.367502	0.000192073	0.000384163
2	chr16:52760157:C:T	52760157	NA,T	NA,C	NA,1	NA,-inf	NA,inf	NA,0.22289	0.000191942	0.000383897
2	chr16:52854389:G:A	52854389	NA,A	NA,G	NA,1	NA,inf	NA,inf	NA,0.231842	0.000191892	0.000383802
2	chr16:52879272:G:A	52879272	A,A	G,G	1,1	inf,inf	inf,inf	0.913228,0.533455	0.000191861	0.000383679
2	chr16:53136217:A:G	53136217	NA,G	NA,A	NA,1	NA,inf	NA,inf	NA,0.207921	0.000191847	0.000383697
2	chr16:53561405:A:G	53561405	NA,G	NA,A	NA,1	NA,inf	NA,inf	NA,0.261167	0.000191782	0.000383577
2	chr16:53040150:A:G	53040150	NA,G	NA,A	NA,1	NA,-inf	NA,inf	NA,0.170951	0.000191751	0.000383515
2	chr16:53001370:G:A	53001370	NA,A	NA,G	NA,1	NA,-inf	NA,inf	NA,0.198895	0.000191563	0.000383149
2	chr16:53085850:T:C	53085850	C,NA	T,NA	1,NA	-inf,NA	inf,NA	0.609238,NA	0.000191521	0.000383059
2	chr16:53328363:C:T	53328363	T,T	C,C	1,1	-inf,-inf	inf,inf	0.416576,0.235511	0.000191463	0.000382934
2	chr16:52842026:T:C	52842026	NA,C	NA,T	NA,1	NA,inf	NA,inf	NA,0.271243	0.000191433	0.000382885
2	chr16:53427590:G:A	53427590	NA,A	NA,G	NA,1	NA,inf	NA,inf	NA,0.268643	0.000191428	0.000382874
2	chr16:53233629:C:T	53233629	NA,T	NA,C	NA,1	NA,inf	NA,inf	NA,0.202061	0.000191233	0.000382469
2	chr16:52841409:A:G	52841409	NA,G	NA,A	NA,1	NA,inf	NA,inf	NA,0.270084	0.00019122	0.000382459
2	chr16:53114218:T:A	53114218	NA,A	NA,T	NA,1	NA,-inf	NA,inf	NA,0.149198	0.000191201	0.000382416
2	chr16:53389022:G:A	53389022	NA,A	NA,G	NA,1	NA,inf	NA,inf	NA,0.260798	0.000191039	0.000382068
2	chr16:52759609:A:G	52759609	G,G	A,A	1,1	-inf,inf	inf,inf	1.3146,0.115414	0.000191029	0.000382071
2	chr16:52842619:G:A	52842619	NA,A	NA,G	NA,1	NA,inf	NA,inf	NA,0.268607	0.000190972	0.000381964
2	chr16:52651675:C:G	52651675	NA,G	NA,C	NA,1	NA,inf	NA,inf	NA,0.268448	0.000190741	0.0003815
2	chr16:53200007:G:A	53200007	NA,A	NA,G	NA,1	NA,inf	NA,inf	NA,0.228067	0.000190716	0.000381427
2	chr16:52909625:A:G	52909625	NA,G	NA,A	NA,1	NA,inf	NA,inf	NA,0.268977	0.000190709	0.000381438
2	chr16:52946293:A:G	52946293	NA,G	NA,A	NA,1	NA,inf	NA,inf	NA,0.251954	0.000190667	0.000381356
2	chr16:52930244:C:G	52930244	NA,G	NA,C	NA,1	NA,-inf	NA,inf	NA,0.17115	0.000190596	0.000381204
2	chr16:53284540:A:G	53284540	NA,G	NA,A	NA,1	NA,inf	NA,inf	NA,0.314234	0.00019056	0.000381138
2	chr16:52955474:T:C	52955474	C,C	T,T	1,1	inf,inf	inf,inf	0.698086,0.651552	0.000190554	0.000381079
2	chr16:53503851:G:A	53503851	NA,A	NA,G	NA,1	NA,inf	NA,inf	NA,0.252958	0.000190543	0.000381103
2	chr16:52910315:A:G	52910315	G,G	A,A	1,1	-inf,inf	inf,inf	0.704778,0.671668	0.000190528	0.000381036
2	chr16:53249554:T:C	53249554	C,C	T,T	1,1	-inf,inf	inf,inf	0.488554,0.121958	0.000190523	0.000381061
2	chr16:52900995:G:C	52900995	NA,C	NA,G	NA,1	NA,inf	NA,inf	NA,0.268706	0.000190514	0.000381047
2	chr16:52853505:C:T	52853505	NA,T	NA,C	NA,1	NA,inf	NA,inf	NA,0.265302	0.000190462	0.000380945
2	chr16:52853228:C:T	52853228	NA,T	NA,C	NA,1	NA,inf	NA,inf	NA,0.265302	0.000190462	0.000380945
2	chr16:53004305:A:T	53004305	NA,T	NA,A	NA,1	NA,inf	NA,inf	NA,0.231641	0.000190441	0.0003809
2	chr16:52786627:G:A	52786627	NA,A	NA,G	NA,1	NA,inf	NA,inf	NA,0.297963	0.000190438	0.000380873
2	chr16:52852364:G:T	52852364	NA,T	NA,G	NA,1	NA,inf	NA,inf	NA,0.265079	0.000190421	0.000380861
2	chr16:52876922:A:AG	52876922	NA,AG	NA,A	NA,1	NA,-inf	NA,inf	NA,0.202621	0.00019036	0.000380733
2	chr16:52903049:T:C	52903049	NA,C	NA,T	NA,1	NA,inf	NA,inf	NA,0.267742	0.000190336	0.000380692
2	chr16:53137522:C:T	53137522	NA,T	NA,C	NA,1	NA,inf	NA,inf	NA,0.227273	0.000190318	0.000380631
2	chr16:53390532:A:G	53390532	NA,G	NA,A	NA,1	NA,-inf	NA,inf	NA,0.181549	0.000190244	0.000380506
2	chr16:53179899:A:G	53179899	NA,G	NA,A	NA,1	NA,inf	NA,inf	NA,0.225817	0.000190237	0.000380468
2	chr16:52816150:A:G	52816150	NA,G	NA,A	NA,1	NA,inf	NA,inf	NA,0.204884	0.000190225	0.000380452
2	chr16:52811237:G:A	52811237	NA,A	NA,G	NA,1	NA,inf	NA,inf	NA,0.273197	0.000190199	0.000380395
2	chr16:52787968:G:T	52787968	NA,T	NA,G	NA,1	NA,inf	NA,inf	NA,0.296724	0.000190182	0.000380363
2	chr16:53228035:G:A	53228035	NA,A	NA,G	NA,1	NA,-inf	NA,inf	NA,0.183204	0.000190159	0.000380332
2	chr16:53553360:C:T	53553360	T,NA	C,NA	1,NA	inf,NA	inf,NA	0.655505,NA	0.000190136	0.00038029
2	chr16:52970470:T:A	52970470	NA,A	NA,T	NA,1	NA,-inf	NA,inf	NA,0.245099	0.000190026	0.000380064
2	chr16:53317245:C:T	53317245	NA,T	NA,C	NA,1	NA,inf	NA,inf	NA,0.36681	0.000189942	0.000379903
2	chr16:53079752:G:A	53079752	NA,A	NA,G	NA,1	NA,inf	NA,inf	NA,0.266485	0.000189923	0.000379848
2	chr16:52767968:G:A	52767968	NA,A	NA,G	NA,1	NA,-inf	NA,inf	NA,0.207437	0.000189888	0.000379785
2	chr16:53377209:C:T	53377209	NA,T	NA,C	NA,1	NA,-inf	NA,inf	NA,0.165989	0.000189714	0.000379442
2	chr16:52791110:A:G	52791110	NA,G	NA,A	NA,1	NA,inf	NA,inf	NA,0.275595	0.000189691	0.000379402
2	chr16:52839502:G:A	52839502	NA,A	NA,G	NA,1	NA,inf	NA,inf	NA,0.276845	0.000189653	0.000379326
2	chr16:53027839:A:G	53027839	G,NA	A,NA	1,NA	-inf,NA	inf,NA	1.05968,NA	0.000189586	0.0003792
2	chr16:53450871:A:G	53450871	NA,G	NA,A	NA,1	NA,-inf	NA,inf	NA,0.211435	0.000189566	0.000379145
2	chr16:52975305:G:T	52975305	NA,T	NA,G	NA,1	NA,inf	NA,inf	NA,0.273462	0.000189566	0.000379151
2	chr16:52965729:G:GT	52965729	NA,GT	NA,G	NA,1	NA,inf	NA,inf	NA,0.277628	0.000189447	0.000378911
2	chr16:52811259:G:A	52811259	NA,A	NA,G	NA,1	NA,inf	NA,inf	NA,0.268572	0.000189403	0.000378805
2	chr16:52782165:C:G	52782165	NA,G	NA,C	NA,1	NA,-inf	NA,inf	NA,0.218597	0.000189315	0.000378644
2	chr16:53512790:C:T	53512790	NA,T	NA,C	NA,1	NA,inf	NA,inf	NA,0.223037	0.000189185	0.000378386
2	chr16:52813305:T:C	52813305	NA,C	NA,T	NA,1	NA,inf	NA,inf	NA,0.266879	0.000189128	0.000378255
2	chr16:53445946:TAAGTAGAA:T	53445946	NA,T	NA,TAAGTAGAA	NA,1	NA,-inf	NA,inf	NA,0.194095	0.000189087	0.00037819
2	chr16:52806849:T:A	52806849	NA,A	NA,T	NA,1	NA,inf	NA,inf	NA,0.266802	0.000188978	0.000377955
2	chr16:52809120:C:T	52809120	NA,T	NA,C	NA,1	NA,inf	NA,inf	NA,0.266148	0.000188925	0.000377848
2	chr16:52956776:G:A	52956776	NA,A	NA,G	NA,1	NA,inf	NA,inf	NA,0.173809	0.000188842	0.000377693
2	chr16:52741938:T:C	52741938	C,NA	T,NA	1,NA	inf,NA	inf,NA	0.416462,NA	0.000188818	0.000377651
2	chr16:52889726:T:C	52889726	NA,C	NA,T	NA,1	NA,inf	NA,inf	NA,0.260912	0.000188802	0.000377624
2	chr16:52865647:C:A	52865647	NA,A	NA,C	NA,1	NA,-inf	NA,inf	NA,0.167383	0.000188793	0.000377609
2	chr16:52714924:A:G	52714924	NA,G	NA,A	NA,1	NA,inf	NA,inf	NA,0.273451	0.000188786	0.000377565
2	chr16:53164770:C:T	53164770	NA,T	NA,C	NA,1	NA,inf	NA,inf	NA,0.19132	0.000188763	0.000377529
2	chr16:53499201:C:T	53499201	NA,T	NA,C	NA,1	NA,inf	NA,inf	NA,0.280379	0.000188744	0.000377499
2	chr16:52761826:C:A	52761826	NA,A	NA,C	NA,1	NA,inf	NA,inf	NA,0.224659	0.000188735	0.000377484
2	chr16:53475081:G:A	53475081	NA,A	NA,G	NA,1	NA,inf	NA,inf	NA,0.247747	0.000188717	0.000377452
2	chr16:52886004:T:C	52886004	NA,C	NA,T	NA,1	NA,inf	NA,inf	NA,0.260348	0.000188707	0.000377433
2	chr16:53472931:T:A	53472931	NA,A	NA,T	NA,1	NA,inf	NA,inf	NA,0.247477	0.000188673	0.000377365
2	chr16:53077363:G:A	53077363	NA,A	NA,G	NA,1	NA,inf	NA,inf	NA,0.252529	0.0001886	0.000377203
2	chr16:52813104:A:G	52813104	NA,G	NA,A	NA,1	NA,inf	NA,inf	NA,0.263595	0.000188538	0.000377075
2	chr16:53543619:C:T	53543619	NA,T	NA,C	NA,1	NA,-inf	NA,inf	NA,0.226212	0.000188519	0.000377056
2	chr16:53392070:T:C	53392070	NA,C	NA,T	NA,1	NA,-inf	NA,inf	NA,0.171667	0.000188396	0.000376808
2	chr16:52862895:T:C	52862895	NA,C	NA,T	NA,1	NA,-inf	NA,inf	NA,0.164823	0.000188393	0.000376811
2	chr16:53405765:TACA:T	53405765	NA,T	NA,TACA	NA,1	NA,-inf	NA,inf	NA,0.26952	0.0001882	0.000376418
2	chr16:52686047:T:C	52686047	NA,C	NA,T	NA,1	NA,-inf	NA,inf	NA,0.175676	0.000188178	0.000376369
2	chr16:52938648:G:A	52938648	NA,A	NA,G	NA,1	NA,inf	NA,inf	NA,0.230248	0.000188166	0.00037635
2	chr16:53439024:T:C	53439024	NA,C	NA,T	NA,1	NA,-inf	NA,inf	NA,0.37394	0.000188117	0.000376258
2	chr16:52721163:C:T	52721163	NA,T	NA,C	NA,1	NA,-inf	NA,inf	NA,0.201939	0.000188032	0.000376078
2	chr16:52878945:A:G	52878945	NA,G	NA,A	NA,1	NA,inf	NA,inf	NA,0.266985	0.000188007	0.000376035
2	chr16:52952395:G:A	52952395	A,A	G,G	1,1	inf,inf	inf,inf	0.767282,0.538723	0.00018789	0.00037575
2	chr16:52865887:C:T	52865887	NA,T	NA,C	NA,1	NA,-inf	NA,inf	NA,0.162451	0.000187848	0.000375719
2	chr16:52864883:T:C	52864883	NA,C	NA,T	NA,1	NA,-inf	NA,inf	NA,0.162451	0.000187848	0.000375719
2	chr16:53543078:T:C	53543078	NA,C	NA,T	NA,1	NA,inf	NA,inf	NA,0.12065	0.000187691	0.000375397
2	chr16:53348822:G:C	53348822	NA,C	NA,G	NA,1	NA,-inf	NA,inf	NA,0.153043	0.000187602	0.000375219
2	chr16:53393614:G:T	53393614	NA,T	NA,G	NA,1	NA,inf	NA,inf	NA,0.215134	0.00018756	0.000375135
2	chr16:52810160:T:C	52810160	NA,C	NA,T	NA,1	NA,inf	NA,inf	NA,0.257729	0.000187496	0.00037499
2	chr16:52891155:G:A	52891155	NA,A	NA,G	NA,1	NA,-inf	NA,inf	NA,0.246246	0.000187487	0.000374995
2	chr16:53541148:G:A	53541148	NA,A	NA,G	NA,1	NA,-inf	NA,inf	NA,0.201432	0.000187464	0.000374945
2	chr16:53295149:C:T	53295149	NA,T	NA,C	NA,1	NA,-inf	NA,inf	NA,0.115237	0.000187448	0.000374911
2	chr16:53401517:T:C	53401517	NA,C	NA,T	NA,1	NA,-inf	NA,inf	NA,0.211474	0.000187403	0.000374821
2	chr16:52832344:G:A	52832344	NA,A	NA,G	NA,1	NA,inf	NA,inf	NA,0.264073	0.000187399	0.000374818
2	chr16:53052076:A:G	53052076	NA,G	NA,A	NA,1	NA,inf	NA,inf	NA,0.0307393	0.000187388	0.000374789
2	chr16:53372751:T:C	53372751	NA,C	NA,T	NA,1	NA,-inf	NA,inf	NA,0.173311	0.000187386	0.000374789
2	chr16:52808128:C:T	52808128	NA,T	NA,C	NA,1	NA,inf	NA,inf	NA,0.256861	0.000187367	0.000374734
2	chr16:53231512:A:G	53231512	NA,G	NA,A	NA,1	NA,-inf	NA,inf	NA,0.114523	0.000187301	0.000374617
2	chr16:52784740:C:A	52784740	NA,A	NA,C	NA,1	NA,inf	NA,inf	NA,0.279071	0.000187251	0.000374501
2	chr16:53554899:C:T	53554899	NA,T	NA,C	NA,1	NA,-inf	NA,inf	NA,0.233016	0.000187248	0.000374515
2	chr16:52686227:T:A	52686227	NA,A	NA,T	NA,1	NA,-inf	NA,inf	NA,0.170761	0.000187238	0.000374491
2	chr16:52710000:T:C	52710000	NA,C	NA,T	NA,1	NA,inf	NA,inf	NA,0.261382	0.000187179	0.000374353
2	chr16:52866008:T:C	52866008	C,C	T,T	1,1	-inf,-inf	inf,inf	0.621705,1.03054	0.000187173	0.000374351
2	chr16:53462902:A:G	53462902	NA,G	NA,A	NA,1	NA,inf	NA,inf	NA,0.238509	0.000187151	0.000374319
2	chr16:52945518:A:T	52945518	NA,T	NA,A	NA,1	NA,inf	NA,inf	NA,0.231418	0.000187035	0.000374092
2	chr16:52943107:A:G	52943107	NA,G	NA,A	NA,1	NA,inf	NA,inf	NA,0.230977	0.000186963	0.000373949
2	chr16:52900668:T:A	52900668	NA,A	NA,T	NA,1	NA,-inf	NA,inf	NA,0.242214	0.000186924	0.00037387
2	chr16:53386768:T:C	53386768	NA,C	NA,T	NA,1	NA,inf	NA,inf	NA,0.294519	0.00018686	0.000373738
2	chr16:53390360:A:G	53390360	NA,G	NA,A	NA,1	NA,-inf	NA,inf	NA,0.161386	0.000186821	0.000373658
2	chr16:53205093:T:G	53205093	NA,G	NA,T	NA,1	NA,inf	NA,inf	NA,0.178091	0.000186805	0.000373615
2	chr16:52810503:A:G	52810503	NA,G	NA,A	NA,1	NA,inf	NA,inf	NA,0.253011	0.000186782	0.000373565
2	chr16:53380176:TG:T	53380176	NA,T	NA,TG	NA,1	NA,inf	NA,inf	NA,0.234193	0.000186748	0.000373489
2	chr16:53494778:T:G	53494778	NA,G	NA,T	NA,1	NA,inf	NA,inf	NA,0.231537	0.000186723	0.000373464
2	chr16:52962790:AG:A	52962790	NA,A	NA,AG	NA,1	NA,inf	NA,inf	NA,0.196045	0.000186713	0.000373446
2	chr16:52947791:TA:T	52947791	NA,T	NA,TA	NA,1	NA,inf	NA,inf	NA,0.229447	0.000186707	0.000373437
2	chr16:52944585:AAG:A	52944585	NA,A	NA,AAG	NA,1	NA,inf	NA,inf	NA,0.229239	0.000186671	0.000373364
2	chr16:52744910:T:C	52744910	NA,C	NA,T	NA,1	NA,inf	NA,inf	NA,0.203429	0.000186617	0.000373251
2	chr16:53552573:G:A	53552573	NA,A	NA,G	NA,1	NA,inf	NA,inf	NA,0.221975	0.000186613	0.000373243
2	chr16:52942994:A:G	52942994	NA,G	NA,A	NA,1	NA,inf	NA,inf	NA,0.228822	0.000186597	0.000373216
2	chr16:52853772:T:C	52853772	NA,C	NA,T	NA,1	NA,-inf	NA,inf	NA,0.181526	0.000186587	0.000373187
2	chr16:53349230:G:A	53349230	A,NA	G,NA	1,NA	inf,NA	inf,NA	0.712989,NA	0.000186567	0.000373153
2	chr16:53495651:C:G	53495651	NA,G	NA,C	NA,1	NA,-inf	NA,inf	NA,0.23016	0.000186553	0.000373124
2	chr16:53215951:C:T	53215951	T,T	C,C	1,1	-inf,inf	inf,inf	0.455405,0.000798677	0.000186475	0.000372962
2	chr16:53335660:A:G	53335660	NA,G	NA,A	NA,1	NA,-inf	NA,inf	NA,0.104932	0.000186448	0.00037291
2	chr16:53421201:T:C	53421201	NA,C	NA,T	NA,1	NA,inf	NA,inf	NA,0.29768	0.000186339	0.000372694
2	chr16:53014799:T:C	53014799	NA,C	NA,T	NA,1	NA,-inf	NA,inf	NA,0.197466	0.000186291	0.000372593
2	chr16:53530127:G:A	53530127	NA,A	NA,G	NA,1	NA,-inf	NA,inf	NA,0.158694	0.000186165	0.000372348
2	chr16:52815609:G:T	52815609	NA,T	NA,G	NA,1	NA,inf	NA,inf	NA,0.242794	0.000186164	0.000372328
2	chr16:52814420:T:C	52814420	NA,C	NA,T	NA,1	NA,inf	NA,inf	NA,0.182053	0.000186126	0.000372255
2	chr16:53066659:CCATA:C	53066659	NA,C	NA,CCATA	NA,1	NA,inf	NA,inf	NA,0.333092	0.000186098	0.000372215
2	chr16:52769383:C:T	52769383	NA,T	NA,C	NA,1	NA,inf	NA,inf	NA,0.239415	0.000185987	0.000371993
2	chr16:53107950:A:G	53107950	NA,G	NA,A	NA,1	NA,-inf	NA,inf	NA,0.24817	0.000185962	0.000371944
2	chr16:53144923:T:C	53144923	NA,C	NA,T	NA,1	NA,-inf	NA,inf	NA,0.100889	0.000185946	0.000371908
2	chr16:52890555:C:T	52890555	NA,T	NA,C	NA,1	NA,-inf	NA,inf	NA,0.23596	0.000185826	0.000371674
2	chr16:53358317:G:A	53358317	NA,A	NA,G	NA,1	NA,inf	NA,inf	NA,0.203249	0.000185822	0.00037166
2	chr16:52953507:T:G	52953507	NA,G	NA,T	NA,1	NA,-inf	NA,inf	NA,0.144444	0.000185817	0.000371646
2	chr16:52967019:T:A	52967019	NA,A	NA,T	NA,1	NA,-inf	NA,inf	NA,0.169877	0.00018579	0.000371595
2	chr16:52873511:A:G	52873511	NA,G	NA,A	NA,1	NA,inf	NA,inf	NA,0.253377	0.000185735	0.000371489
2	chr16:52622964:G:A	52622964	NA,A	NA,G	NA,1	NA,-inf	NA,inf	NA,0.22006	0.000185711	0.000371436
2	chr16:53113461:T:C	53113461	NA,C	NA,T	NA,1	NA,inf	NA,inf	NA,0.364552	0.000185707	0.000371436
2	chr16:52787314:G:A	52787314	NA,A	NA,G	NA,1	NA,-inf	NA,inf	NA,0.17235	0.000185537	0.000371089
2	chr16:53059292:T:C	53059292	NA,C	NA,T	NA,1	NA,inf	NA,inf	NA,0.24018	0.000185495	0.000371009
2	chr16:53394253:G:C	53394253	NA,C	NA,G	NA,1	NA,-inf	NA,inf	NA,0.137606	0.000185486	0.000370987
2	chr16:52867576:T:C	52867576	C,C	T,T	1,1	-inf,-inf	inf,inf	0.615594,1.03066	0.000185459	0.000370923
2	chr16:53015427:G:A	53015427	NA,A	NA,G	NA,1	NA,-inf	NA,inf	NA,0.192215	0.000185417	0.000370845
2	chr16:52810958:T:C	52810958	NA,C	NA,T	NA,1	NA,inf	NA,inf	NA,0.23358	0.000185347	0.000370713
2	chr16:53365649:G:T	53365649	NA,T	NA,G	NA,1	NA,-inf	NA,inf	NA,0.160264	0.000185274	0.000370565
2	chr16:53341733:G:C	53341733	C,C	G,G	1,1	-inf,-inf	inf,inf	7.12188,0.818328	0.000185251	0.00319178
2	chr16:52726197:C:T	52726197	NA,T	NA,C	NA,1	NA,-inf	NA,inf	NA,0.185985	0.000185246	0.000370505
2	chr16:52981150:G:A	52981150	NA,A	NA,G	NA,1	NA,-inf	NA,inf	NA,0.219162	0.00018523	0.000370473
2	chr16:53449214:C:T	53449214	NA,T	NA,C	NA,1	NA,inf	NA,inf	NA,0.0973192	0.000185185	0.000370386
2	chr16:53444408:C:T	53444408	NA,T	NA,C	NA,1	NA,inf	NA,inf	NA,0.226204	0.000185183	0.000370384
2	chr16:52821109:G:T	52821109	NA,T	NA,G	NA,1	NA,inf	NA,inf	NA,0.176105	0.000185146	0.000370295
2	chr16:52813347:G:C	52813347	NA,C	NA,G	NA,1	NA,inf	NA,inf	NA,0.232296	0.000185145	0.000370309
2	chr16:53452927:C:T	53452927	NA,T	NA,C	NA,1	NA,-inf	NA,inf	NA,0.244673	0.000185135	0.000370287
2	chr16:53539534:C:A	53539534	NA,A	NA,C	NA,1	NA,-inf	NA,inf	NA,0.189178	0.000185028	0.000370071
2	chr16:53357477:T:C	53357477	NA,C	NA,T	NA,1	NA,inf	NA,inf	NA,0.238027	0.000184977	0.000369955
2	chr16:52918645:C:T	52918645	NA,T	NA,C	NA,1	NA,-inf	NA,inf	NA,0.17137	0.00018495	0.000369912
2	chr16:52758756:A:G	52758756	G,NA	A,NA	1,NA	inf,NA	inf,NA	0.598852,NA	0.000184799	0.000369616
2	chr16:52627369:A:G	52627369	NA,G	NA,A	NA,1	NA,-inf	NA,inf	NA,0.171588	0.000184796	0.000369607
2	chr16:52955880:T:C	52955880	C,C	T,T	1,1	inf,inf	inf,inf	0.689356,0.639699	0.000184789	0.000369551
2	chr16:53184455:A:G	53184455	NA,G	NA,A	NA,1	NA,inf	NA,inf	NA,0.167136	0.000184734	0.000369474
2	chr16:53485043:T:C	53485043	NA,C	NA,T	NA,1	NA,inf	NA,inf	NA,0.224436	0.000184729	0.000369475
2	chr16:53430866:C:T	53430866	NA,T	NA,C	NA,1	NA,inf	NA,inf	NA,0.18841	0.000184711	0.000369438
2	chr16:53578220:G:T	53578220	NA,T	NA,G	NA,1	NA,inf	NA,inf	NA,0.201349	0.000184702	0.000369421
2	chr16:52650714:G:T	52650714	NA,T	NA,G	NA,1	NA,-inf	NA,inf	NA,0.186361	0.000184634	0.000369282
2	chr16:53443213:T:G	53443213	NA,G	NA,T	NA,1	NA,inf	NA,inf	NA,0.223268	0.000184631	0.000369281
2	chr16:52939126:T:C	52939126	NA,C	NA,T	NA,1	NA,-inf	NA,inf	NA,0.204628	0.000184609	0.000369233
2	chr16:52939040:T:C	52939040	NA,C	NA,T	NA,1	NA,-inf	NA,inf	NA,0.204539	0.000184596	0.000369207
2	chr16:53279481:G:A	53279481	NA,A	NA,G	NA,1	NA,inf	NA,inf	NA,0.295491	0.000184585	0.000369189
2	chr16:53291270:G:T	53291270	NA,T	NA,G	NA,1	NA,inf	NA,inf	NA,0.33026	0.000184555	0.000369129
2	chr16:53172985:A:G	53172985	NA,G	NA,A	NA,1	NA,inf	NA,inf	NA,0.16533	0.000184485	0.000368976
2	chr16:53582075:A:T	53582075	NA,T	NA,A	NA,1	NA,-inf	NA,inf	NA,0.153195	0.000184435	0.000368885
2	chr16:52903773:G:C	52903773	C,C	G,G	1,1	inf,inf	inf,inf	0.861263,0.564059	0.000184367	0.0003687
2	chr16:53332538:T:A	53332538	NA,A	NA,T	NA,1	NA,inf	NA,inf	NA,0.166218	0.000184268	0.000368541
2	chr16:53576536:A:G	53576536	NA,G	NA,A	NA,1	NA,inf	NA,inf	NA,0.198524	0.000184252	0.00036852
2	chr16:53505431:A:G	53505431	NA,G	NA,A	NA,1	NA,inf	NA,inf	NA,0.187948	0.00018424	0.000368495
2	chr16:52837993:C:T	52837993	NA,T	NA,C	NA,1	NA,inf	NA,inf	NA,0.226989	0.000184102	0.000368224
2	chr16:53398315:T:C	53398315	NA,C	NA,T	NA,1	NA,-inf	NA,inf	NA,0.177202	0.000184083	0.000368181
2	chr16:53035869:G:T	53035869	NA,T	NA,G	NA,1	NA,-inf	NA,inf	NA,0.295073	0.000184075	0.000368168
2	chr16:52884096:C:T	52884096	NA,T	NA,C	NA,1	NA,inf	NA,inf	NA,0.254676	0.00018407	0.000368161
2	chr16:52716038:A:G	52716038	NA,G	NA,A	NA,1	NA,inf	NA,inf	NA,0.243539	0.000184037	0.000368071
2	chr16:52823376:G:A	52823376	NA,A	NA,G	NA,1	NA,-inf	NA,inf	NA,0.154793	0.000184021	0.00036806
2	chr16:53423649:T:G	53423649	NA,G	NA,T	NA,1	NA,-inf	NA,inf	NA,0.191386	0.000184018	0.000368053
2	chr16:52866310:G:A	52866310	NA,A	NA,G	NA,1	NA,inf	NA,inf	NA,0.24177	0.000183942	0.000367905
2	chr16:53113502:G:A	53113502	NA,A	NA,G	NA,1	NA,-inf	NA,inf	NA,0.235302	0.00018394	0.0003679
2	chr16:52865299:A:T	52865299	NA,T	NA,A	NA,1	NA,inf	NA,inf	NA,0.241209	0.000183896	0.000367813
2	chr16:52949928:G:A	52949928	NA,A	NA,G	NA,1	NA,-inf	NA,inf	NA,0.168771	0.000183829	0.000367672
2	chr16:52885654:G:A	52885654	A,A	G,G	1,1	inf,inf	inf,inf	0.903587,0.507574	0.000183684	0.00036734
2	chr16:53387796:A:G	53387796	G,NA	A,NA	1,NA	inf,NA	inf,NA	0.607495,NA	0.000183663	0.000367344
2	chr16:53223729:A:G	53223729	NA,G	NA,A	NA,1	NA,-inf	NA,inf	NA,0.117045	0.000183567	0.000367148
2	chr16:52730703:A:G	52730703	NA,G	NA,A	NA,1	NA,-inf	NA,inf	NA,0.176021	0.000183473	0.000366959
2	chr16:53277502:A:G	53277502	G,G	A,A	1,1	-inf,-inf	inf,inf	0.435462,0.00972699	0.000183456	0.000366925
2	chr16:53249756:T:C	53249756	NA,C	NA,T	NA,1	NA,inf	NA,inf	NA,0.159928	0.000183412	0.000366831
2	chr16:53414505:C:T	53414505	NA,T	NA,C	NA,1	NA,-inf	NA,inf	NA,0.187335	0.000183329	0.000366675
2	chr16:53406527:A:G	53406527	NA,G	NA,A	NA,1	NA,-inf	NA,inf	NA,0.232856	0.000183319	0.000366656
2	chr16:52680799:G:A	52680799	NA,A	NA,G	NA,1	NA,-inf	NA,inf	NA,0.168518	0.000183296	0.000366608
2	chr16:52725656:C:T	52725656	NA,T	NA,C	NA,1	NA,-inf	NA,inf	NA,0.172153	0.000183282	0.000366578
2	chr16:53455984:C:G	53455984	NA,G	NA,C	NA,1	NA,-inf	NA,inf	NA,0.187243	0.000183248	0.000366512
2	chr16:52807143:C:T	52807143	NA,T	NA,C	NA,1	NA,-inf	NA,inf	NA,0.141051	0.000183195	0.000366405
2	chr16:52814363:G:A	52814363	NA,A	NA,G	NA,1	NA,-inf	NA,inf	NA,0.140079	0.000183188	0.000366392
2	chr16:52687897:A:G	52687897	NA,G	NA,A	NA,1	NA,-inf	NA,inf	NA,0.172606	0.000183119	0.000366253
2	chr16:53493277:C:T	53493277	NA,T	NA,C	NA,1	NA,inf	NA,inf	NA,0.209282	0.000182992	0.000366002
2	chr16:52744195:C:T	52744195	NA,T	NA,C	NA,1	NA,inf	NA,inf	NA,0.20789	0.000182912	0.000365841
2	chr16:53503880:C:T	53503880	NA,T	NA,C	NA,1	NA,inf	NA,inf	NA,0.211379	0.00018287	0.000365758
2	chr16:52696147:C:T	52696147	NA,T	NA,C	NA,1	NA,-inf	NA,inf	NA,0.158337	0.000182749	0.000365514
2	chr16:52742961:CAACT:C	52742961	NA,C	NA,CAACT	NA,1	NA,inf	NA,inf	NA,0.184668	0.000182738	0.000365495
2	chr16:53291161:C:A	53291161	NA,A	NA,C	NA,1	NA,inf	NA,inf	NA,0.157263	0.000182721	0.000365449
2	chr16:52627233:T:C	52627233	NA,C	NA,T	NA,1	NA,-inf	NA,inf	NA,0.202064	0.000182677	0.000365368
2	chr16:53252427:A:G	53252427	G,NA	A,NA	1,NA	-inf,NA	inf,NA	1.49807,NA	0.00018252	0.000365089
2	chr16:53415576:CAG:C	53415576	NA,C	NA,CAG	NA,1	NA,inf	NA,inf	NA,0.0826581	0.000182508	0.000365031
2	chr16:53422905:T:A	53422905	NA,A	NA,T	NA,1	NA,-inf	NA,inf	NA,0.181471	0.000182497	0.000365011
2	chr16:52628908:T:C	52628908	NA,C	NA,T	NA,1	NA,-inf	NA,inf	NA,0.161171	0.000182485	0.000364982
2	chr16:52841596:T:G	52841596	NA,G	NA,T	NA,1	NA,-inf	NA,inf	NA,0.165573	0.000182457	0.000364924
2	chr16:53024064:A:G	53024064	G,NA	A,NA	1,NA	inf,NA	inf,NA	0.800305,NA	0.000182445	0.000364912
2	chr16:52717975:T:C	52717975	NA,C	NA,T	NA,1	NA,-inf	NA,inf	NA,0.156095	0.000182405	0.000364825
2	chr16:52725493:T:C	52725493	NA,C	NA,T	NA,1	NA,inf	NA,inf	NA,0.244067	0.000182248	0.000364489
2	chr16:52956253:A:G	52956253	NA,G	NA,A	NA,1	NA,inf	NA,inf	NA,0.215591	0.000182247	0.000364513
2	chr16:53411713:A:G	53411713	NA,G	NA,A	NA,1	NA,-inf	NA,inf	NA,0.164243	0.000182212	0.00036444
2	chr16:52827684:G:A	52827684	NA,A	NA,G	NA,1	NA,inf	NA,inf	NA,0.212956	0.000182172	0.000364365
2	chr16:53025180:G:A	53025180	NA,A	NA,G	NA,1	NA,inf	NA,inf	NA,0.0987231	0.000182079	0.000364176
2	chr16:53510161:T:C	53510161	NA,C	NA,T	NA,1	NA,-inf	NA,inf	NA,0.265644	0.000181916	0.000363847
2	chr16:53574892:A:C	53574892	NA,C	NA,A	NA,1	NA,inf	NA,inf	NA,0.183137	0.000181839	0.000363695
2	chr16:52775804:A:G	52775804	NA,G	NA,A	NA,1	NA,inf	NA,inf	NA,0.209796	0.000181824	0.000363665
2	chr16:52989410:T:C	52989410	NA,C	NA,T	NA,1	NA,-inf	NA,inf	NA,0.163545	0.000181802	0.000363619
2	chr16:52964267:G:A	52964267	NA,A	NA,G	NA,1	NA,inf	NA,inf	NA,0.163958	0.00018176	0.000363532
2	chr16:52848430:A:AAG	52848430	NA,AAG	NA,A	NA,1	NA,-inf	NA,inf	NA,0.14991	0.000181723	0.000363461
2	chr16:53509805:G:A	53509805	NA,A	NA,G	NA,1	NA,-inf	NA,inf	NA,0.264709	0.000181685	0.000363386
2	chr16:52868611:G:C	52868611	C,C	G,G	1,1	inf,inf	inf,inf	0.876664,0.541936	0.00018168	0.00036332
2	chr16:52792403:C:A	52792403	NA,A	NA,C	NA,1	NA,-inf	NA,inf	NA,0.155556	0.000181657	0.000363329
2	chr16:52815288:T:G	52815288	NA,G	NA,T	NA,1	NA,inf	NA,inf	NA,0.216434	0.0001816	0.000363203
2	chr16:53070487:T:TC	53070487	NA,TC	NA,T	NA,1	NA,inf	NA,inf	NA,0.15313	0.00018158	0.000363176
2	chr16:53004200:G:A	53004200	NA,A	NA,G	NA,1	NA,inf	NA,inf	NA,0.188488	0.000181569	0.000363154
2	chr16:53088520:C:T	53088520	NA,T	NA,C	NA,1	NA,inf	NA,inf	NA,0.314522	0.000181562	0.000363144
2	chr16:53396191:A:G	53396191	NA,G	NA,A	NA,1	NA,-inf	NA,inf	NA,0.22167	0.000181561	0.00036314
2	chr16:52695975:C:G	52695975	NA,G	NA,C	NA,1	NA,-inf	NA,inf	NA,0.132305	0.000181548	0.000363111
2	chr16:52830622:T:C	52830622	C,NA	T,NA	1,NA	inf,NA	inf,NA	0.530005,NA	0.000181539	0.000363095
2	chr16:52889530:A:G	52889530	NA,G	NA,A	NA,1	NA,-inf	NA,inf	NA,0.144326	0.000181487	0.000362991
2	chr16:52950266:C:T	52950266	NA,T	NA,C	NA,1	NA,inf	NA,inf	NA,0.197304	0.000181479	0.00036298
2	chr16:53492454:T:C	53492454	NA,C	NA,T	NA,1	NA,inf	NA,inf	NA,0.201722	0.000181442	0.000362902
2	chr16:53039573:C:T	53039573	NA,T	NA,C	NA,1	NA,-inf	NA,inf	NA,0.238252	0.000181434	0.000362886
2	chr16:52731453:T:C	52731453	NA,C	NA,T	NA,1	NA,-inf	NA,inf	NA,0.150872	0.000181429	0.000362873
2	chr16:53476794:C:T	53476794	NA,T	NA,C	NA,1	NA,-inf	NA,inf	NA,0.195832	0.000181372	0.000362762
2	chr16:52947790:T:C	52947790	NA,C	NA,T	NA,1	NA,inf	NA,inf	NA,0.195096	0.000181358	0.000362738
2	chr16:53082268:T:C	53082268	NA,C	NA,T	NA,1	NA,-inf	NA,inf	NA,0.125349	0.000181336	0.00036269
2	chr16:53618948:C:T	53618948	NA,T	NA,C	NA,1	NA,-inf	NA,inf	NA,0.165866	0.000181318	0.000362656
2	chr16:53345019:T:C	53345019	NA,C	NA,T	NA,1	NA,inf	NA,inf	NA,0.205007	0.000181141	0.000362294
2	chr16:53003447:A:G	53003447	NA,G	NA,A	NA,1	NA,inf	NA,inf	NA,0.229865	0.000181122	0.000362263
2	chr16:52988036:C:T	52988036	T,T	C,C	1,1	inf,-inf	inf,inf	0.874555,0.673514	0.000181079	0.000362117
2	chr16:53026219:G:A	53026219	NA,A	NA,G	NA,1	NA,-inf	NA,inf	NA,0.152503	0.000181071	0.000362158
2	chr16:52693888:C:T	52693888	NA,T	NA,C	NA,1	NA,-inf	NA,inf	NA,0.159589	0.000181069	0.000362154
2	chr16:52804109:A:T	52804109	NA,T	NA,A	NA,1	NA,-inf	NA,inf	NA,0.128632	0.000181059	0.000362134
2	chr16:53538052:G:A	53538052	A,NA	G,NA	1,NA	inf,NA	inf,NA	0.608694,NA	0.000181051	0.000362121
2	chr16:52760924:A:T	52760924	NA,T	NA,A	NA,1	NA,inf	NA,inf	NA,0.160536	0.000181024	0.000362067
2	chr16:53105876:T:C	53105876	NA,C	NA,T	NA,1	NA,-inf	NA,inf	NA,0.215902	0.000181004	0.000362028
2	chr16:52714086:G:A	52714086	NA,A	NA,G	NA,1	NA,inf	NA,inf	NA,0.221254	0.000180978	0.000361956
2	chr16:53397696:T:A	53397696	NA,A	NA,T	NA,1	NA,-inf	NA,inf	NA,0.216796	0.000180963	0.000361944
2	chr16:53397924:A:G	53397924	NA,G	NA,A	NA,1	NA,-inf	NA,inf	NA,0.143204	0.000180902	0.000361819
2	chr16:52679248:A:C	52679248	NA,C	NA,A	NA,1	NA,-inf	NA,inf	NA,0.1995	0.000180813	0.000361641
2	chr16:52685484:T:C	52685484	NA,C	NA,T	NA,1	NA,-inf	NA,inf	NA,0.158182	0.000180788	0.000361591
2	chr16:52961007:A:G	52961007	NA,G	NA,A	NA,1	NA,-inf	NA,inf	NA,0.171251	0.000180784	0.00036158
2	chr16:53455479:G:C	53455479	NA,C	NA,G	NA,1	NA,-inf	NA,inf	NA,0.214414	0.000180673	0.000361364
2	chr16:52682748:G:T	52682748	NA,T	NA,G	NA,1	NA,-inf	NA,inf	NA,0.155714	0.000180581	0.000361178
2	chr16:52649395:T:G	52649395	NA,G	NA,T	NA,1	NA,-inf	NA,inf	NA,0.181919	0.000180492	0.000361
2	chr16:52727145:A:G	52727145	NA,G	NA,A	NA,1	NA,-inf	NA,inf	NA,0.155933	0.000180453	0.000360921
2	chr16:52715692:C:T	52715692	NA,T	NA,C	NA,1	NA,inf	NA,inf	NA,0.204883	0.000180394	0.000360807
2	chr16:52848337:G:A	52848337	NA,A	NA,G	NA,1	NA,-inf	NA,inf	NA,0.193639	0.00018034	0.000360694
2	chr16:52684877:G:A	52684877	NA,A	NA,G	NA,1	NA,-inf	NA,inf	NA,0.143489	0.000180312	0.000360639
2	chr16:52959266:C:T	52959266	T,NA	C,NA	1,NA	inf,NA	inf,NA	0.220572,NA	0.000180305	0.000360624
2	chr16:53053284:C:T	53053284	T,T	C,C	1,1	inf,-inf	inf,inf	0.730525,0.0796695	0.000180246	0.000360511
2	chr16:53431528:G:A	53431528	NA,A	NA,G	NA,1	NA,inf	NA,inf	NA,0.193338	0.000180166	0.00036035
2	chr16:52697478:A:G	52697478	NA,G	NA,A	NA,1	NA,-inf	NA,inf	NA,0.153177	0.000180137	0.000360288
2	chr16:52687288:T:C	52687288	NA,C	NA,T	NA,1	NA,-inf	NA,inf	NA,0.153263	0.000180123	0.00036026
2	chr16:53168893:C:T	53168893	T,NA	C,NA	1,NA	-inf,NA	inf,NA	0.0994281,NA	0.00018011	0.000360232
2	chr16:53415265:T:G	53415265	NA,G	NA,T	NA,1	NA,-inf	NA,inf	NA,0.165209	0.000180099	0.000360214
2	chr16:53283549:G:A	53283549	NA,A	NA,G	NA,1	NA,-inf	NA,inf	NA,0.1116	0.000180097	0.00036021
2	chr16:53457960:C:T	53457960	NA,T	NA,C	NA,1	NA,inf	NA,inf	NA,0.191468	0.00018004	0.000360099
2	chr16:52689459:T:C	52689459	NA,C	NA,T	NA,1	NA,-inf	NA,inf	NA,0.152049	0.000179966	0.000359947
2	chr16:52803862:AG:A	52803862	NA,A	NA,AG	NA,1	NA,-inf	NA,inf	NA,0.15834	0.000179946	0.000359914
2	chr16:52962498:AC:A	52962498	NA,A	NA,AC	NA,1	NA,-inf	NA,inf	NA,0.165411	0.000179944	0.0003599
2	chr16:53486342:G:A	53486342	NA,A	NA,G	NA,1	NA,-inf	NA,inf	NA,0.209166	0.000179926	0.00035987
2	chr16:52689265:AT:A	52689265	NA,A	NA,AT	NA,1	NA,-inf	NA,inf	NA,0.151404	0.000179878	0.000359771
2	chr16:53420399:A:G	53420399	NA,G	NA,A	NA,1	NA,-inf	NA,inf	NA,0.208521	0.000179839	0.000359696
2	chr16:53265304:A:G	53265304	NA,G	NA,A	NA,1	NA,inf	NA,inf	NA,0.13864	0.000179833	0.000359673
2	chr16:52763769:T:G	52763769	NA,G	NA,T	NA,1	NA,inf	NA,inf	NA,0.194068	0.00017983	0.000359681
2	chr16:53237801:A:G	53237801	NA,G	NA,A	NA,1	NA,inf	NA,inf	NA,0.136076	0.00017982	0.000359649
2	chr16:53412958:G:A	53412958	NA,A	NA,G	NA,1	NA,-inf	NA,inf	NA,0.208357	0.000179816	0.00035965
2	chr16:53076523:C:T	53076523	NA,T	NA,C	NA,1	NA,-inf	NA,inf	NA,0.115038	0.00017979	0.000359596
2	chr16:52813977:G:A	52813977	NA,A	NA,G	NA,1	NA,inf	NA,inf	NA,0.19576	0.00017977	0.000359558
2	chr16:53463339:G:A	53463339	NA,A	NA,G	NA,1	NA,-inf	NA,inf	NA,0.208031	0.000179768	0.000359555
2	chr16:52973913:C:G	52973913	NA,G	NA,C	NA,1	NA,-inf	NA,inf	NA,0.222294	0.000179705	0.000359427
2	chr16:53446382:C:G	53446382	NA,G	NA,C	NA,1	NA,inf	NA,inf	NA,0.154666	0.000179698	0.000359413
2	chr16:52672282:G:A	52672282	NA,A	NA,G	NA,1	NA,-inf	NA,inf	NA,0.141815	0.000179697	0.000359409
2	chr16:53437166:C:T	53437166	NA,T	NA,C	NA,1	NA,inf	NA,inf	NA,0.155308	0.000179668	0.000359353
2	chr16:53113355:A:G	53113355	NA,G	NA,A	NA,1	NA,-inf	NA,inf	NA,0.207156	0.000179495	0.00035901
2	chr16:53444744:A:G	53444744	NA,G	NA,A	NA,1	NA,-inf	NA,inf	NA,0.130007	0.000179471	0.000358958
2	chr16:52636125:C:G	52636125	NA,G	NA,C	NA,1	NA,-inf	NA,inf	NA,0.17265	0.000179468	0.000358952
2	chr16:52919499:G:C	52919499	NA,C	NA,G	NA,1	NA,inf	NA,inf	NA,0.180577	0.000179422	0.000358865
2	chr16:52626623:T:C	52626623	NA,C	NA,T	NA,1	NA,inf	NA,inf	NA,0.16957	0.000179392	0.000358802
2	chr16:53026836:C:T	53026836	NA,T	NA,C	NA,1	NA,-inf	NA,inf	NA,0.217769	0.000179322	0.000358662
2	chr16:52982152:G:T	52982152	T,T	G,G	1,1	inf,inf	inf,inf	0.298027,1.2535	0.000179309	0.00035865
2	chr16:53302675:T:C	53302675	NA,C	NA,T	NA,1	NA,inf	NA,inf	NA,0.156237	0.000179304	0.000358624
2	chr16:52692607:C:T	52692607	NA,T	NA,C	NA,1	NA,-inf	NA,inf	NA,0.146924	0.00017922	0.000358455
2	chr16:52687269:C:T	52687269	NA,T	NA,C	NA,1	NA,-inf	NA,inf	NA,0.145589	0.000179041	0.000358097
2	chr16:53446296:G:A	53446296	NA,A	NA,G	NA,1	NA,inf	NA,inf	NA,0.14994	0.00017897	0.000357957
2	chr16:53416088:C:T	53416088	NA,T	NA,C	NA,1	NA,-inf	NA,inf	NA,0.177112	0.000178964	0.000357946
2	chr16:52801882:C:T	52801882	NA,T	NA,C	NA,1	NA,-inf	NA,inf	NA,0.11364	0.000178946	0.000357908
2	chr16:52701057:T:G	52701057	NA,G	NA,T	NA,1	NA,-inf	NA,inf	NA,0.144791	0.000178926	0.000357866
2	chr16:53496428:A:C	53496428	NA,C	NA,A	NA,1	NA,-inf	NA,inf	NA,0.178816	0.000178924	0.000357866
2	chr16:53495378:G:C	53495378	NA,C	NA,G	NA,1	NA,-inf	NA,inf	NA,0.183327	0.000178881	0.000357779
2	chr16:53497345:G:A	53497345	NA,A	NA,G	NA,1	NA,-inf	NA,inf	NA,0.158219	0.000178871	0.00035776
2	chr16:52846402:T:C	52846402	NA,C	NA,T	NA,1	NA,-inf	NA,inf	NA,0.182967	0.00017887	0.000357755
2	chr16:52804037:C:T	52804037	NA,T	NA,C	NA,1	NA,-inf	NA,inf	NA,0.114049	0.000178785	0.000357585
2	chr16:52770652:G:C	52770652	NA,C	NA,G	NA,1	NA,inf	NA,inf	NA,0.186261	0.00017875	0.000357518
2	chr16:52624724:A:C	52624724	NA,C	NA,A	NA,1	NA,inf	NA,inf	NA,0.145108	0.000178706	0.000357427
2	chr16:52975974:G:A	52975974	NA,A	NA,G	NA,1	NA,inf	NA,inf	NA,0.166155	0.000178573	0.000357166
2	chr16:53519285:C:G	53519285	NA,G	NA,C	NA,1	NA,-inf	NA,inf	NA,0.116782	0.00017857	0.000357156
2	chr16:53031749:G:A	53031749	NA,A	NA,G	NA,1	NA,-inf	NA,inf	NA,0.26254	0.000178567	0.000357153
2	chr16:52756616:A:G	52756616	NA,G	NA,A	NA,1	NA,-inf	NA,inf	NA,0.135947	0.000178532	0.00035708
2	chr16:53348424:G:A	53348424	NA,A	NA,G	NA,1	NA,-inf	NA,inf	NA,0.189894	0.00017849	0.000357007
2	chr16:52959042:T:C	52959042	NA,C	NA,T	NA,1	NA,inf	NA,inf	NA,0.173843	0.000178488	0.000356996
2	chr16:52918829:G:A	52918829	NA,A	NA,G	NA,1	NA,-inf	NA,inf	NA,0.128627	0.000178324	0.000356662
2	chr16:52645779:C:T	52645779	NA,T	NA,C	NA,1	NA,inf	NA,inf	NA,0.15163	0.000178286	0.000356591
2	chr16:53559959:G:A	53559959	A,A	G,G	1,1	inf,inf	inf,inf	0.356733,1.17017	0.000178283	0.000356568
2	chr16:52755787:T:C	52755787	NA,C	NA,T	NA,1	NA,inf	NA,inf	NA,0.143665	0.000178196	0.00035641
2	chr16:52691154:A:G	52691154	NA,G	NA,A	NA,1	NA,-inf	NA,inf	NA,0.139252	0.000178157	0.00035633
2	chr16:53064262:T:C	53064262	NA,C	NA,T	NA,1	NA,-inf	NA,inf	NA,0.0847671	0.000178086	0.000356186
2	chr16:53492046:T:C	53492046	NA,C	NA,T	NA,1	NA,-inf	NA,inf	NA,0.158624	0.00017797	0.000355956
2	chr16:52920886:G:A	52920886	NA,A	NA,G	NA,1	NA,inf	NA,inf	NA,0.167108	0.000177883	0.000355784
2	chr16:53326361:G:T	53326361	T,T	G,G	1,1	-inf,inf	inf,inf	0.458937,0.062444	0.000177859	0.000355734
2	chr16:53486228:G:A	53486228	NA,A	NA,G	NA,1	NA,-inf	NA,inf	NA,0.115402	0.00017779	0.000355598
2	chr16:52903405:T:C	52903405	NA,C	NA,T	NA,1	NA,-inf	NA,inf	NA,0.143917	0.000177782	0.000355579
2	chr16:52985532:A:G	52985532	NA,G	NA,A	NA,1	NA,-inf	NA,inf	NA,0.12065	0.00017777	0.000355556
2	chr16:53253208:G:A	53253208	NA,A	NA,G	NA,1	NA,inf	NA,inf	NA,0.0885254	0.000177755	0.000355519
2	chr16:53462375:A:G	53462375	NA,G	NA,A	NA,1	NA,-inf	NA,inf	NA,0.157177	0.000177694	0.000355404
2	chr16:52693096:T:C	52693096	NA,C	NA,T	NA,1	NA,-inf	NA,inf	NA,0.107509	0.000177679	0.000355373
2	chr16:53445943:G:A	53445943	NA,A	NA,G	NA,1	NA,inf	NA,inf	NA,0.139911	0.000177571	0.000355159
2	chr16:52648123:G:GTAAT	52648123	NA,GTAAT	NA,G	NA,1	NA,inf	NA,inf	NA,0.173082	0.000177564	0.000355147
2	chr16:53437374:CTA:C	53437374	NA,C	NA,CTA	NA,1	NA,-inf	NA,inf	NA,0.190493	0.000177559	0.000355136
2	chr16:53201931:T:C	53201931	NA,C	NA,T	NA,1	NA,-inf	NA,inf	NA,0.0943398	0.000177531	0.000355078
2	chr16:52916930:A:G	52916930	NA,G	NA,A	NA,1	NA,inf	NA,inf	NA,0.130423	0.000177485	0.000354988
2	chr16:52696403:C:T	52696403	NA,T	NA,C	NA,1	NA,-inf	NA,inf	NA,0.106139	0.000177484	0.000354984
2	chr16:53141635:T:C	53141635	NA,C	NA,T	NA,1	NA,inf	NA,inf	NA,0.273018	0.000177443	0.000354904
2	chr16:52794159:AG:A	52794159	NA,A	NA,AG	NA,1	NA,inf	NA,inf	NA,0.161231	0.000177431	0.000354875
2	chr16:53031734:A:G	53031734	NA,G	NA,A	NA,1	NA,-inf	NA,inf	NA,0.252574	0.000177401	0.000354821
2	chr16:53378132:C:G	53378132	NA,G	NA,C	NA,1	NA,-inf	NA,inf	NA,0.106758	0.00017739	0.000354798
2	chr16:53569087:C:T	53569087	NA,T	NA,C	NA,1	NA,-inf	NA,inf	NA,0.146253	0.000177359	0.000354734
2	chr16:53525076:C:T	53525076	NA,T	NA,C	NA,1	NA,inf	NA,inf	NA,0.144342	0.000177341	0.000354699
2	chr16:52672078:T:C	52672078	NA,C	NA,T	NA,1	NA,-inf	NA,inf	NA,0.12477	0.000177317	0.000354649
2	chr16:52672840:T:A	52672840	NA,A	NA,T	NA,1	NA,-inf	NA,inf	NA,0.124508	0.000177316	0.000354647
2	chr16:53034460:A:G	53034460	NA,G	NA,A	NA,1	NA,inf	NA,inf	NA,0.158613	0.000177297	0.000354593
2	chr16:53438213:C:G	53438213	NA,G	NA,C	NA,1	NA,inf	NA,inf	NA,0.169609	0.000177167	0.000354353
2	chr16:53143295:C:T	53143295	NA,T	NA,C	NA,1	NA,inf	NA,inf	NA,0.117631	0.00017716	0.00035433
2	chr16:53219246:A:G	53219246	NA,G	NA,A	NA,1	NA,-inf	NA,inf	NA,0.0918479	0.000177138	0.000354291
2	chr16:53296026:C:G	53296026	G,G	C,C	1,1	-inf,inf	inf,inf	0.463304,0.192505	0.000177137	0.00035429
2	chr16:52860317:G:A	52860317	A,NA	G,NA	1,NA	-inf,NA	inf,NA	0.680906,NA	0.000177135	0.000354289
2	chr16:53305771:G:T	53305771	NA,T	NA,G	NA,1	NA,inf	NA,inf	NA,0.139142	0.000177111	0.000354239
2	chr16:53289528:G:A	53289528	A,A	G,G	1,1	-inf,inf	inf,inf	0.449327,0.030361	0.000177052	0.000354117
2	chr16:52681695:T:C	52681695	NA,C	NA,T	NA,1	NA,-inf	NA,inf	NA,0.110757	0.000177023	0.000354062
2	chr16:52672038:C:T	52672038	NA,T	NA,C	NA,1	NA,-inf	NA,inf	NA,0.122236	0.000176974	0.000353964
2	chr16:52800635:G:A	52800635	NA,A	NA,G	NA,1	NA,inf	NA,inf	NA,0.174046	0.000176933	0.000353884
2	chr16:52832980:T:C	52832980	NA,C	NA,T	NA,1	NA,inf	NA,inf	NA,0.161911	0.000176903	0.000353822
2	chr16:52972239:A:G	52972239	NA,G	NA,A	NA,1	NA,-inf	NA,inf	NA,0.198682	0.000176895	0.000353808
2	chr16:53067866:G:A	53067866	NA,A	NA,G	NA,1	NA,-inf	NA,inf	NA,0.100415	0.000176867	0.000353754
2	chr16:53455404:A:T	53455404	NA,T	NA,A	NA,1	NA,-inf	NA,inf	NA,0.150581	0.000176858	0.000353733
2	chr16:52634678:G:A	52634678	A,NA	G,NA	1,NA	-inf,NA	inf,NA	0.52959,NA	0.000176835	0.000353687
2	chr16:52798187:C:T	52798187	NA,T	NA,C	NA,1	NA,-inf	NA,inf	NA,0.123682	0.000176832	0.000353681
2	chr16:52827359:A:G	52827359	NA,G	NA,A	NA,1	NA,-inf	NA,inf	NA,0.0982727	0.000176799	0.000353614
2	chr16:53362226:C:G	53362226	NA,G	NA,C	NA,1	NA,-inf	NA,inf	NA,0.118174	0.000176787	0.000353593
2	chr16:53018663:G:A	53018663	NA,A	NA,G	NA,1	NA,inf	NA,inf	NA,0.144321	0.000176757	0.000353532
2	chr16:52938586:T:G	52938586	G,NA	T,NA	1,NA	-inf,NA	inf,NA	0.568744,NA	0.000176746	0.000353511
2	chr16:52705956:T:C	52705956	NA,C	NA,T	NA,1	NA,-inf	NA,inf	NA,0.127574	0.000176708	0.000353431
2	chr16:52648824:T:C	52648824	NA,C	NA,T	NA,1	NA,inf	NA,inf	NA,0.125621	0.000176704	0.000353426
2	chr16:53521650:C:G	53521650	NA,G	NA,C	NA,1	NA,-inf	NA,inf	NA,0.150545	0.000176694	0.000353406
2	chr16:52814333:G:T	52814333	NA,T	NA,G	NA,1	NA,inf	NA,inf	NA,0.173979	0.00017668	0.000353378
2	chr16:52676554:A:G	52676554	NA,G	NA,A	NA,1	NA,-inf	NA,inf	NA,0.119079	0.00017667	0.000353355
2	chr16:52904069:G:T	52904069	T,T	G,G	1,1	inf,inf	inf,inf	0.848989,0.553591	0.000176646	0.000353263
2	chr16:53507815:C:T	53507815	NA,T	NA,C	NA,1	NA,-inf	NA,inf	NA,0.249144	0.000176633	0.000353282
2	chr16:52646915:T:C	52646915	C,NA	T,NA	1,NA	-inf,NA	inf,NA	0.573914,NA	0.000176574	0.000353166
2	chr16:52875558:T:C	52875558	NA,C	NA,T	NA,1	NA,-inf	NA,inf	NA,0.154581	0.000176558	0.000353132
2	chr16:53419127:A:G	53419127	NA,G	NA,A	NA,1	NA,-inf	NA,inf	NA,0.184598	0.000176545	0.000353108
2	chr16:53476557:A:T	53476557	NA,T	NA,A	NA,1	NA,inf	NA,inf	NA,0.131161	0.000176526	0.00035307
2	chr16:53434933:G:T	53434933	NA,T	NA,G	NA,1	NA,-inf	NA,inf	NA,0.158029	0.000176502	0.000353023
2	chr16:52817817:G:A	52817817	NA,A	NA,G	NA,1	NA,-inf	NA,inf	NA,0.095637	0.000176462	0.00035294
2	chr16:53606311:G:C	53606311	NA,C	NA,G	NA,1	NA,-inf	NA,inf	NA,0.144939	0.000176437	0.000352893
2	chr16:53018741:A:G	53018741	NA,G	NA,A	NA,1	NA,-inf	NA,inf	NA,0.122521	0.000176357	0.00035273
2	chr16:52814918:G:A	52814918	NA,A	NA,G	NA,1	NA,inf	NA,inf	NA,0.170348	0.000176327	0.000352672
2	chr16:52857583:A:G	52857583	NA,G	NA,A	NA,1	NA,inf	NA,inf	NA,0.184179	0.000176307	0.000352634
2	chr16:52786618:C:T	52786618	NA,T	NA,C	NA,1	NA,inf	NA,inf	NA,0.169158	0.000176268	0.000352554
2	chr16:52879577:A:G	52879577	NA,G	NA,A	NA,1	NA,-inf	NA,inf	NA,0.0870658	0.000176266	0.000352553
2	chr16:52972208:T:C	52972208	NA,C	NA,T	NA,1	NA,inf	NA,inf	NA,0.164587	0.000176242	0.000352503
2	chr16:53371208:C:A	53371208	NA,A	NA,C	NA,1	NA,-inf	NA,inf	NA,0.0864402	0.000176223	0.000352462
2	chr16:53098406:G:A	53098406	A,A	G,G	1,1	inf,inf	inf,inf	2.04514,0.757709	0.000176215	0.000352526
2	chr16:53446399:G:A	53446399	NA,A	NA,G	NA,1	NA,inf	NA,inf	NA,0.129028	0.000176157	0.000352331
2	chr16:52827095:C:CCTCAAAA	52827095	NA,CCTCAAAA	NA,C	NA,1	NA,inf	NA,inf	NA,0.150247	0.000176124	0.000352263
2	chr16:52654598:A:G	52654598	NA,G	NA,A	NA,1	NA,inf	NA,inf	NA,0.129672	0.000176119	0.000352258
2	chr16:52825139:C:T	52825139	NA,T	NA,C	NA,1	NA,inf	NA,inf	NA,0.150163	0.000176111	0.000352237
2	chr16:53273038:G:A	53273038	NA,A	NA,G	NA,1	NA,inf	NA,inf	NA,0.110138	0.000176098	0.000352207
2	chr16:52935974:G:A	52935974	NA,A	NA,G	NA,1	NA,-inf	NA,inf	NA,0.131468	0.000176063	0.00035214
2	chr16:52969222:A:G	52969222	NA,G	NA,A	NA,1	NA,-inf	NA,inf	NA,0.191982	0.00017606	0.000352136
2	chr16:52976461:A:G	52976461	NA,G	NA,A	NA,1	NA,-inf	NA,inf	NA,0.19183	0.000176042	0.000352102
2	chr16:53472698:C:T	53472698	NA,T	NA,C	NA,1	NA,-inf	NA,inf	NA,0.155277	0.00017603	0.000352078
2	chr16:53033938:C:T	53033938	NA,T	NA,C	NA,1	NA,-inf	NA,inf	NA,0.230199	0.000175907	0.000351833
2	chr16:53220332:T:A	53220332	NA,A	NA,T	NA,1	NA,inf	NA,inf	NA,0.129558	0.000175854	0.000351725
2	chr16:52630753:G:A	52630753	NA,A	NA,G	NA,1	NA,-inf	NA,inf	NA,0.149935	0.000175854	0.000351725
2	chr16:53163267:A:G	53163267	NA,G	NA,A	NA,1	NA,-inf	NA,inf	NA,0.119026	0.000175826	0.000351689
2	chr16:52855234:G:A	52855234	NA,A	NA,G	NA,1	NA,-inf	NA,inf	NA,0.119101	0.000175823	0.000351662
2	chr16:52628390:G:A	52628390	NA,A	NA,G	NA,1	NA,-inf	NA,inf	NA,0.112781	0.000175788	0.00035159
2	chr16:52974045:T:C	52974045	C,C	T,T	1,1	inf,inf	inf,inf	0.688786,1.19154	0.000175778	0.000351518
2	chr16:52955897:TTTTG:T	52955897	T,T	TTTTG,TTTTG	1,1	inf,inf	inf,inf	0.661258,0.647292	0.000175777	0.000351531
2	chr16:52661201:A:G	52661201	NA,G	NA,A	NA,1	NA,-inf	NA,inf	NA,0.147384	0.000175774	0.000351566
2	chr16:52882726:C:T	52882726	NA,T	NA,C	NA,1	NA,inf	NA,inf	NA,0.172422	0.000175774	0.000351567
2	chr16:53503597:C:G	53503597	NA,G	NA,C	NA,1	NA,inf	NA,inf	NA,0.173309	0.000175742	0.000351503
2	chr16:53302534:T:A	53302534	A,A	T,T	1,1	-inf,inf	inf,inf	0.446129,0.030314	0.000175715	0.000351445
2	chr16:52812553:G:A	52812553	NA,A	NA,G	NA,1	NA,-inf	NA,inf	NA,0.08987	0.000175681	0.000351379
2	chr16:52638158:G:A	52638158	NA,A	NA,G	NA,1	NA,inf	NA,inf	NA,0.147611	0.000175668	0.000351352
2	chr16:53085046:G:C	53085046	NA,C	NA,G	NA,1	NA,inf	NA,inf	NA,0.195783	0.000175646	0.000351311
2	chr16:52827247:A:G	52827247	NA,G	NA,A	NA,1	NA,-inf	NA,inf	NA,0.0891633	0.000175595	0.000351206
2	chr16:52701781:T:G	52701781	NA,G	NA,T	NA,1	NA,-inf	NA,inf	NA,0.144112	0.00017559	0.000351195
2	chr16:53147107:A:G	53147107	NA,G	NA,A	NA,1	NA,-inf	NA,inf	NA,0.0788928	0.000175573	0.000351162
2	chr16:53067688:A:G	53067688	NA,G	NA,A	NA,1	NA,inf	NA,inf	NA,0.259136	0.000175571	0.000351162
2	chr16:52732340:G:A	52732340	A,A	G,G	1,1	inf,-inf	inf,inf	1.11612,0.527622	0.000175556	0.000351123
2	chr16:52678010:G:A	52678010	NA,A	NA,G	NA,1	NA,-inf	NA,inf	NA,0.110444	0.000175553	0.000351122
2	chr16:53579735:A:G	53579735	NA,G	NA,A	NA,1	NA,-inf	NA,inf	NA,0.0988078	0.000175538	0.000351096
2	chr16:52863982:T:C	52863982	C,C	T,T	1,1	-inf,-inf	inf,inf	0.604028,1.00717	0.000175522	0.000351051
2	chr16:52938441:T:C	52938441	NA,C	NA,T	NA,1	NA,-inf	NA,inf	NA,0.128298	0.000175513	0.000351039
2	chr16:52712988:T:C	52712988	NA,C	NA,T	NA,1	NA,inf	NA,inf	NA,0.165582	0.000175368	0.000350753
2	chr16:52660766:G:A	52660766	NA,A	NA,G	NA,1	NA,inf	NA,inf	NA,0.159323	0.000175347	0.00035071
2	chr16:52859027:A:G	52859027	G,G	A,A	1,1	-inf,-inf	inf,inf	0.586193,1.02242	0.000175326	0.000350659
2	chr16:53115078:C:T	53115078	NA,T	NA,C	NA,1	NA,inf	NA,inf	NA,0.271674	0.000175316	0.000350653
2	chr16:53379840:T:A	53379840	NA,A	NA,T	NA,1	NA,inf	NA,inf	NA,0.157831	0.000175314	0.000350646
2	chr16:53436616:T:C	53436616	NA,C	NA,T	NA,1	NA,inf	NA,inf	NA,0.153978	0.00017528	0.000350578
2	chr16:52981314:T:A	52981314	NA,A	NA,T	NA,1	NA,-inf	NA,inf	NA,0.165754	0.000175268	0.000350552
2	chr16:52782101:A:G	52782101	NA,G	NA,A	NA,1	NA,-inf	NA,inf	NA,0.133938	0.000175261	0.000350545
2	chr16:53033689:A:C	53033689	NA,C	NA,A	NA,1	NA,inf	NA,inf	NA,0.0602574	0.000175159	0.000350336
2	chr16:52662376:C:T	52662376	T,T	C,C	1,1	-inf,-inf	inf,inf	0.479663,1.03002	0.000175153	0.000350306
2	chr16:53108676:A:G	53108676	NA,G	NA,A	NA,1	NA,-inf	NA,inf	NA,0.169918	0.000175148	0.000350315
2	chr16:52975456:T:C	52975456	NA,C	NA,T	NA,1	NA,-inf	NA,inf	NA,0.10509	0.000175145	0.000350306
2	chr16:52976427:A:C	52976427	NA,C	NA,A	NA,1	NA,-inf	NA,inf	NA,0.165791	0.000175131	0.000350278
2	chr16:53586216:G:A	53586216	NA,A	NA,G	NA,1	NA,-inf	NA,inf	NA,0.114428	0.00017506	0.000350137
2	chr16:53425294:C:T	53425294	NA,T	NA,C	NA,1	NA,-inf	NA,inf	NA,0.135425	0.000175034	0.000350085
2	chr16:53554356:T:C	53554356	NA,C	NA,T	NA,1	NA,-inf	NA,inf	NA,0.165459	0.000174945	0.000349906
2	chr16:53295350:T:C	53295350	NA,C	NA,T	NA,1	NA,-inf	NA,inf	NA,0.0167239	0.000174904	0.000349825
2	chr16:53424727:C:A	53424727	NA,A	NA,C	NA,1	NA,inf	NA,inf	NA,0.118386	0.0001749	0.000349818
2	chr16:53200318:C:A	53200318	NA,A	NA,C	NA,1	NA,-inf	NA,inf	NA,0.0171376	0.000174883	0.000349783
2	chr16:53213028:T:C	53213028	NA,C	NA,T	NA,1	NA,inf	NA,inf	NA,0.100207	0.000174856	0.000349723
2	chr16:52955412:A:G	52955412	NA,G	NA,A	NA,1	NA,inf	NA,inf	NA,0.137345	0.000174799	0.000349617
2	chr16:53210899:T:C	53210899	NA,C	NA,T	NA,1	NA,inf	NA,inf	NA,0.119577	0.000174685	0.000349386
2	chr16:52865693:GTTC:G	52865693	G,G	GTTC,GTTC	1,1	inf,inf	inf,inf	0.911532,0.476206	0.000174649	0.000349265
2	chr16:52674825:C:T	52674825	NA,T	NA,C	NA,1	NA,-inf	NA,inf	NA,0.10247	0.000174618	0.000349251
2	chr16:53191469:T:G	53191469	NA,G	NA,T	NA,1	NA,-inf	NA,inf	NA,0.152647	0.000174556	0.000349127
2	chr16:52811603:A:G	52811603	NA,G	NA,A	NA,1	NA,-inf	NA,inf	NA,0.100741	0.000174544	0.000349103
2	chr16:53266153:G:C	53266153	C,NA	G,NA	1,NA	-inf,NA	inf,NA	1.44938,NA	0.000174539	0.000349126
2	chr16:52830625:A:T	52830625	NA,T	NA,A	NA,1	NA,-inf	NA,inf	NA,0.0882696	0.000174441	0.000348899
2	chr16:53088401:C:G	53088401	NA,G	NA,C	NA,1	NA,inf	NA,inf	NA,0.247223	0.000174441	0.000348902
2	chr16:53585520:T:A	53585520	NA,A	NA,T	NA,1	NA,-inf	NA,inf	NA,0.115531	0.000174384	0.000348785
2	chr16:53233586:T:C	53233586	NA,C	NA,T	NA,1	NA,-inf	NA,inf	NA,0.0363866	0.000174382	0.000348781
2	chr16:52757720:C:T	52757720	NA,T	NA,C	NA,1	NA,inf	NA,inf	NA,0.1434	0.000174379	0.000348777
2	chr16:52982926:T:C	52982926	NA,C	NA,T	NA,1	NA,-inf	NA,inf	NA,0.0937202	0.000174354	0.000348729
2	chr16:52628801:A:G	52628801	NA,G	NA,A	NA,1	NA,-inf	NA,inf	NA,0.101241	0.000174324	0.000348662
2	chr16:52969301:TGA:T	52969301	NA,T	NA,TGA	NA,1	NA,-inf	NA,inf	NA,0.110535	0.000174299	0.000348613
2	chr16:52992846:C:T	52992846	T,NA	C,NA	1,NA	inf,NA	inf,NA	0.532155,NA	0.000174278	0.000348575
2	chr16:52993193:A:G	52993193	NA,G	NA,A	NA,1	NA,-inf	NA,inf	NA,0.119865	0.00017426	0.000348538
2	chr16:53434843:C:T	53434843	T,NA	C,NA	1,NA	inf,NA	inf,NA	0.207811,NA	0.000174259	0.000348533
2	chr16:53250395:G:A	53250395	A,NA	G,NA	1,NA	-inf,NA	inf,NA	1.36179,NA	0.000174255	0.000348551
2	chr16:52674104:G:C	52674104	NA,C	NA,G	NA,1	NA,-inf	NA,inf	NA,0.100104	0.000174252	0.00034852
2	chr16:53435292:G:C	53435292	NA,C	NA,G	NA,1	NA,-inf	NA,inf	NA,0.115908	0.000174231	0.00034848
2	chr16:53149653:A:G	53149653	NA,G	NA,A	NA,1	NA,inf	NA,inf	NA,0.115607	0.000174212	0.000348441
2	chr16:53524182:C:A	53524182	NA,A	NA,C	NA,1	NA,inf	NA,inf	NA,0.0900386	0.000174182	0.00034838
2	chr16:53361238:G:A	53361238	NA,A	NA,G	NA,1	NA,inf	NA,inf	NA,0.129392	0.000174178	0.000348372
2	chr16:53032872:A:C	53032872	NA,C	NA,A	NA,1	NA,inf	NA,inf	NA,0.171492	0.00017417	0.000348357
2	chr16:52798321:T:G	52798321	NA,G	NA,T	NA,1	NA,inf	NA,inf	NA,0.149956	0.000174118	0.000348254
2	chr16:53423857:T:G	53423857	NA,G	NA,T	NA,1	NA,inf	NA,inf	NA,0.110851	0.000174007	0.000348031
2	chr16:52899698:C:A	52899698	A,A	C,C	1,1	inf,inf	inf,inf	0.833271,0.558356	0.000173939	0.000347849
2	chr16:53088394:T:C	53088394	NA,C	NA,T	NA,1	NA,inf	NA,inf	NA,0.242028	0.000173918	0.000347855
2	chr16:53095060:T:C	53095060	NA,C	NA,T	NA,1	NA,inf	NA,inf	NA,0.124326	0.000173897	0.000347805
2	chr16:53054945:C:A	53054945	NA,A	NA,C	NA,1	NA,inf	NA,inf	NA,0.20201	0.00017388	0.000347779
2	chr16:53445619:C:T	53445619	NA,T	NA,C	NA,1	NA,inf	NA,inf	NA,0.110233	0.000173873	0.000347765
2	chr16:53546487:T:A	53546487	NA,A	NA,T	NA,1	NA,inf	NA,inf	NA,0.136351	0.000173855	0.000347728
2	chr16:53620618:T:C	53620618	NA,C	NA,T	NA,1	NA,-inf	NA,inf	NA,0.0964843	0.000173845	0.000347707
2	chr16:53484293:T:C	53484293	C,NA	T,NA	1,NA	-inf,NA	inf,NA	0.406973,NA	0.000173842	0.000347701
2	chr16:52903499:TA:T	52903499	T,T	TA,TA	1,1	inf,inf	inf,inf	0.8394,0.554509	0.000173797	0.000347565
2	chr16:52722407:T:A	52722407	NA,A	NA,T	NA,1	NA,-inf	NA,inf	NA,0.0994777	0.000173765	0.000347546
2	chr16:53145870:G:T	53145870	NA,T	NA,G	NA,1	NA,-inf	NA,inf	NA,0.143574	0.000173715	0.000347446
2	chr16:53444635:G:GTCAGGAGT	53444635	NA,GTCAGGAGT	NA,G	NA,1	NA,-inf	NA,inf	NA,0.0549331	0.000173668	0.000347352
2	chr16:52976846:C:G	52976846	NA,G	NA,C	NA,1	NA,-inf	NA,inf	NA,0.16806	0.000173624	0.000347264
2	chr16:53563363:G:A	53563363	NA,A	NA,G	NA,1	NA,-inf	NA,inf	NA,0.108305	0.000173611	0.000347241
2	chr16:52972279:T:G	52972279	NA,G	NA,T	NA,1	NA,-inf	NA,inf	NA,0.167849	0.000173603	0.000347224
2	chr16:52971403:T:C	52971403	NA,C	NA,T	NA,1	NA,-inf	NA,inf	NA,0.167827	0.000173601	0.000347219
2	chr16:52632262:G:A	52632262	NA,A	NA,G	NA,1	NA,-inf	NA,inf	NA,0.1309	0.000173598	0.000347213
2	chr16:53149307:T:C	53149307	NA,C	NA,T	NA,1	NA,-inf	NA,inf	NA,0.141873	0.000173562	0.00034714
2	chr16:53161883:C:G	53161883	NA,G	NA,C	NA,1	NA,inf	NA,inf	NA,0.0896778	0.000173556	0.000347124
2	chr16:53615276:A:G	53615276	G,G	A,A	1,1	inf,-inf	inf,inf	0.0675616,1.36687	0.00017355	0.000347113
2	chr16:52972073:C:T	52972073	T,NA	C,NA	1,NA	inf,NA	inf,NA	0.352925,NA	0.000173534	0.000347082
2	chr16:52788650:C:T	52788650	NA,T	NA,C	NA,1	NA,-inf	NA,inf	NA,0.0766246	0.000173397	0.000346808
2	chr16:52764163:G:A	52764163	NA,A	NA,G	NA,1	NA,-inf	NA,inf	NA,0.0634222	0.000173396	0.000346808
2	chr16:52804953:C:T	52804953	NA,T	NA,C	NA,1	NA,-inf	NA,inf	NA,0.0905718	0.000173394	0.000346804
2	chr16:53477036:C:T	53477036	NA,T	NA,C	NA,1	NA,inf	NA,inf	NA,0.164947	0.000173295	0.00034661
2	chr16:52683627:T:A	52683627	NA,A	NA,T	NA,1	NA,-inf	NA,inf	NA,0.0972088	0.000173269	0.000346553
2	chr16:53368076:G:T	53368076	NA,T	NA,G	NA,1	NA,-inf	NA,inf	NA,0.0637744	0.00017325	0.000346517
2	chr16:52994346:T:C	52994346	C,NA	T,NA	1,NA	inf,NA	inf,NA	0.262826,NA	0.000173147	0.000346309
2	chr16:53550753:T:C	53550753	NA,C	NA,T	NA,1	NA,inf	NA,inf	NA,0.128399	0.000173118	0.000346255
2	chr16:52778237:G:A	52778237	NA,A	NA,G	NA,1	NA,inf	NA,inf	NA,0.137765	0.000173116	0.00034625
2	chr16:52746510:G:A	52746510	NA,A	NA,G	NA,1	NA,-inf	NA,inf	NA,0.0886025	0.000173109	0.000346235
2	chr16:53053996:G:A	53053996	A,A	G,G	1,1	inf,inf	inf,inf	1.42396,0.776909	0.000173075	0.000346205
2	chr16:53021205:T:C	53021205	NA,C	NA,T	NA,1	NA,inf	NA,inf	NA,0.107853	0.000173058	0.000346134
2	chr16:53088391:C:T	53088391	NA,T	NA,C	NA,1	NA,inf	NA,inf	NA,0.230636	0.00017292	0.000345859
2	chr16:52752376:A:G	52752376	NA,G	NA,A	NA,1	NA,-inf	NA,inf	NA,0.106381	0.000172858	0.000345733
2	chr16:53050338:C:T	53050338	T,T	C,C	1,1	inf,inf	inf,inf	1.45971,0.743298	0.000172852	0.00034576
2	chr16:53184169:C:T	53184169	NA,T	NA,C	NA,1	NA,inf	NA,inf	NA,0.187801	0.000172846	0.000345711
2	chr16:53390329:C:A	53390329	NA,A	NA,C	NA,1	NA,inf	NA,inf	NA,0.0607978	0.00017265	0.000345317
2	chr16:53393029:C:T	53393029	NA,T	NA,C	NA,1	NA,inf	NA,inf	NA,0.0607978	0.00017265	0.000345317
2	chr16:52640570:A:G	52640570	NA,G	NA,A	NA,1	NA,inf	NA,inf	NA,0.130391	0.000172641	0.000345301
2	chr16:52710852:C:T	52710852	NA,T	NA,C	NA,1	NA,-inf	NA,inf	NA,0.0838485	0.000172623	0.000345264
2	chr16:53392974:G:A	53392974	NA,A	NA,G	NA,1	NA,inf	NA,inf	NA,0.060463	0.000172613	0.000345242
2	chr16:53127591:A:G	53127591	G,NA	A,NA	1,NA	inf,NA	inf,NA	0.704389,NA	0.000172598	0.000345218
2	chr16:52824628:G:A	52824628	NA,A	NA,G	NA,1	NA,-inf	NA,inf	NA,0.0651013	0.000172595	0.000345206
2	chr16:52847174:C:T	52847174	NA,T	NA,C	NA,1	NA,inf	NA,inf	NA,0.148667	0.000172591	0.000345203
2	chr16:52887181:T:C	52887181	NA,C	NA,T	NA,1	NA,inf	NA,inf	NA,0.148444	0.000172574	0.000345169
2	chr16:53319119:A:G	53319119	NA,G	NA,A	NA,1	NA,inf	NA,inf	NA,0.161045	0.000172538	0.000345094
2	chr16:52641299:C:G	52641299	NA,G	NA,C	NA,1	NA,inf	NA,inf	NA,0.129213	0.000172529	0.000345077
2	chr16:52770224:T:C	52770224	NA,C	NA,T	NA,1	NA,inf	NA,inf	NA,0.0875788	0.000172456	0.00034493
2	chr16:53398545:A:T	53398545	NA,T	NA,A	NA,1	NA,-inf	NA,inf	NA,0.108638	0.000172398	0.000344814
2	chr16:53227039:C:A	53227039	NA,A	NA,C	NA,1	NA,-inf	NA,inf	NA,0.737759	0.000172392	0.00034481
2	chr16:52779748:A:G	52779748	NA,G	NA,A	NA,1	NA,inf	NA,inf	NA,0.129919	0.000172316	0.000344651
2	chr16:52776578:G:A	52776578	NA,A	NA,G	NA,1	NA,inf	NA,inf	NA,0.051434	0.000172261	0.00034454
2	chr16:52941691:T:G	52941691	G,G	T,T	1,1	inf,inf	inf,inf	0.840641,0.373863	0.000172219	0.00034443
2	chr16:53014137:G:A	53014137	NA,A	NA,G	NA,1	NA,inf	NA,inf	NA,0.155302	0.000172202	0.000344423
2	chr16:52664055:CCT:C	52664055	NA,C	NA,CCT	NA,1	NA,inf	NA,inf	NA,0.129599	0.000172177	0.000344372
2	chr16:53534269:T:C	53534269	NA,C	NA,T	NA,1	NA,-inf	NA,inf	NA,0.11358	0.000172177	0.000344372
2	chr16:52985143:C:T	52985143	NA,T	NA,C	NA,1	NA,inf	NA,inf	NA,0.0956898	0.000172163	0.000344344
2	chr16:53030925:GC:G	53030925	NA,G	NA,GC	NA,1	NA,inf	NA,inf	NA,0.104758	0.000172154	0.000344326
2	chr16:52887904:T:G	52887904	NA,G	NA,T	NA,1	NA,inf	NA,inf	NA,0.103046	0.000172149	0.000344317
2	chr16:53314335:A:G	53314335	NA,G	NA,A	NA,1	NA,inf	NA,inf	NA,0.00426789	0.000172125	0.000344268
2	chr16:53037601:AC:A	53037601	NA,A	NA,AC	NA,1	NA,inf	NA,inf	NA,0.113206	0.000172096	0.00034421
2	chr16:53325672:A:G	53325672	NA,G	NA,A	NA,1	NA,inf	NA,inf	NA,0.0858332	0.00017204	0.000344092
2	chr16:52810871:G:C	52810871	NA,C	NA,G	NA,1	NA,-inf	NA,inf	NA,0.0797003	0.000172038	0.000344093
2	chr16:53115655:G:A	53115655	A,NA	G,NA	1,NA	inf,NA	inf,NA	0.702577,NA	0.000172022	0.000344066
2	chr16:52835480:G:C	52835480	NA,C	NA,G	NA,1	NA,-inf	NA,inf	NA,0.0849174	0.000171983	0.000343982
2	chr16:53414783:AAAAG:A	53414783	NA,A	NA,AAAAG	NA,1	NA,-inf	NA,inf	NA,0.0884513	0.000171974	0.000343965
3	chr16:52951404:C:T	52951404	NA,T	NA,C	NA,1	NA,inf	NA,inf	NA,3.37522	0.0330348	0.0651113
3	chr16:53066224:A:G	53066224	G,G	A,A	1,1	-inf,-inf	inf,inf	3.40279,2.55396	0.0112278	0.0223373
3	chr16:53069322:A:G	53069322	G,G	A,A	1,1	-inf,-inf	inf,inf	3.24896,0.961242	0.00970875	0.0193164
3	chr16:52762901:T:C	52762901	NA,C	NA,T	NA,1	NA,inf	NA,inf	NA,2.77441	0.00951964	0.0189704
3	chr16:53548886:TTA:T	53548886	NA,T	NA,TTA	NA,1	NA,inf	NA,inf	NA,2.69325	0.00930631	0.0185252
3	chr16:52762105:T:C	52762105	NA,C	NA,T	NA,1	NA,inf	NA,inf	NA,2.73401	0.00881222	0.0175668
3	chr16:53535537:T:C	53535537	NA,C	NA,T	NA,1	NA,inf	NA,inf	NA,2.60596	0.00733199	0.014609
3	chr16:53085237:T:A	53085237	A,A	T,T	1,1	-inf,-inf	inf,inf	3.22206,0.632548	0.00533362	0.0106353
3	chr16:53028440:AC:A	53028440	A,NA	AC,NA	1,NA	inf,NA	inf,NA	2.20693,NA	0.00526562	0.0105022
3	chr16:53072484:C:T	53072484	T,NA	C,NA	1,NA	-inf,NA	inf,NA	2.88767,NA	0.00494226	0.00985774
3	chr16:53530471:C:G	53530471	NA,G	NA,C	NA,1	NA,inf	NA,inf	NA,2.46672	0.00486627	0.00970733
3	chr16:53147966:G:A	53147966	NA,A	NA,G	NA,1	NA,-inf	NA,inf	NA,3.10061	0.0047936	0.00956308
3	chr16:53295788:T:C	53295788	NA,C	NA,T	NA,1	NA,-inf	NA,inf	NA,1.93407	0.00474928	0.00947376
3	chr16:53352255:C:T	53352255	NA,T	NA,C	NA,1	NA,-inf	NA,inf	NA,2.3888	0.00466632	0.0093097
3	chr16:53354887:C:T	53354887	NA,T	NA,C	NA,1	NA,-inf	NA,inf	NA,2.35276	0.00435596	0.00869187
3	chr16:53244565:A:G	53244565	NA,G	NA,A	NA,1	NA,-inf	NA,inf	NA,3.01244	0.00416929	0.00832019
3	chr16:52793620:G:T	52793620	NA,T	NA,G	NA,1	NA,inf	NA,inf	NA,2.30716	0.00415933	0.00830953
3	chr16:53187739:A:G	53187739	NA,G	NA,A	NA,1	NA,-inf	NA,inf	NA,3.00963	0.00415034	0.00828246
3	chr16:52992432:A:T	52992432	NA,T	NA,A	NA,1	NA,inf	NA,inf	NA,2.22958	0.00405124	0.00809494
3	chr16:53292389:C:A	53292389	NA,A	NA,C	NA,1	NA,-inf	NA,inf	NA,1.8364	0.00390831	0.00779953
3	chr16:53355773:G:A	53355773	A,NA	G,NA	1,NA	-inf,NA	inf,NA	1.85156,NA	0.00388461	0.00775326
3	chr16:52663998:A:AT	52663998	NA,AT	NA,A	NA,1	NA,inf	NA,inf	NA,2.1135	0.00372986	0.00744477
3	chr16:52784635:G:T	52784635	NA,T	NA,G	NA,1	NA,inf	NA,inf	NA,2.22212	0.00357759	0.00714922
3	chr16:52902508:C:G	52902508	NA,G	NA,C	NA,1	NA,-inf	NA,inf	NA,1.92614	0.00356739	0.00712146
3	chr16:52718171:C:A	52718171	NA,A	NA,C	NA,1	NA,inf	NA,inf	NA,2.07029	0.00356005	0.00710646
3	chr16:53533364:G:A	53533364	NA,A	NA,G	NA,1	NA,inf	NA,inf	NA,2.27361	0.00355596	0.00709815
3	chr16:52757671:G:A	52757671	NA,A	NA,G	NA,1	NA,inf	NA,inf	NA,2.22287	0.00355016	0.00709496
3	chr16:53057451:G:A	53057451	NA,A	NA,G	NA,1	NA,-inf	NA,inf	NA,2.60888	0.00325907	0.00650695
3	chr16:53218834:CTACAAACTATT:C	53218834	NA,C	NA,CTACAAACTATT	NA,1	NA,-inf	NA,inf	NA,1.73899	0.0032171	0.00642237
3	chr16:53335046:A:T	53335046	NA,T	NA,A	NA,1	NA,-inf	NA,inf	NA,1.73151	0.00316868	0.00632587
3	chr16:52892925:T:G	52892925	NA,G	NA,T	NA,1	NA,-inf	NA,inf	NA,1.86364	0.00316008	0.00630964
3	chr16:53285307:C:G	53285307	NA,G	NA,C	NA,1	NA,-inf	NA,inf	NA,1.72898	0.00315565	0.00629989
3	chr16:52776232:C:T	52776232	NA,T	NA,C	NA,1	NA,inf	NA,inf	NA,2.07991	0.00289115	0.00577807
3	chr16:53604428:T:C	53604428	NA,C	NA,T	NA,1	NA,inf	NA,inf	NA,1.96873	0.00288371	0.00575876
3	chr16:53523222:G:A	53523222	NA,A	NA,G	NA,1	NA,inf	NA,inf	NA,2.15159	0.00287607	0.00574297
3	chr16:53060108:C:A	53060108	A,NA	C,NA	1,NA	-inf,NA	inf,NA	2.58471,NA	0.00283144	0.00565357
3	chr16:53549373:G:A	53549373	NA,A	NA,G	NA,1	NA,inf	NA,inf	NA,2.05454	0.00278001	0.00555197
3	chr16:53293607:C:T	53293607	NA,T	NA,C	NA,1	NA,-inf	NA,inf	NA,2.77782	0.00276637	0.00552433
3	chr16:53592364:G:A	53592364	NA,A	NA,G	NA,1	NA,inf	NA,inf	NA,1.92816	0.0026485	0.00528968
3	chr16:53066043:G:A	53066043	NA,A	NA,G	NA,1	NA,-inf	NA,inf	NA,2.42077	0.00263272	0.00525809
3	chr16:52778843:C:A	52778843	NA,A	NA,C	NA,1	NA,inf	NA,inf	NA,1.96231	0.00234739	0.00469248
3	chr16:52778842:G:A	52778842	NA,A	NA,G	NA,1	NA,inf	NA,inf	NA,1.95927	0.00233497	0.00466768
3	chr16:52829389:A:G	52829389	NA,G	NA,A	NA,1	NA,inf	NA,inf	NA,1.96832	0.00225892	0.00451725
3	chr16:53367962:T:C	53367962	NA,C	NA,T	NA,1	NA,inf	NA,inf	NA,1.9693	0.00222792	0.00445047
3	chr16:53544948:C:T	53544948	NA,T	NA,C	NA,1	NA,inf	NA,inf	NA,1.88785	0.00196407	0.00392376
3	chr16:53112402:C:T	53112402	NA,T	NA,C	NA,1	NA,inf	NA,inf	NA,1.251	0.00193545	0.00386671
3	chr16:52640254:G:A	52640254	A,NA	G,NA	1,NA	inf,NA	inf,NA	1.82302,NA	0.00181554	0.0036274
3	chr16:53272982:A:G	53272982	G,NA	A,NA	1,NA	-inf,NA	inf,NA	3.01108,NA	0.00176219	0.00352114
3	chr16:53615475:T:A	53615475	A,NA	T,NA	1,NA	-inf,NA	inf,NA	1.61539,NA	0.00176066	0.00351783
3	chr16:53110403:C:A	53110403	NA,A	NA,C	NA,1	NA,inf	NA,inf	NA,1.19779	0.00172772	0.00345203
3	chr16:52793536:T:C	52793536	NA,C	NA,T	NA,1	NA,inf	NA,inf	NA,1.78858	0.00171852	0.00343629
3	chr16:53371528:G:A	53371528	NA,A	NA,G	NA,1	NA,inf	NA,inf	NA,1.80447	0.00171421	0.00342515
3	chr16:52842603:T:C	52842603	NA,C	NA,T	NA,1	NA,inf	NA,inf	NA,1.76163	0.00155522	0.00311105
3	chr16:52821714:C:T	52821714	NA,T	NA,C	NA,1	NA,-inf	NA,inf	NA,1.56195	0.00154836	0.00309408
3	chr16:52806351:G:A	52806351	NA,A	NA,G	NA,1	NA,-inf	NA,inf	NA,1.55185	0.00152025	0.00303794
3	chr16:53532848:T:A	53532848	NA,A	NA,T	NA,1	NA,inf	NA,inf	NA,1.73917	0.00150669	0.00301067
3	chr16:53032952:G:A	53032952	A,A	G,G	1,1	-inf,inf	inf,inf	1.81436,1.29087	0.00146381	0.00292537
3	chr16:52949629:G:A	52949629	NA,A	NA,G	NA,1	NA,-inf	NA,inf	NA,1.39495	0.00143813	0.00287397
3	chr16:52927415:G:A	52927415	NA,A	NA,G	NA,1	NA,-inf	NA,inf	NA,1.39097	0.00143417	0.00286606
3	chr16:53115845:T:A	53115845	NA,A	NA,T	NA,1	NA,inf	NA,inf	NA,1.73654	0.00143051	0.00285859
3	chr16:53559734:T:C	53559734	NA,C	NA,T	NA,1	NA,inf	NA,inf	NA,1.69763	0.00142317	0.0028442
3	chr16:52802236:G:A	52802236	NA,A	NA,G	NA,1	NA,-inf	NA,inf	NA,1.50101	0.00138319	0.00276424
3	chr16:52802235:G:C	52802235	NA,C	NA,G	NA,1	NA,-inf	NA,inf	NA,1.50101	0.00138319	0.00276424
3	chr16:52906222:T:A	52906222	NA,A	NA,T	NA,1	NA,inf	NA,inf	NA,1.68844	0.00132877	0.00265834
3	chr16:53507927:T:C	53507927	C,C	T,T	1,1	-inf,-inf	inf,inf	1.93005,0.650738	0.00128521	0.00256851
3	chr16:53041046:G:A	53041046	NA,A	NA,G	NA,1	NA,-inf	NA,inf	NA,1.31771	0.00124535	0.00248887
3	chr16:52954302:TG:T	52954302	NA,T	NA,TG	NA,1	NA,inf	NA,inf	NA,1.56801	0.00123314	0.0024644
3	chr16:52814855:C:T	52814855	NA,T	NA,C	NA,1	NA,-inf	NA,inf	NA,1.49314	0.00122246	0.00244309
3	chr16:52907966:G:T	52907966	NA,T	NA,G	NA,1	NA,inf	NA,inf	NA,1.63175	0.00121454	0.00242984
3	chr16:52955190:G:A	52955190	NA,A	NA,G	NA,1	NA,inf	NA,inf	NA,1.55711	0.00121172	0.00242162
3	chr16:53555907:T:C	53555907	NA,C	NA,T	NA,1	NA,inf	NA,inf	NA,1.59392	0.00119863	0.00239571
3	chr16:53385758:G:A	53385758	NA,A	NA,G	NA,1	NA,inf	NA,inf	NA,1.05913	0.00114296	0.00228432
3	chr16:53525541:T:C	53525541	NA,C	NA,T	NA,1	NA,inf	NA,inf	NA,1.60164	0.00112706	0.00225251
3	chr16:53597392:A:G	53597392	NA,G	NA,A	NA,1	NA,-inf	NA,inf	NA,1.44457	0.00112313	0.00224469
3	chr16:52972705:C:T	52972705	NA,T	NA,C	NA,1	NA,inf	NA,inf	NA,1.51466	0.0011181	0.00223464
3	chr16:53085731:C:T	53085731	T,T	C,C	1,1	-inf,-inf	inf,inf	2.9751,1.57537	0.00111267	0.00222462
3	chr16:52823535:C:T	52823535	NA,T	NA,C	NA,1	NA,-inf	NA,inf	NA,1.34475	0.00110263	0.0022039
3	chr16:53524986:G:A	53524986	NA,A	NA,G	NA,1	NA,inf	NA,inf	NA,1.58268	0.00109381	0.00218609
3	chr16:52973928:G:A	52973928	NA,A	NA,G	NA,1	NA,inf	NA,inf	NA,1.50154	0.0010933	0.0021851
3	chr16:52967823:A:T	52967823	NA,T	NA,A	NA,1	NA,inf	NA,inf	NA,1.50099	0.00109224	0.00218299
3	chr16:52911962:C:T	52911962	T,T	C,C	1,1	inf,-inf	inf,inf	0.289843,2.13593	0.00109075	0.00218014
3	chr16:53521312:T:C	53521312	C,C	T,T	1,1	-inf,-inf	inf,inf	0.140849,2.32525	0.00107528	0.00214917
3	chr16:52839890:T:C	52839890	NA,C	NA,T	NA,1	NA,inf	NA,inf	NA,1.51028	0.0010605	0.00212127
3	chr16:53115996:T:G	53115996	NA,G	NA,T	NA,1	NA,inf	NA,inf	NA,1.56513	0.00105491	0.00210843
3	chr16:52902613:G:A	52902613	NA,A	NA,G	NA,1	NA,-inf	NA,inf	NA,1.26236	0.0010497	0.00209812
3	chr16:52835094:A:G	52835094	NA,G	NA,A	NA,1	NA,-inf	NA,inf	NA,1.31569	0.00104823	0.00209522
3	chr16:52940507:C:T	52940507	NA,T	NA,C	NA,1	NA,inf	NA,inf	NA,1.46452	0.00104205	0.00208272
3	chr16:53497854:A:G	53497854	G,NA	A,NA	1,NA	-inf,NA	inf,NA	1.55689,NA	0.00103229	0.0020633
3	chr16:52633308:G:A	52633308	NA,A	NA,G	NA,1	NA,-inf	NA,inf	NA,1.29597	0.00102875	0.00205629
3	chr16:53509026:G:A	53509026	NA,A	NA,G	NA,1	NA,inf	NA,inf	NA,1.54273	0.00101404	0.00202681
3	chr16:53066778:T:C	53066778	C,C	T,T	1,1	inf,inf	inf,inf	1.81963,1.27553	0.00101131	0.00202148
3	chr16:53113802:C:T	53113802	NA,T	NA,C	NA,1	NA,inf	NA,inf	NA,1.53694	0.001008	0.00201474
3	chr16:53076406:C:T	53076406	T,T	C,C	1,1	inf,inf	inf,inf	0.955601,0.871727	0.000996512	0.00199174
3	chr16:53547015:T:C	53547015	NA,C	NA,T	NA,1	NA,inf	NA,inf	NA,1.44554	0.00099625	0.00199136
3	chr16:53062800:G:A	53062800	A,A	G,G	1,1	inf,inf	inf,inf	1.05394,0.825379	0.000991257	0.00198126
3	chr16:53575784:C:T	53575784	NA,T	NA,C	NA,1	NA,inf	NA,inf	NA,1.46387	0.000986661	0.00197211
3	chr16:52817720:C:T	52817720	NA,T	NA,C	NA,1	NA,-inf	NA,inf	NA,1.26838	0.000960282	0.00191951
3	chr16:53546119:G:A	53546119	NA,A	NA,G	NA,1	NA,inf	NA,inf	NA,1.4117	0.000956974	0.00191275
3	chr16:53599340:G:C	53599340	NA,C	NA,G	NA,1	NA,-inf	NA,inf	NA,1.21648	0.000949449	0.00189775
3	chr16:53111900:G:A	53111900	NA,A	NA,G	NA,1	NA,inf	NA,inf	NA,1.49659	0.000941837	0.00188255
3	chr16:52933632:T:C	52933632	NA,C	NA,T	NA,1	NA,inf	NA,inf	NA,1.40084	0.000935809	0.00187048
3	chr16:52800009:G:T	52800009	NA,T	NA,G	NA,1	NA,-inf	NA,inf	NA,1.32923	0.000925545	0.00184998
3	chr16:53524238:G:T	53524238	T,T	G,G	1,1	-inf,-inf	inf,inf	0.344054,2.08013	0.000925292	0.00184953
3	chr16:53094144:G:A	53094144	A,A	G,G	1,1	-inf,-inf	inf,inf	3.76429,0.970061	0.000924725	0.00185023
3	chr16:53422922:A:C	53422922	NA,C	NA,A	NA,1	NA,-inf	NA,inf	NA,1.12838	0.000924044	0.00184707
3	chr16:52933666:G:A	52933666	NA,A	NA,G	NA,1	NA,inf	NA,inf	NA,1.3922	0.000922123	0.00184314
3	chr16:52913718:A:C	52913718	C,C	A,A	1,1	inf,-inf	inf,inf	0.331155,1.9837	0.000914851	0.00182875
3	chr16:53042022:T:C	53042022	NA,C	NA,T	NA,1	NA,inf	NA,inf	NA,1.19035	0.000897982	0.00179488
3	chr16:52724808:C:T	52724808	NA,T	NA,C	NA,1	NA,-inf	NA,inf	NA,1.15969	0.000892937	0.00178491
3	chr16:52804425:A:T	52804425	NA,T	NA,A	NA,1	NA,-inf	NA,inf	NA,1.2226	0.000878097	0.00175529
3	chr16:52901081:A:G	52901081	NA,G	NA,A	NA,1	NA,-inf	NA,inf	NA,1.218	0.000863872	0.00172688
3	chr16:53572587:G:A	53572587	NA,A	NA,G	NA,1	NA,inf	NA,inf	NA,1.30648	0.000860686	0.00172053
3	chr16:53433027:T:C	53433027	NA,C	NA,T	NA,1	NA,-inf	NA,inf	NA,1.07861	0.000842374	0.00168389
3	chr16:53021645:T:A	53021645	A,A	T,T	1,1	inf,-inf	inf,inf	0.951821,1.60473	0.000837993	0.00167521
3	chr16:53597368:A:G	53597368	NA,G	NA,A	NA,1	NA,inf	NA,inf	NA,1.15632	0.000834455	0.00166802
3	chr16:52809758:C:T	52809758	NA,T	NA,C	NA,1	NA,-inf	NA,inf	NA,1.19145	0.000831195	0.00166158
3	chr16:53020365:T:C	53020365	NA,C	NA,T	NA,1	NA,-inf	NA,inf	NA,1.22747	0.000828523	0.00165624
3	chr16:53607812:C:T	53607812	NA,T	NA,C	NA,1	NA,inf	NA,inf	NA,1.15145	0.000828257	0.00165564
3	chr16:53359916:A:C	53359916	NA,C	NA,A	NA,1	NA,-inf	NA,inf	NA,1.12679	0.000820586	0.0016402
3	chr16:53029685:A:T	53029685	NA,T	NA,A	NA,1	NA,-inf	NA,inf	NA,1.07977	0.000819603	0.00163835
3	chr16:52890750:C:A	52890750	NA,A	NA,C	NA,1	NA,inf	NA,inf	NA,1.19397	0.000815572	0.00163028
3	chr16:52896458:T:C	52896458	NA,C	NA,T	NA,1	NA,inf	NA,inf	NA,1.20229	0.000815054	0.0016293
3	chr16:52939815:C:T	52939815	NA,T	NA,C	NA,1	NA,inf	NA,inf	NA,1.07817	0.000808893	0.00161692
3	chr16:52896727:T:C	52896727	NA,C	NA,T	NA,1	NA,inf	NA,inf	NA,1.18846	0.000807784	0.00161472
3	chr16:52833335:TAACCTGC:T	52833335	NA,T	NA,TAACCTGC	NA,1	NA,-inf	NA,inf	NA,1.12311	0.000806861	0.00161293
3	chr16:53347811:T:C	53347811	C,NA	T,NA	1,NA	inf,NA	inf,NA	1.09668,NA	0.00080273	0.00160464
3	chr16:52933338:C:A	52933338	NA,A	NA,C	NA,1	NA,inf	NA,inf	NA,1.30335	0.000794979	0.00158911
3	chr16:52893784:T:C	52893784	NA,C	NA,T	NA,1	NA,inf	NA,inf	NA,1.17209	0.000784849	0.00156889
3	chr16:52984940:A:G	52984940	G,G	A,A	1,1	inf,-inf	inf,inf	1.86243,0.367086	0.000783843	0.00156693
3	chr16:52720412:C:T	52720412	NA,T	NA,C	NA,1	NA,-inf	NA,inf	NA,1.19149	0.000772479	0.00154426
3	chr16:52704422:A:T	52704422	NA,T	NA,A	NA,1	NA,-inf	NA,inf	NA,1.11221	0.000770699	0.0015407
3	chr16:53033011:C:T	53033011	T,T	C,C	1,1	-inf,inf	inf,inf	1.8753,0.836365	0.000769878	0.0015389
3	chr16:53245197:C:T	53245197	T,NA	C,NA	1,NA	inf,NA	inf,NA	1.54634,NA	0.000764053	0.00152737
3	chr16:52886691:C:T	52886691	T,NA	C,NA	1,NA	inf,NA	inf,NA	1.36976,NA	0.000756501	0.00151227
3	chr16:53093935:T:A	53093935	A,A	T,T	1,1	inf,inf	inf,inf	2.61986,0.694247	0.000753929	0.00150709
3	chr16:53106456:G:A	53106456	NA,A	NA,G	NA,1	NA,inf	NA,inf	NA,1.35373	0.000748004	0.00149526
3	chr16:52884813:C:G	52884813	G,G	C,C	1,1	inf,inf	inf,inf	1.6335,0.528627	0.000742404	0.00148428
3	chr16:52768851:T:C	52768851	NA,C	NA,T	NA,1	NA,-inf	NA,inf	NA,1.20079	0.000740513	0.00148027
3	chr16:53557250:G:A	53557250	NA,A	NA,G	NA,1	NA,-inf	NA,inf	NA,1.19314	0.000734748	0.00146876
3	chr16:52715717:G:A	52715717	NA,A	NA,G	NA,1	NA,-inf	NA,inf	NA,1.08385	0.000730089	0.00145953
3	chr16:52642501:T:C	52642501	NA,C	NA,T	NA,1	NA,-inf	NA,inf	NA,1.08362	0.000725507	0.00145037
3	chr16:52650223:G:A	52650223	NA,A	NA,G	NA,1	NA,inf	NA,inf	NA,1.19387	0.000721859	0.00144301
3	chr16:52905994:C:CA	52905994	NA,CA	NA,C	NA,1	NA,inf	NA,inf	NA,1.12556	0.000719365	0.00143803
3	chr16:52885079:C:A	52885079	A,A	C,C	1,1	inf,inf	inf,inf	1.56622,0.557031	0.000712859	0.00142524
3	chr16:53586037:G:A	53586037	NA,A	NA,G	NA,1	NA,inf	NA,inf	NA,1.15923	0.000708042	0.00141543
3	chr16:52926763:T:C	52926763	NA,C	NA,T	NA,1	NA,inf	NA,inf	NA,1.23396	0.000705435	0.00141018
3	chr16:52717716:A:C	52717716	NA,C	NA,A	NA,1	NA,-inf	NA,inf	NA,1.16038	0.000688859	0.00137705
3	chr16:52952668:A:G	52952668	NA,G	NA,A	NA,1	NA,inf	NA,inf	NA,0.981498	0.00068791	0.00137516
3	chr16:52984721:C:T	52984721	T,NA	C,NA	1,NA	inf,NA	inf,NA	1.40792,NA	0.000687267	0.00137392
3	chr16:53083902:C:T	53083902	T,T	C,C	1,1	inf,inf	inf,inf	1.01719,0.565949	0.000687198	0.00137372
3	chr16:52785244:A:G	52785244	NA,G	NA,A	NA,1	NA,-inf	NA,inf	NA,1.14486	0.000684351	0.00136805
3	chr16:53026146:C:T	53026146	T,T	C,C	1,1	-inf,inf	inf,inf	1.70147,0.860064	0.000681182	0.00136184
3	chr16:52635417:G:A	52635417	NA,A	NA,G	NA,1	NA,-inf	NA,inf	NA,1.11027	0.000681079	0.00136156
3	chr16:52784214:G:A	52784214	NA,A	NA,G	NA,1	NA,-inf	NA,inf	NA,1.13483	0.000673733	0.00134683
3	chr16:53347047:T:C	53347047	NA,C	NA,T	NA,1	NA,inf	NA,inf	NA,1.19611	0.000672421	0.00134424
3	chr16:53579036:C:T	53579036	NA,T	NA,C	NA,1	NA,inf	NA,inf	NA,1.07169	0.000666524	0.00133247
3	chr16:52969893:T:C	52969893	NA,C	NA,T	NA,1	NA,inf	NA,inf	NA,1.20237	0.000665195	0.00133072
3	chr16:53358401:G:A	53358401	NA,A	NA,G	NA,1	NA,inf	NA,inf	NA,1.20359	0.000662859	0.00132513
3	chr16:52636060:A:T	52636060	T,NA	A,NA	1,NA	-inf,NA	inf,NA	1.25469,NA	0.000656871	0.00131317
3	chr16:53242884:C:A	53242884	NA,A	NA,C	NA,1	NA,-inf	NA,inf	NA,0.94023	0.00065365	0.00130674
3	chr16:53472412:C:G	53472412	NA,G	NA,C	NA,1	NA,inf	NA,inf	NA,1.12329	0.000650431	0.00130028
3	chr16:53068620:T:C	53068620	NA,C	NA,T	NA,1	NA,inf	NA,inf	NA,1.26359	0.000650333	0.00130008
3	chr16:52884890:T:C	52884890	C,C	T,T	1,1	inf,inf	inf,inf	1.23014,0.974385	0.000647099	0.00129385
3	chr16:53021303:T:C	53021303	C,C	T,T	1,1	-inf,inf	inf,inf	1.4492,1.00394	0.000643345	0.00128624
3	chr16:53035818:A:G	53035818	G,G	A,A	1,1	-inf,inf	inf,inf	1.65096,0.965953	0.000642337	0.00128403
3	chr16:53598050:A:G	53598050	NA,G	NA,A	NA,1	NA,inf	NA,inf	NA,1.10923	0.000641756	0.00128297
3	chr16:52742242:T:C	52742242	NA,C	NA,T	NA,1	NA,-inf	NA,inf	NA,0.977739	0.000634356	0.00126819
3	chr16:53015858:C:A	53015858	NA,A	NA,C	NA,1	NA,-inf	NA,inf	NA,1.28268	0.000632871	0.00126523
3	chr16:52921461:A:T	52921461	T,T	A,A	1,1	inf,-inf	inf,inf	0.211594,1.88113	0.000629838	0.00125919
3	chr16:52633295:T:A	52633295	A,NA	T,NA	1,NA	-inf,NA	inf,NA	1.25421,NA	0.000628843	0.00125715
3	chr16:53072946:C:T	53072946	T,T	C,C	1,1	inf,inf	inf,inf	0.885103,0.786706	0.000626784	0.001253
3	chr16:53544509:C:T	53544509	NA,T	NA,C	NA,1	NA,inf	NA,inf	NA,1.16104	0.000624048	0.00124754
3	chr16:53483545:A:G	53483545	NA,G	NA,A	NA,1	NA,inf	NA,inf	NA,1.10803	0.000622682	0.00124486
3	chr16:52844463:G:A	52844463	NA,A	NA,G	NA,1	NA,-inf	NA,inf	NA,0.933572	0.000621356	0.00124212
3	chr16:52844848:C:T	52844848	NA,T	NA,C	NA,1	NA,-inf	NA,inf	NA,0.933226	0.00062095	0.00124131
3	chr16:52844677:G:A	52844677	NA,A	NA,G	NA,1	NA,-inf	NA,inf	NA,0.932734	0.000620427	0.00124027
3	chr16:52732371:T:C	52732371	NA,C	NA,T	NA,1	NA,-inf	NA,inf	NA,1.06913	0.000609096	0.00121765
3	chr16:52962212:T:C	52962212	NA,C	NA,T	NA,1	NA,inf	NA,inf	NA,1.18169	0.000606447	0.00121236
3	chr16:53027848:G:A	53027848	NA,A	NA,G	NA,1	NA,inf	NA,inf	NA,1.12974	0.0006046	0.00120869
3	chr16:53107676:C:T	53107676	NA,T	NA,C	NA,1	NA,inf	NA,inf	NA,0.777727	0.000598591	0.00119664
3	chr16:53097378:TC:T	53097378	T,T	TC,TC	1,1	-inf,-inf	inf,inf	2.91059,0.984615	0.000593615	0.00118698
3	chr16:53393843:T:G	53393843	G,NA	T,NA	1,NA	-inf,NA	inf,NA	1.2104,NA	0.000590443	0.00118041
3	chr16:52697675:AT:A	52697675	NA,A	NA,AT	NA,1	NA,-inf	NA,inf	NA,0.964016	0.000589058	0.00117767
3	chr16:52698785:T:A	52698785	NA,A	NA,T	NA,1	NA,-inf	NA,inf	NA,0.963193	0.000588528	0.00117661
3	chr16:52701145:G:T	52701145	NA,T	NA,G	NA,1	NA,-inf	NA,inf	NA,0.962537	0.000587666	0.00117489
3	chr16:53530087:A:T	53530087	NA,T	NA,A	NA,1	NA,inf	NA,inf	NA,1.2032	0.000586519	0.00117255
3	chr16:53085821:G:T	53085821	T,T	G,G	1,1	-inf,-inf	inf,inf	2.93861,1.23623	0.000584468	0.00116889
3	chr16:53280298:T:C	53280298	C,NA	T,NA	1,NA	-inf,NA	inf,NA	0.92583,NA	0.000580096	0.00115972
3	chr16:53397866:G:A	53397866	A,NA	G,NA	1,NA	-inf,NA	inf,NA	1.20267,NA	0.000578019	0.00115559
3	chr16:52904906:ATAGT:A	52904906	A,NA	ATAGT,NA	1,NA	inf,NA	inf,NA	1.2125,NA	0.000577597	0.00115474
3	chr16:53598086:G:T	53598086	NA,T	NA,G	NA,1	NA,inf	NA,inf	NA,1.04511	0.000576689	0.00115293
3	chr16:53192741:T:C	53192741	NA,C	NA,T	NA,1	NA,inf	NA,inf	NA,1.5549	0.000574622	0.00114883
3	chr16:53573974:C:T	53573974	T,T	C,C	1,1	-inf,-inf	inf,inf	0.302694,1.82574	0.000574464	0.00114849
3	chr16:53039994:C:T	53039994	NA,T	NA,C	NA,1	NA,-inf	NA,inf	NA,1.14944	0.000572435	0.00114441
3	chr16:52636055:G:A	52636055	NA,A	NA,G	NA,1	NA,-inf	NA,inf	NA,1.00954	0.000572396	0.00114435
3	chr16:52904392:C:T	52904392	T,T	C,C	1,1	inf,inf	inf,inf	0.854582,1.26837	0.000572182	0.00114414
3	chr16:53310969:C:T	53310969	T,T	C,C	1,1	-inf,-inf	inf,inf	3.84072,0.520168	0.000572167	0.00114554
3	chr16:52855516:AC:A	52855516	A,A	AC,AC	1,1	-inf,-inf	inf,inf	0.942621,1.16599	0.000571204	0.00114201
3	chr16:52635137:T:A	52635137	NA,A	NA,T	NA,1	NA,-inf	NA,inf	NA,1.00683	0.000569794	0.00113915
3	chr16:52960466:G:A	52960466	NA,A	NA,G	NA,1	NA,inf	NA,inf	NA,1.16237	0.000569761	0.00113903
3	chr16:52812434:G:A	52812434	A,NA	G,NA	1,NA	inf,NA	inf,NA	1.12785,NA	0.000569647	0.00113885
3	chr16:52693915:CT:C	52693915	NA,C	NA,CT	NA,1	NA,-inf	NA,inf	NA,0.941439	0.000566511	0.00113261
3	chr16:52623350:G:C	52623350	C,C	G,G	1,1	-inf,-inf	inf,inf	1.79607,0.232044	0.000566209	0.001132
3	chr16:52853040:A:G	52853040	NA,G	NA,A	NA,1	NA,-inf	NA,inf	NA,0.879049	0.000563892	0.00112728
3	chr16:52704678:C:T	52704678	NA,T	NA,C	NA,1	NA,-inf	NA,inf	NA,0.930604	0.000559227	0.00111806
3	chr16:52926625:A:G	52926625	NA,G	NA,A	NA,1	NA,inf	NA,inf	NA,0.855853	0.000558159	0.00111587
3	chr16:52854552:C:T	52854552	NA,T	NA,C	NA,1	NA,-inf	NA,inf	NA,0.871895	0.000557063	0.00111364
3	chr16:53525520:G:A	53525520	NA,A	NA,G	NA,1	NA,-inf	NA,inf	NA,0.946513	0.000556726	0.00111301
3	chr16:53040228:C:A	53040228	NA,A	NA,C	NA,1	NA,-inf	NA,inf	NA,1.05887	0.000556342	0.00111228
3	chr16:52753872:A:AG	52753872	NA,AG	NA,A	NA,1	NA,inf	NA,inf	NA,1.09332	0.000551223	0.00110231
3	chr16:53321918:A:G	53321918	G,G	A,A	1,1	-inf,-inf	inf,inf	3.94555,0.456632	0.000551196	0.00110389
3	chr16:52698357:C:T	52698357	NA,T	NA,C	NA,1	NA,-inf	NA,inf	NA,0.924698	0.000550252	0.00110011
3	chr16:53530243:G:A	53530243	NA,A	NA,G	NA,1	NA,-inf	NA,inf	NA,0.917962	0.000545112	0.00108978
3	chr16:52963810:G:A	52963810	A,A	G,G	1,1	inf,inf	inf,inf	1.21853,1.21014	0.000543021	0.0010862
3	chr16:53522569:A:G	53522569	NA,G	NA,A	NA,1	NA,-inf	NA,inf	NA,0.904962	0.000542226	0.00108401
3	chr16:53532940:A:G	53532940	NA,G	NA,A	NA,1	NA,-inf	NA,inf	NA,0.908576	0.000541047	0.00108166
3	chr16:53037427:G:A	53037427	A,NA	G,NA	1,NA	inf,NA	inf,NA	1.40311,NA	0.000540301	0.00108021
3	chr16:52732869:T:C	52732869	NA,C	NA,T	NA,1	NA,-inf	NA,inf	NA,0.899088	0.000539678	0.00107899
3	chr16:52793954:A:G	52793954	NA,G	NA,A	NA,1	NA,-inf	NA,inf	NA,0.876849	0.000538335	0.00107628
3	chr16:53591776:G:C	53591776	C,NA	G,NA	1,NA	inf,NA	inf,NA	0.69952,NA	0.000532901	0.0010654
3	chr16:52732330:T:G	52732330	NA,G	NA,T	NA,1	NA,-inf	NA,inf	NA,0.890434	0.000531971	0.00106358
3	chr16:53155263:C:T	53155263	NA,T	NA,C	NA,1	NA,-inf	NA,inf	NA,0.803999	0.000530839	0.0010613
3	chr16:53465139:C:T	53465139	T,NA	C,NA	1,NA	inf,NA	inf,NA	1.35432,NA	0.000528817	0.00105725
3	chr16:52812914:A:C	52812914	NA,C	NA,A	NA,1	NA,inf	NA,inf	NA,0.95363	0.000524745	0.0010491
3	chr16:52622867:C:T	52622867	NA,T	NA,C	NA,1	NA,inf	NA,inf	NA,0.853573	0.00052151	0.00104264
3	chr16:52988975:A:G	52988975	NA,G	NA,A	NA,1	NA,-inf	NA,inf	NA,0.842602	0.000515358	0.00103034
3	chr16:52716245:TG:T	52716245	NA,T	NA,TG	NA,1	NA,-inf	NA,inf	NA,0.883557	0.000513758	0.00102717
3	chr16:53583207:C:T	53583207	NA,T	NA,C	NA,1	NA,inf	NA,inf	NA,0.956063	0.000512471	0.00102457
3	chr16:52922122:G:A	52922122	NA,A	NA,G	NA,1	NA,-inf	NA,inf	NA,0.874034	0.000511664	0.00102297
3	chr16:52685042:A:G	52685042	NA,G	NA,A	NA,1	NA,inf	NA,inf	NA,1.01873	0.000510242	0.0010201
3	chr16:52705186:C:T	52705186	NA,T	NA,C	NA,1	NA,-inf	NA,inf	NA,0.875506	0.000509475	0.00101862
3	chr16:52998212:T:C	52998212	NA,C	NA,T	NA,1	NA,-inf	NA,inf	NA,0.961981	0.000508768	0.00101721
3	chr16:52956770:G:C	52956770	NA,C	NA,G	NA,1	NA,-inf	NA,inf	NA,0.823385	0.000508007	0.00101568
3	chr16:52723040:C:T	52723040	NA,T	NA,C	NA,1	NA,-inf	NA,inf	NA,0.894883	0.000505802	0.00101126
3	chr16:52885164:G:A	52885164	A,A	G,G	1,1	inf,inf	inf,inf	1.42032,0.50999	0.000504054	0.00100787
3	chr16:52721053:A:G	52721053	NA,G	NA,A	NA,1	NA,-inf	NA,inf	NA,0.885029	0.000498753	0.000997164
3	chr16:52919785:C:T	52919785	T,T	C,C	1,1	inf,-inf	inf,inf	0.205007,1.81928	0.000498702	0.000997092
3	chr16:52949164:A:G	52949164	NA,G	NA,A	NA,1	NA,-inf	NA,inf	NA,0.855173	0.000496504	0.000992675
3	chr16:53134469:CCTTA:C	53134469	NA,C	NA,CCTTA	NA,1	NA,inf	NA,inf	NA,1.44801	0.000495845	0.000991367
3	chr16:52883707:T:C	52883707	C,NA	T,NA	1,NA	inf,NA	inf,NA	1.13018,NA	0.000494244	0.000988144
3	chr16:53038484:GGAATTAC:G	53038484	G,G	GGAATTAC,GGAATTAC	1,1	inf,-inf	inf,inf	1.58854,0.512455	0.000491316	0.000982245
3	chr16:53542219:G:T	53542219	NA,T	NA,G	NA,1	NA,-inf	NA,inf	NA,0.809911	0.000490719	0.000981072
3	chr16:52786251:C:T	52786251	NA,T	NA,C	NA,1	NA,-inf	NA,inf	NA,0.823707	0.000490441	0.000980555
3	chr16:53343185:G:A	53343185	A,NA	G,NA	1,NA	inf,NA	inf,NA	1.35979,NA	0.000489773	0.000979218
3	chr16:52712195:A:G	52712195	NA,G	NA,A	NA,1	NA,-inf	NA,inf	NA,0.852119	0.000489677	0.000979044
3	chr16:53016590:G:A	53016590	NA,A	NA,G	NA,1	NA,-inf	NA,inf	NA,1.1154	0.000489004	0.000977682
3	chr16:53524484:G:A	53524484	NA,A	NA,G	NA,1	NA,-inf	NA,inf	NA,0.820391	0.000487733	0.000975103
3	chr16:53583747:T:TA	53583747	NA,TA	NA,T	NA,1	NA,inf	NA,inf	NA,0.935888	0.000485905	0.000971472
3	chr16:53066662:T:G	53066662	NA,G	NA,T	NA,1	NA,inf	NA,inf	NA,0.986567	0.000484356	0.000968346
3	chr16:53048166:G:C	53048166	NA,C	NA,G	NA,1	NA,-inf	NA,inf	NA,0.850994	0.000484341	0.000968353
3	chr16:53049267:T:C	53049267	NA,C	NA,T	NA,1	NA,-inf	NA,inf	NA,0.849354	0.000482888	0.000965451
3	chr16:53524279:C:T	53524279	NA,T	NA,C	NA,1	NA,-inf	NA,inf	NA,0.812152	0.000481616	0.000962877
3	chr16:52942368:C:T	52942368	NA,T	NA,C	NA,1	NA,inf	NA,inf	NA,0.798716	0.000481105	0.000961847
3	chr16:52909944:C:T	52909944	NA,T	NA,C	NA,1	NA,-inf	NA,inf	NA,0.890101	0.000481052	0.000961786
3	chr16:53136626:C:T	53136626	NA,T	NA,C	NA,1	NA,inf	NA,inf	NA,1.42189	0.000480053	0.000959799
3	chr16:53413284:C:A	53413284	NA,A	NA,C	NA,1	NA,inf	NA,inf	NA,0.929375	0.000478982	0.00095764
3	chr16:53095187:C:A	53095187	A,A	C,C	1,1	-inf,-inf	inf,inf	2.98284,0.89787	0.000478197	0.000956331
3	chr16:52947009:T:C	52947009	C,NA	T,NA	1,NA	-inf,NA	inf,NA	1.21361,NA	0.000478066	0.00095581
3	chr16:52841535:T:TG	52841535	NA,TG	NA,T	NA,1	NA,-inf	NA,inf	NA,0.775173	0.000477543	0.000954702
3	chr16:52857911:C:A	52857911	NA,A	NA,C	NA,1	NA,-inf	NA,inf	NA,0.97565	0.00047679	0.000953274
3	chr16:53539121:T:C	53539121	NA,C	NA,T	NA,1	NA,inf	NA,inf	NA,0.870564	0.000475237	0.000950159
3	chr16:53436540:C:A	53436540	NA,A	NA,C	NA,1	NA,inf	NA,inf	NA,0.957157	0.000472125	0.000943937
3	chr16:53080442:G:A	53080442	NA,A	NA,G	NA,1	NA,-inf	NA,inf	NA,1.65051	0.000472059	0.000943842
3	chr16:53542631:A:G	53542631	NA,G	NA,A	NA,1	NA,-inf	NA,inf	NA,0.786775	0.000471486	0.000942631
3	chr16:53518966:G:A	53518966	NA,A	NA,G	NA,1	NA,-inf	NA,inf	NA,0.826027	0.000467844	0.000935345
3	chr16:52726122:A:G	52726122	NA,G	NA,A	NA,1	NA,-inf	NA,inf	NA,0.841947	0.000467569	0.000934836
3	chr16:53202904:GTTCCAC:G	53202904	NA,G	NA,GTTCCAC	NA,1	NA,-inf	NA,inf	NA,0.72924	0.000467351	0.000934399
3	chr16:52987764:G:C	52987764	NA,C	NA,G	NA,1	NA,-inf	NA,inf	NA,0.781221	0.000467229	0.000934171
3	chr16:53525339:C:T	53525339	NA,T	NA,C	NA,1	NA,-inf	NA,inf	NA,0.79483	0.000466763	0.000933188
3	chr16:53042314:CCT:C	53042314	NA,C	NA,CCT	NA,1	NA,-inf	NA,inf	NA,0.780601	0.00046647	0.000932629
3	chr16:53543754:C:T	53543754	NA,T	NA,C	NA,1	NA,-inf	NA,inf	NA,0.803373	0.000465958	0.000931583
3	chr16:53103807:C:G	53103807	NA,G	NA,C	NA,1	NA,-inf	NA,inf	NA,0.735393	0.000465065	0.000929822
3	chr16:53560836:C:G	53560836	G,NA	C,NA	1,NA	inf,NA	inf,NA	0.633151,NA	0.00046492	0.000929521
3	chr16:53047424:G:A	53047424	NA,A	NA,G	NA,1	NA,-inf	NA,inf	NA,0.826843	0.000464778	0.00092925
3	chr16:53090565:T:C	53090565	NA,C	NA,T	NA,1	NA,-inf	NA,inf	NA,0.78343	0.000462764	0.000925202
3	chr16:52881817:A:G	52881817	NA,G	NA,A	NA,1	NA,-inf	NA,inf	NA,0.905631	0.00046022	0.000920106
3	chr16:53080261:T:G	53080261	NA,G	NA,T	NA,1	NA,-inf	NA,inf	NA,1.62924	0.000460045	0.000919826
3	chr16:52857980:G:T	52857980	NA,T	NA,G	NA,1	NA,-inf	NA,inf	NA,0.872759	0.000460043	0.000919739
3	chr16:52728047:A:G	52728047	NA,G	NA,A	NA,1	NA,-inf	NA,inf	NA,0.832113	0.000459232	0.000918165
3	chr16:52626122:G:A	52626122	NA,A	NA,G	NA,1	NA,inf	NA,inf	NA,0.86044	0.000458702	0.000917086
3	chr16:53330236:A:G	53330236	NA,G	NA,A	NA,1	NA,inf	NA,inf	NA,1.38532	0.000457154	0.000914026
3	chr16:53435962:A:G	53435962	NA,G	NA,A	NA,1	NA,inf	NA,inf	NA,0.897045	0.000456846	0.000913371
3	chr16:53347913:T:C	53347913	NA,C	NA,T	NA,1	NA,inf	NA,inf	NA,0.806603	0.000455333	0.00091037
3	chr16:53364368:C:T	53364368	NA,T	NA,C	NA,1	NA,inf	NA,inf	NA,0.8719	0.00045421	0.000908139
3	chr16:53418172:G:A	53418172	NA,A	NA,G	NA,1	NA,-inf	NA,inf	NA,0.802061	0.000453797	0.000907284
3	chr16:52662558:G:A	52662558	NA,A	NA,G	NA,1	NA,-inf	NA,inf	NA,0.849245	0.000452617	0.000904955
3	chr16:52972595:T:C	52972595	NA,C	NA,T	NA,1	NA,inf	NA,inf	NA,1.0506	0.000452146	0.000903958
3	chr16:52796475:T:C	52796475	NA,C	NA,T	NA,1	NA,-inf	NA,inf	NA,0.789993	0.000450916	0.000901544
3	chr16:53496245:A:T	53496245	NA,T	NA,A	NA,1	NA,inf	NA,inf	NA,0.782905	0.000449898	0.000899502
3	chr16:53385875:A:G	53385875	G,NA	A,NA	1,NA	inf,NA	inf,NA	1.34893,NA	0.000449545	0.000898807
3	chr16:53499912:G:A	53499912	NA,A	NA,G	NA,1	NA,inf	NA,inf	NA,0.782279	0.000449161	0.000898028
3	chr16:53021055:G:A	53021055	NA,A	NA,G	NA,1	NA,-inf	NA,inf	NA,0.762912	0.000448514	0.000896714
3	chr16:52909989:T:C	52909989	C,C	T,T	1,1	inf,-inf	inf,inf	1.61754,0.055242	0.000448195	0.000896099
3	chr16:53078981:G:A	53078981	NA,A	NA,G	NA,1	NA,inf	NA,inf	NA,0.987325	0.000447283	0.000894269
3	chr16:53077852:T:C	53077852	NA,C	NA,T	NA,1	NA,-inf	NA,inf	NA,0.74669	0.000447237	0.000894182
3	chr16:53497027:G:C	53497027	NA,C	NA,G	NA,1	NA,inf	NA,inf	NA,0.780836	0.000447088	0.000893884
3	chr16:53587875:C:T	53587875	NA,T	NA,C	NA,1	NA,inf	NA,inf	NA,0.866518	0.000445714	0.000891134
3	chr16:53076013:C:T	53076013	NA,T	NA,C	NA,1	NA,inf	NA,inf	NA,0.927348	0.000445077	0.000889847
3	chr16:53528401:G:A	53528401	NA,A	NA,G	NA,1	NA,-inf	NA,inf	NA,0.766925	0.000442386	0.000884463
3	chr16:52996634:G:GTCT	52996634	NA,GTCT	NA,G	NA,1	NA,-inf	NA,inf	NA,0.80329	0.000441934	0.000883573
3	chr16:53594860:C:T	53594860	NA,T	NA,C	NA,1	NA,inf	NA,inf	NA,0.878333	0.000441857	0.000883436
3	chr16:53342229:T:C	53342229	C,C	T,T	1,1	-inf,-inf	inf,inf	0.697906,0.828382	0.000441766	0.00088325
3	chr16:53018887:G:C	53018887	C,C	G,G	1,1	-inf,-inf	inf,inf	1.46108,0.138501	0.000440104	0.000879925
3	chr16:53365309:C:A	53365309	NA,A	NA,C	NA,1	NA,inf	NA,inf	NA,0.852182	0.000440074	0.000879882
3	chr16:52727996:T:A	52727996	NA,A	NA,T	NA,1	NA,-inf	NA,inf	NA,0.768238	0.000439139	0.000878001
3	chr16:52781196:G:A	52781196	NA,A	NA,G	NA,1	NA,-inf	NA,inf	NA,0.823807	0.000439125	0.000877988
3	chr16:53375149:G:A	53375149	A,NA	G,NA	1,NA	-inf,NA	inf,NA	1.06263,NA	0.000433527	0.000866778
3	chr16:52675951:C:T	52675951	NA,T	NA,C	NA,1	NA,-inf	NA,inf	NA,0.783687	0.000433249	0.000866239
3	chr16:52662920:C:T	52662920	NA,T	NA,C	NA,1	NA,-inf	NA,inf	NA,0.776046	0.000432457	0.00086466
3	chr16:53519877:T:C	53519877	NA,C	NA,T	NA,1	NA,-inf	NA,inf	NA,0.918323	0.000430845	0.000861405
3	chr16:53044258:G:A	53044258	NA,A	NA,G	NA,1	NA,inf	NA,inf	NA,1.01493	0.000430023	0.000859765
3	chr16:52657429:A:T	52657429	NA,T	NA,A	NA,1	NA,inf	NA,inf	NA,0.868905	0.000429458	0.000858635
3	chr16:53075761:C:T	53075761	NA,T	NA,C	NA,1	NA,-inf	NA,inf	NA,0.723956	0.000429284	0.000858295
3	chr16:52765213:G:C	52765213	NA,C	NA,G	NA,1	NA,-inf	NA,inf	NA,0.874774	0.000428826	0.000857353
3	chr16:53009757:C:T	53009757	NA,T	NA,C	NA,1	NA,-inf	NA,inf	NA,0.997284	0.000428451	0.00085664
3	chr16:52799629:C:T	52799629	NA,T	NA,C	NA,1	NA,inf	NA,inf	NA,0.808213	0.000428049	0.00085583
3	chr16:52996636:C:A	52996636	NA,A	NA,C	NA,1	NA,-inf	NA,inf	NA,0.783194	0.000427489	0.000854699
3	chr16:53025613:T:A	53025613	A,A	T,T	1,1	-inf,-inf	inf,inf	1.13272,0.398028	0.00042722	0.000854155
3	chr16:52751650:G:A	52751650	NA,A	NA,G	NA,1	NA,inf	NA,inf	NA,0.932313	0.000425992	0.000851905
3	chr16:52944790:T:C	52944790	NA,C	NA,T	NA,1	NA,-inf	NA,inf	NA,0.765049	0.000425847	0.000851438
3	chr16:53537373:G:A	53537373	NA,A	NA,G	NA,1	NA,-inf	NA,inf	NA,0.729012	0.000425359	0.000850433
3	chr16:53044896:A:G	53044896	NA,G	NA,A	NA,1	NA,-inf	NA,inf	NA,0.772648	0.000424241	0.00084822
3	chr16:53491908:T:C	53491908	NA,C	NA,T	NA,1	NA,-inf	NA,inf	NA,0.761667	0.000423472	0.000846668
3	chr16:52832141:C:T	52832141	NA,T	NA,C	NA,1	NA,-inf	NA,inf	NA,0.776496	0.00042309	0.000845929
3	chr16:53166591:C:T	53166591	NA,T	NA,C	NA,1	NA,inf	NA,inf	NA,1.30537	0.00042306	0.000845852
3	chr16:52857163:C:T	52857163	NA,T	NA,C	NA,1	NA,inf	NA,inf	NA,0.780176	0.000419942	0.000839685
3	chr16:52923040:G:A	52923040	NA,A	NA,G	NA,1	NA,-inf	NA,inf	NA,0.853126	0.000419942	0.000839634
3	chr16:52893975:C:T	52893975	NA,T	NA,C	NA,1	NA,-inf	NA,inf	NA,0.890424	0.000419706	0.000839164
3	chr16:53039942:A:G	53039942	G,G	A,A	1,1	inf,-inf	inf,inf	1.74388,0.0463584	0.000414819	0.000829368
3	chr16:53079577:A:C	53079577	NA,C	NA,A	NA,1	NA,-inf	NA,inf	NA,0.701575	0.000414109	0.000827962
3	chr16:52719329:C:T	52719329	NA,T	NA,C	NA,1	NA,-inf	NA,inf	NA,0.76854	0.000414003	0.000827759
3	chr16:53520958:T:A	53520958	NA,A	NA,T	NA,1	NA,-inf	NA,inf	NA,0.827443	0.000413999	0.000827738
3	chr16:53210650:G:A	53210650	NA,A	NA,G	NA,1	NA,inf	NA,inf	NA,1.28776	0.000413352	0.000826445
3	chr16:52966273:G:A	52966273	A,NA	G,NA	1,NA	-inf,NA	inf,NA	0.947242,NA	0.000412804	0.000825355
3	chr16:52953819:A:C	52953819	NA,C	NA,A	NA,1	NA,inf	NA,inf	NA,0.89137	0.000411749	0.000823225
3	chr16:53511579:G:C	53511579	C,NA	G,NA	1,NA	-inf,NA	inf,NA	1.14563,NA	0.000411748	0.000823245
3	chr16:53002386:C:T	53002386	NA,T	NA,C	NA,1	NA,inf	NA,inf	NA,0.86628	0.000410425	0.00082059
3	chr16:52860353:A:G	52860353	G,NA	A,NA	1,NA	-inf,NA	inf,NA	0.953376,NA	0.000410097	0.000819944
3	chr16:53190973:T:C	53190973	NA,C	NA,T	NA,1	NA,-inf	NA,inf	NA,0.673565	0.000409419	0.000818588
3	chr16:53057139:T:C	53057139	C,C	T,T	1,1	inf,inf	inf,inf	2.00678,0.595313	0.000409162	0.000818069
3	chr16:52821335:T:C	52821335	NA,C	NA,T	NA,1	NA,-inf	NA,inf	NA,0.728419	0.000407913	0.000815584
3	chr16:53539431:G:A	53539431	NA,A	NA,G	NA,1	NA,inf	NA,inf	NA,0.796736	0.000407348	0.000814433
3	chr16:52935742:A:G	52935742	G,NA	A,NA	1,NA	inf,NA	inf,NA	1.10874,NA	0.000406207	0.000812169
3	chr16:53198648:A:G	53198648	NA,G	NA,A	NA,1	NA,-inf	NA,inf	NA,0.670018	0.000405997	0.000811748
3	chr16:52969200:T:C	52969200	NA,C	NA,T	NA,1	NA,inf	NA,inf	NA,0.681621	0.000403817	0.000807369
3	chr16:52717775:C:T	52717775	NA,T	NA,C	NA,1	NA,-inf	NA,inf	NA,0.752079	0.000403516	0.000806796
3	chr16:53258601:A:G	53258601	NA,G	NA,A	NA,1	NA,-inf	NA,inf	NA,0.682166	0.000402343	0.000804448
3	chr16:53057452:A:G	53057452	G,G	A,A	1,1	inf,inf	inf,inf	1.47151,1.21315	0.000402169	0.000804051
3	chr16:52664154:G:A	52664154	NA,A	NA,G	NA,1	NA,-inf	NA,inf	NA,0.749147	0.000401517	0.000802808
3	chr16:53033295:T:C	53033295	C,C	T,T	1,1	-inf,inf	inf,inf	1.82583,0.397858	0.000401476	0.000802679
3	chr16:52719417:A:G	52719417	NA,G	NA,A	NA,1	NA,-inf	NA,inf	NA,0.754464	0.000400638	0.000801044
3	chr16:52755223:C:T	52755223	NA,T	NA,C	NA,1	NA,-inf	NA,inf	NA,0.741474	0.000399522	0.000798803
3	chr16:52648248:C:A	52648248	NA,A	NA,C	NA,1	NA,-inf	NA,inf	NA,0.755236	0.000399063	0.000797894
3	chr16:52717903:T:C	52717903	NA,C	NA,T	NA,1	NA,-inf	NA,inf	NA,0.74354	0.000397823	0.000795414
3	chr16:52701780:T:G	52701780	NA,G	NA,T	NA,1	NA,-inf	NA,inf	NA,0.715033	0.000397342	0.000794461
3	chr16:53550304:C:T	53550304	NA,T	NA,C	NA,1	NA,-inf	NA,inf	NA,0.724778	0.000396076	0.00079189
3	chr16:53020876:G:A	53020876	A,A	G,G	1,1	-inf,-inf	inf,inf	0.353093,1.83146	0.000395254	0.000790334
3	chr16:53034901:C:T	53034901	T,T	C,C	1,1	inf,-inf	inf,inf	0.972599,1.15867	0.000394975	0.000789749
3	chr16:52755761:T:C	52755761	NA,C	NA,T	NA,1	NA,inf	NA,inf	NA,0.843572	0.000391629	0.000783156
3	chr16:53555937:C:T	53555937	NA,T	NA,C	NA,1	NA,-inf	NA,inf	NA,0.704289	0.000390974	0.000781698
3	chr16:53020433:T:C	53020433	NA,C	NA,T	NA,1	NA,-inf	NA,inf	NA,0.974305	0.000390265	0.000780308
3	chr16:53512228:G:A	53512228	NA,A	NA,G	NA,1	NA,-inf	NA,inf	NA,0.808365	0.000390024	0.00077982
3	chr16:52782925:T:C	52782925	NA,C	NA,T	NA,1	NA,-inf	NA,inf	NA,0.744721	0.00038953	0.000778847
3	chr16:52834315:A:T	52834315	NA,T	NA,A	NA,1	NA,-inf	NA,inf	NA,0.736083	0.000388477	0.000776727
3	chr16:52639067:G:A	52639067	NA,A	NA,G	NA,1	NA,inf	NA,inf	NA,0.782345	0.000388173	0.000776114
3	chr16:52799539:T:A	52799539	NA,A	NA,T	NA,1	NA,-inf	NA,inf	NA,0.744448	0.000387706	0.000775199
3	chr16:52638332:T:A	52638332	NA,A	NA,T	NA,1	NA,inf	NA,inf	NA,0.725477	0.000387381	0.000774535
3	chr16:53561811:T:G	53561811	NA,G	NA,T	NA,1	NA,inf	NA,inf	NA,0.82509	0.000387356	0.000774526
3	chr16:53086715:T:C	53086715	NA,C	NA,T	NA,1	NA,-inf	NA,inf	NA,1.4833	0.000385949	0.000771703
3	chr16:53556166:A:T	53556166	NA,T	NA,A	NA,1	NA,-inf	NA,inf	NA,0.720162	0.000385699	0.000771163
3	chr16:53049243:C:T	53049243	T,T	C,C	1,1	inf,inf	inf,inf	1.48723,1.18163	0.000385458	0.000770649
3	chr16:53125713:A:G	53125713	NA,G	NA,A	NA,1	NA,-inf	NA,inf	NA,2.04196	0.000385161	0.000770232
3	chr16:53528099:C:T	53528099	NA,T	NA,C	NA,1	NA,-inf	NA,inf	NA,0.699638	0.000384154	0.000768063
3	chr16:52636266:C:T	52636266	NA,T	NA,C	NA,1	NA,-inf	NA,inf	NA,0.682424	0.000384145	0.000768065
3	chr16:53091903:C:T	53091903	NA,T	NA,C	NA,1	NA,-inf	NA,inf	NA,1.47948	0.000383741	0.000767289
3	chr16:53389341:G:A	53389341	NA,A	NA,G	NA,1	NA,inf	NA,inf	NA,0.753284	0.000383103	0.00076597
3	chr16:52636961:CA:C	52636961	NA,C	NA,CA	NA,1	NA,-inf	NA,inf	NA,0.680523	0.000382951	0.000765677
3	chr16:52984163:C:T	52984163	NA,T	NA,C	NA,1	NA,inf	NA,inf	NA,0.684907	0.000382359	0.000764484
3	chr16:53392345:C:T	53392345	NA,T	NA,C	NA,1	NA,inf	NA,inf	NA,0.751692	0.000382091	0.000763949
3	chr16:53152796:G:T	53152796	NA,T	NA,G	NA,1	NA,-inf	NA,inf	NA,0.63491	0.000382063	0.000763911
3	chr16:53079785:T:C	53079785	NA,C	NA,T	NA,1	NA,-inf	NA,inf	NA,0.590437	0.000382036	0.000763828
3	chr16:53566022:T:C	53566022	NA,C	NA,T	NA,1	NA,inf	NA,inf	NA,0.814621	0.000381704	0.000763226
3	chr16:52892971:A:G	52892971	NA,G	NA,A	NA,1	NA,inf	NA,inf	NA,0.74325	0.000380819	0.000761406
3	chr16:53186269:G:A	53186269	NA,A	NA,G	NA,1	NA,-inf	NA,inf	NA,0.633559	0.000380777	0.000761333
3	chr16:53021332:C:T	53021332	NA,T	NA,C	NA,1	NA,inf	NA,inf	NA,0.884061	0.000379646	0.000759059
3	chr16:53536428:C:T	53536428	NA,T	NA,C	NA,1	NA,-inf	NA,inf	NA,0.675432	0.000379547	0.000758855
3	chr16:53456119:T:G	53456119	NA,G	NA,T	NA,1	NA,inf	NA,inf	NA,0.747046	0.000377396	0.000754564
3	chr16:53526537:T:A	53526537	NA,A	NA,T	NA,1	NA,-inf	NA,inf	NA,0.684921	0.000376109	0.000751983
3	chr16:53301058:G:A	53301058	NA,A	NA,G	NA,1	NA,inf	NA,inf	NA,1.06245	0.000375826	0.000751431
3	chr16:52911594:T:A	52911594	NA,A	NA,T	NA,1	NA,-inf	NA,inf	NA,0.8088	0.000375283	0.000750355
3	chr16:52816310:A:G	52816310	NA,G	NA,A	NA,1	NA,-inf	NA,inf	NA,0.664757	0.000374362	0.000748516
3	chr16:53065003:AAGAG:A	53065003	NA,A	NA,AAGAG	NA,1	NA,-inf	NA,inf	NA,0.563249	0.000374209	0.000748211
3	chr16:52731658:G:A	52731658	NA,A	NA,G	NA,1	NA,-inf	NA,inf	NA,0.697365	0.000373342	0.000746478
3	chr16:52702996:C:T	52702996	T,NA	C,NA	1,NA	-inf,NA	inf,NA	0.868211,NA	0.00037164	0.000743066
3	chr16:52743418:A:G	52743418	NA,G	NA,A	NA,1	NA,-inf	NA,inf	NA,0.696898	0.000371432	0.000742655
3	chr16:52961795:C:G	52961795	NA,G	NA,C	NA,1	NA,-inf	NA,inf	NA,0.941573	0.000371336	0.000742477
3	chr16:52767651:C:T	52767651	NA,T	NA,C	NA,1	NA,-inf	NA,inf	NA,0.666078	0.000369482	0.000738756
3	chr16:53142895:G:A	53142895	NA,A	NA,G	NA,1	NA,inf	NA,inf	NA,0.872227	0.000368794	0.000737373
3	chr16:52789335:A:C	52789335	NA,C	NA,A	NA,1	NA,-inf	NA,inf	NA,0.712184	0.000368463	0.000736731
3	chr16:52825523:G:A	52825523	NA,A	NA,G	NA,1	NA,inf	NA,inf	NA,0.781658	0.000368007	0.000735793
3	chr16:53586712:G:T	53586712	NA,T	NA,G	NA,1	NA,-inf	NA,inf	NA,0.667784	0.000367481	0.000734754
3	chr16:52848243:G:A	52848243	A,A	G,G	1,1	inf,-inf	inf,inf	0.773274,1.33837	0.000367443	0.000734695
3	chr16:52984166:G:T	52984166	T,T	G,G	1,1	-inf,-inf	inf,inf	0.780838,1.42543	0.000366959	0.000733905
3	chr16:52733809:A:G	52733809	NA,G	NA,A	NA,1	NA,-inf	NA,inf	NA,0.68623	0.000366391	0.000732583
3	chr16:52851914:T:A	52851914	NA,A	NA,T	NA,1	NA,-inf	NA,inf	NA,0.674591	0.000365683	0.000731166
3	chr16:52850610:A:G	52850610	NA,G	NA,A	NA,1	NA,-inf	NA,inf	NA,0.673563	0.000365101	0.000730003
3	chr16:52674175:A:G	52674175	NA,G	NA,A	NA,1	NA,-inf	NA,inf	NA,0.687101	0.000364939	0.00072968
3	chr16:52691329:C:T	52691329	NA,T	NA,C	NA,1	NA,-inf	NA,inf	NA,0.690968	0.000364798	0.000729404
3	chr16:53294490:G:T	53294490	NA,T	NA,G	NA,1	NA,-inf	NA,inf	NA,0.607635	0.000364755	0.000729311
3	chr16:53306926:C:T	53306926	NA,T	NA,C	NA,1	NA,-inf	NA,inf	NA,0.607492	0.000364681	0.000729163
3	chr16:52680442:C:A	52680442	NA,A	NA,C	NA,1	NA,inf	NA,inf	NA,0.77252	0.000364334	0.000728449
3	chr16:53032916:C:T	53032916	NA,T	NA,C	NA,1	NA,inf	NA,inf	NA,0.871789	0.000363979	0.00072774
3	chr16:53536939:T:C	53536939	NA,C	NA,T	NA,1	NA,-inf	NA,inf	NA,0.632145	0.000362901	0.000725579
3	chr16:53515930:C:T	53515930	NA,T	NA,C	NA,1	NA,-inf	NA,inf	NA,0.660667	0.000361448	0.000722671
3	chr16:53297274:G:C	53297274	NA,C	NA,G	NA,1	NA,inf	NA,inf	NA,0.845596	0.000359646	0.000719075
3	chr16:53336953:G:A	53336953	NA,A	NA,G	NA,1	NA,inf	NA,inf	NA,1.17993	0.000359019	0.000717832
3	chr16:52778119:AG:A	52778119	NA,A	NA,AG	NA,1	NA,inf	NA,inf	NA,0.765014	0.000358392	0.000716577
3	chr16:52741660:A:G	52741660	NA,G	NA,A	NA,1	NA,-inf	NA,inf	NA,0.673396	0.000357731	0.000715267
3	chr16:53025656:T:C	53025656	NA,C	NA,T	NA,1	NA,inf	NA,inf	NA,0.858022	0.000356407	0.000712603
3	chr16:52800694:T:G	52800694	NA,G	NA,T	NA,1	NA,-inf	NA,inf	NA,0.690694	0.000356334	0.000712491
3	chr16:53571848:T:C	53571848	NA,C	NA,T	NA,1	NA,-inf	NA,inf	NA,0.703816	0.00035632	0.000712436
3	chr16:52741796:A:G	52741796	NA,G	NA,A	NA,1	NA,-inf	NA,inf	NA,0.670724	0.000356256	0.000712318
3	chr16:53329773:G:A	53329773	A,A	G,G	1,1	-inf,-inf	inf,inf	3.41562,0.581466	0.00035589	0.000712318
3	chr16:53535946:T:A	53535946	NA,A	NA,T	NA,1	NA,inf	NA,inf	NA,0.709889	0.000355402	0.000710608
3	chr16:53307888:T:C	53307888	NA,C	NA,T	NA,1	NA,inf	NA,inf	NA,0.842256	0.000355216	0.000710221
3	chr16:53038453:T:A	53038453	NA,A	NA,T	NA,1	NA,inf	NA,inf	NA,0.835501	0.000355118	0.000710041
3	chr16:52980135:G:T	52980135	T,T	G,G	1,1	-inf,-inf	inf,inf	1.12221,1.11904	0.000354932	0.000709876
3	chr16:52633462:C:A	52633462	NA,A	NA,C	NA,1	NA,inf	NA,inf	NA,0.72346	0.000354634	0.000709068
3	chr16:53353461:CA:C	53353461	NA,C	NA,CA	NA,1	NA,-inf	NA,inf	NA,0.60836	0.000352687	0.00070517
3	chr16:53005731:A:G	53005731	NA,G	NA,A	NA,1	NA,-inf	NA,inf	NA,0.647511	0.000352647	0.000705067
3	chr16:53152791:T:A	53152791	NA,A	NA,T	NA,1	NA,-inf	NA,inf	NA,0.586786	0.0003523	0.000704412
3	chr16:52950612:T:C	52950612	NA,C	NA,T	NA,1	NA,inf	NA,inf	NA,0.817187	0.00035183	0.000703454
3	chr16:53014199:G:A	53014199	NA,A	NA,G	NA,1	NA,-inf	NA,inf	NA,0.861347	0.000350239	0.000700289
3	chr16:53389050:A:T	53389050	NA,T	NA,A	NA,1	NA,inf	NA,inf	NA,0.690721	0.000349309	0.000698416
3	chr16:53358558:G:A	53358558	NA,A	NA,G	NA,1	NA,-inf	NA,inf	NA,0.605922	0.000349169	0.000698151
3	chr16:53119386:A:C	53119386	NA,C	NA,A	NA,1	NA,-inf	NA,inf	NA,0.541123	0.000347744	0.000695297
3	chr16:53518524:T:C	53518524	C,C	T,T	1,1	inf,-inf	inf,inf	0.339645,1.47079	0.000347256	0.000694299
3	chr16:53174132:A:C	53174132	NA,C	NA,A	NA,1	NA,inf	NA,inf	NA,0.813349	0.000347228	0.000694252
3	chr16:53079142:C:T	53079142	NA,T	NA,C	NA,1	NA,inf	NA,inf	NA,0.791535	0.000346449	0.000692699
3	chr16:53523810:A:G	53523810	G,G	A,A	1,1	-inf,-inf	inf,inf	0.0407421,1.6741	0.000346174	0.000692152
3	chr16:53560421:G:A	53560421	A,NA	G,NA	1,NA	inf,NA	inf,NA	1.01575,NA	0.000345603	0.000691018
3	chr16:53578052:G:A	53578052	NA,A	NA,G	NA,1	NA,-inf	NA,inf	NA,0.678846	0.000344485	0.000688776
3	chr16:52809059:C:G	52809059	NA,G	NA,C	NA,1	NA,-inf	NA,inf	NA,0.666623	0.000344081	0.000687985
3	chr16:52935345:C:T	52935345	NA,T	NA,C	NA,1	NA,inf	NA,inf	NA,0.795082	0.000343653	0.000687107
3	chr16:53011346:TG:T	53011346	NA,T	NA,TG	NA,1	NA,-inf	NA,inf	NA,0.630063	0.000342931	0.000685645
3	chr16:53539195:TCGTCTGAGATGTGGGGAGCGCCTCTGCCCCACCGCCC:T	53539195	NA,T	NA,TCGTCTGAGATGTGGGGAGCGCCTCTGCCCCACCGCCC	NA,1	NA,-inf	NA,inf	NA,0.595507	0.000342605	0.00068501
3	chr16:53347182:T:C	53347182	NA,C	NA,T	NA,1	NA,inf	NA,inf	NA,0.811694	0.0003422	0.000684205
3	chr16:53580814:T:C	53580814	NA,C	NA,T	NA,1	NA,-inf	NA,inf	NA,0.67761	0.000341986	0.000683782
3	chr16:53508988:G:A	53508988	NA,A	NA,G	NA,1	NA,-inf	NA,inf	NA,0.622019	0.00034167	0.00068314
3	chr16:53018793:C:A	53018793	NA,A	NA,C	NA,1	NA,-inf	NA,inf	NA,0.714983	0.000340541	0.000680895
3	chr16:53179010:G:A	53179010	A,NA	G,NA	1,NA	inf,NA	inf,NA	1.20422,NA	0.000340419	0.00068066
3	chr16:53206457:T:C	53206457	NA,C	NA,T	NA,1	NA,inf	NA,inf	NA,0.81034	0.000339979	0.000679761
3	chr16:53225781:G:C	53225781	NA,C	NA,G	NA,1	NA,-inf	NA,inf	NA,2.23973	0.000339788	0.000679594
3	chr16:53572492:G:A	53572492	NA,A	NA,G	NA,1	NA,-inf	NA,inf	NA,0.621882	0.000339766	0.000679334
3	chr16:52914411:A:C	52914411	NA,C	NA,A	NA,1	NA,-inf	NA,inf	NA,0.791749	0.000339686	0.00067921
3	chr16:53374099:T:A	53374099	NA,A	NA,T	NA,1	NA,-inf	NA,inf	NA,0.713497	0.00033951	0.000678843
3	chr16:53083997:G:A	53083997	NA,A	NA,G	NA,1	NA,-inf	NA,inf	NA,0.521502	0.000339229	0.000678258
3	chr16:53523924:C:T	53523924	NA,T	NA,C	NA,1	NA,-inf	NA,inf	NA,0.609773	0.000337049	0.000673919
3	chr16:53104196:G:A	53104196	NA,A	NA,G	NA,1	NA,-inf	NA,inf	NA,0.56073	0.00033689	0.000673548
3	chr16:53100639:T:C	53100639	NA,C	NA,T	NA,1	NA,-inf	NA,inf	NA,1.39085	0.000336837	0.000673519
3	chr16:52961115:C:T	52961115	NA,T	NA,C	NA,1	NA,inf	NA,inf	NA,0.709588	0.000336714	0.000673275
3	chr16:53587104:A:G	53587104	NA,G	NA,A	NA,1	NA,-inf	NA,inf	NA,0.615508	0.00033589	0.000671596
3	chr16:53198002:G:A	53198002	NA,A	NA,G	NA,1	NA,inf	NA,inf	NA,0.800562	0.000334998	0.000669804
3	chr16:52996890:C:T	52996890	NA,T	NA,C	NA,1	NA,-inf	NA,inf	NA,0.817173	0.000334809	0.000669448
3	chr16:53096058:T:A	53096058	A,A	T,T	1,1	inf,inf	inf,inf	2.36962,0.790343	0.000334746	0.000669358
3	chr16:53262765:A:G	53262765	NA,G	NA,A	NA,1	NA,inf	NA,inf	NA,0.78772	0.000334634	0.000669075
3	chr16:53364730:C:T	53364730	NA,T	NA,C	NA,1	NA,inf	NA,inf	NA,0.666757	0.000332692	0.000665219
3	chr16:52762361:T:TA	52762361	NA,TA	NA,T	NA,1	NA,-inf	NA,inf	NA,0.582165	0.000331692	0.000663212
3	chr16:52757530:A:G	52757530	G,NA	A,NA	1,NA	-inf,NA	inf,NA	0.812564,NA	0.000331526	0.000662874
3	chr16:53578291:G:A	53578291	NA,A	NA,G	NA,1	NA,-inf	NA,inf	NA,0.655092	0.000331104	0.000662027
3	chr16:52795676:G:A	52795676	NA,A	NA,G	NA,1	NA,inf	NA,inf	NA,0.691511	0.000330808	0.000661457
3	chr16:53355539:G:A	53355539	NA,A	NA,G	NA,1	NA,inf	NA,inf	NA,0.859001	0.000330109	0.000660042
3	chr16:53333881:A:G	53333881	NA,G	NA,A	NA,1	NA,inf	NA,inf	NA,0.790746	0.000330082	0.000659976
3	chr16:53149334:A:G	53149334	NA,G	NA,A	NA,1	NA,-inf	NA,inf	NA,2.20328	0.000329771	0.000659555
3	chr16:52922234:C:A	52922234	A,A	C,C	1,1	inf,-inf	inf,inf	0.181008,1.44241	0.000329609	0.000659072
3	chr16:52795363:G:A	52795363	NA,A	NA,G	NA,1	NA,-inf	NA,inf	NA,0.676722	0.000328953	0.000657715
3	chr16:52740267:A:C	52740267	NA,C	NA,A	NA,1	NA,-inf	NA,inf	NA,0.615727	0.000328306	0.000656442
3	chr16:53094799:C:T	53094799	T,T	C,C	1,1	-inf,-inf	inf,inf	3.09387,0.592689	0.00032764	0.00065535
3	chr16:53357941:A:G	53357941	NA,G	NA,A	NA,1	NA,inf	NA,inf	NA,0.872863	0.000326835	0.000653497
3	chr16:52912972:AGAATATAAAG:A	52912972	A,NA	AGAATATAAAG,NA	1,NA	-inf,NA	inf,NA	0.7837,NA	0.000326815	0.000653457
3	chr16:53023522:G:A	53023522	NA,A	NA,G	NA,1	NA,-inf	NA,inf	NA,0.809883	0.00032626	0.000652346
3	chr16:52969125:T:G	52969125	NA,G	NA,T	NA,1	NA,-inf	NA,inf	NA,0.59364	0.000326231	0.000652296
3	chr16:53068375:T:C	53068375	NA,C	NA,T	NA,1	NA,inf	NA,inf	NA,0.866763	0.000325424	0.000650668
3	chr16:53293550:G:A	53293550	NA,A	NA,G	NA,1	NA,inf	NA,inf	NA,0.77503	0.000324357	0.000648531
3	chr16:52881885:G:A	52881885	A,A	G,G	1,1	-inf,-inf	inf,inf	1.06373,0.58324	0.000323553	0.000646991
3	chr16:53525952:GGGT:G	53525952	NA,G	NA,GGGT	NA,1	NA,-inf	NA,inf	NA,0.710491	0.000323304	0.000646432
3	chr16:53113990:C:T	53113990	NA,T	NA,C	NA,1	NA,-inf	NA,inf	NA,0.493359	0.000323157	0.000646144
3	chr16:52841234:G:A	52841234	NA,A	NA,G	NA,1	NA,-inf	NA,inf	NA,0.676929	0.000323152	0.000646119
3	chr16:53374644:A:G	53374644	NA,G	NA,A	NA,1	NA,inf	NA,inf	NA,0.639333	0.000323127	0.000646078
3	chr16:53261260:T:G	53261260	NA,G	NA,T	NA,1	NA,inf	NA,inf	NA,0.772362	0.000322458	0.000644736
3	chr16:52992691:G:A	52992691	NA,A	NA,G	NA,1	NA,-inf	NA,inf	NA,0.597429	0.000321682	0.000643213
3	chr16:53619093:G:C	53619093	C,NA	G,NA	1,NA	-inf,NA	inf,NA	1.06185,NA	0.000321348	0.000642534
3	chr16:52880053:G:A	52880053	A,A	G,G	1,1	inf,inf	inf,inf	1.15235,0.364528	0.00032122	0.000642331
3	chr16:53551269:A:G	53551269	G,NA	A,NA	1,NA	-inf,NA	inf,NA	1.08397,NA	0.000321195	0.000642229
3	chr16:52716522:G:A	52716522	NA,A	NA,G	NA,1	NA,inf	NA,inf	NA,0.684074	0.00032094	0.000641717
3	chr16:53178066:C:T	53178066	NA,T	NA,C	NA,1	NA,inf	NA,inf	NA,0.767933	0.000320303	0.000640429
3	chr16:53368544:C:G	53368544	NA,G	NA,C	NA,1	NA,inf	NA,inf	NA,0.632722	0.000320285	0.000640396
3	chr16:53525956:T:C	53525956	NA,C	NA,T	NA,1	NA,-inf	NA,inf	NA,0.702887	0.000319766	0.000639359
3	chr16:53544880:T:A	53544880	NA,A	NA,T	NA,1	NA,inf	NA,inf	NA,0.700057	0.000318885	0.000637593
3	chr16:52910613:A:G	52910613	NA,G	NA,A	NA,1	NA,-inf	NA,inf	NA,0.611071	0.00031883	0.000637495
3	chr16:53541370:G:A	53541370	NA,A	NA,G	NA,1	NA,inf	NA,inf	NA,0.624121	0.000318743	0.000637322
3	chr16:53117264:G:A	53117264	NA,A	NA,G	NA,1	NA,inf	NA,inf	NA,0.820454	0.000318605	0.000637045
3	chr16:53451995:TG:T	53451995	T,NA	TG,NA	1,NA	inf,NA	inf,NA	1.00295,NA	0.000318428	0.000636691
3	chr16:52646160:T:A	52646160	NA,A	NA,T	NA,1	NA,-inf	NA,inf	NA,0.64189	0.000318315	0.000636475
3	chr16:53363238:C:T	53363238	NA,T	NA,C	NA,1	NA,inf	NA,inf	NA,0.670897	0.000318173	0.000636284
3	chr16:53004250:G:A	53004250	NA,A	NA,G	NA,1	NA,-inf	NA,inf	NA,0.554766	0.00031809	0.000636013
3	chr16:53130727:C:T	53130727	NA,T	NA,C	NA,1	NA,inf	NA,inf	NA,0.763163	0.000318041	0.000635905
3	chr16:53426260:C:T	53426260	NA,T	NA,C	NA,1	NA,-inf	NA,inf	NA,0.558895	0.000317634	0.000635097
3	chr16:53525761:C:T	53525761	NA,T	NA,C	NA,1	NA,-inf	NA,inf	NA,0.696526	0.000316821	0.000633473
3	chr16:53133610:G:C	53133610	NA,C	NA,G	NA,1	NA,inf	NA,inf	NA,0.785515	0.000316321	0.000632479
3	chr16:53524923:A:T	53524923	NA,T	NA,A	NA,1	NA,-inf	NA,inf	NA,0.692492	0.000315068	0.000629967
3	chr16:52955605:C:T	52955605	T,NA	C,NA	1,NA	inf,NA	inf,NA	0.969125,NA	0.000314897	0.000629631
3	chr16:53289342:C:T	53289342	NA,T	NA,C	NA,1	NA,-inf	NA,inf	NA,2.1485	0.000314836	0.000629679
3	chr16:52685383:GA:G	52685383	NA,G	NA,GA	NA,1	NA,-inf	NA,inf	NA,0.553856	0.000314387	0.000628618
3	chr16:53274902:C:T	53274902	T,T	C,C	1,1	-inf,-inf	inf,inf	0.702033,0.382144	0.000314157	0.000628141
3	chr16:53525637:T:C	53525637	NA,C	NA,T	NA,1	NA,-inf	NA,inf	NA,0.690394	0.000314125	0.000628081
3	chr16:53523951:C:T	53523951	NA,T	NA,C	NA,1	NA,-inf	NA,inf	NA,0.690111	0.000313632	0.000627096
3	chr16:53300257:G:A	53300257	NA,A	NA,G	NA,1	NA,inf	NA,inf	NA,0.738785	0.000312684	0.000625196
3	chr16:53147353:ATT:A	53147353	NA,A	NA,ATT	NA,1	NA,inf	NA,inf	NA,0.198435	0.000312639	0.000625107
3	chr16:53362413:C:T	53362413	NA,T	NA,C	NA,1	NA,inf	NA,inf	NA,0.613685	0.000312538	0.000624907
3	chr16:53363441:C:T	53363441	NA,T	NA,C	NA,1	NA,inf	NA,inf	NA,0.612421	0.000311973	0.000623778
3	chr16:53211504:C:T	53211504	NA,T	NA,C	NA,1	NA,inf	NA,inf	NA,0.747961	0.000311619	0.000623068
3	chr16:53524894:G:A	53524894	NA,A	NA,G	NA,1	NA,-inf	NA,inf	NA,0.685057	0.000311563	0.000622961
3	chr16:53474258:T:C	53474258	C,C	T,T	1,1	-inf,-inf	inf,inf	0.345259,1.4173	0.000310786	0.00062129
3	chr16:52761518:A:G	52761518	G,G	A,A	1,1	-inf,inf	inf,inf	1.44139,0.329233	0.000310228	0.000620329
3	chr16:53343592:C:A	53343592	NA,A	NA,C	NA,1	NA,inf	NA,inf	NA,0.694322	0.000309961	0.000619761
3	chr16:52812254:T:C	52812254	NA,C	NA,T	NA,1	NA,-inf	NA,inf	NA,0.584601	0.00030995	0.000619754
3	chr16:52650758:T:C	52650758	NA,C	NA,T	NA,1	NA,inf	NA,inf	NA,0.644554	0.000309595	0.00061903
3	chr16:52718778:C:T	52718778	NA,T	NA,C	NA,1	NA,inf	NA,inf	NA,0.654548	0.000308182	0.000616194
3	chr16:52755759:A:T	52755759	T,T	A,A	1,1	inf,inf	inf,inf	0.240407,1.32241	0.000307988	0.000615796
3	chr16:52785532:T:C	52785532	NA,C	NA,T	NA,1	NA,inf	NA,inf	NA,0.652585	0.00030731	0.00061445
3	chr16:53233797:C:T	53233797	T,T	C,C	1,1	-inf,-inf	inf,inf	0.704781,0.360797	0.000307292	0.000614416
3	chr16:52736392:C:A	52736392	NA,A	NA,C	NA,1	NA,-inf	NA,inf	NA,0.570346	0.000306775	0.000613402
3	chr16:52822920:G:A	52822920	NA,A	NA,G	NA,1	NA,-inf	NA,inf	NA,0.63593	0.000306385	0.000612599
3	chr16:52723189:G:A	52723189	NA,A	NA,G	NA,1	NA,-inf	NA,inf	NA,0.640284	0.000305956	0.000611764
3	chr16:53093110:A:G	53093110	NA,G	NA,A	NA,1	NA,-inf	NA,inf	NA,0.59262	0.000305415	0.000610636
3	chr16:53097494:G:A	53097494	A,A	G,G	1,1	-inf,-inf	inf,inf	2.82501,0.723229	0.000305355	0.000610705
3	chr16:52982920:AT:A	52982920	A,A	AT,AT	1,1	-inf,-inf	inf,inf	1.07887,0.948371	0.000304769	0.000609571
3	chr16:53526028:A:G	53526028	NA,G	NA,A	NA,1	NA,-inf	NA,inf	NA,0.552377	0.000304632	0.000609096
3	chr16:52804017:T:C	52804017	NA,C	NA,T	NA,1	NA,-inf	NA,inf	NA,0.569683	0.000304281	0.000608419
3	chr16:52934102:C:T	52934102	T,T	C,C	1,1	inf,inf	inf,inf	0.673509,0.979119	0.000303801	0.000607545
3	chr16:53112927:A:G	53112927	NA,G	NA,A	NA,1	NA,inf	NA,inf	NA,0.78328	0.0003033	0.000606448
3	chr16:53542322:A:C	53542322	NA,C	NA,A	NA,1	NA,-inf	NA,inf	NA,0.622547	0.000303237	0.000606311
3	chr16:52804349:C:T	52804349	NA,T	NA,C	NA,1	NA,-inf	NA,inf	NA,0.566897	0.000303009	0.000605877
3	chr16:53109035:C:T	53109035	NA,T	NA,C	NA,1	NA,inf	NA,inf	NA,0.646645	0.000302378	0.000604605
3	chr16:52991595:A:T	52991595	NA,T	NA,A	NA,1	NA,inf	NA,inf	NA,0.606142	0.000302204	0.000604256
3	chr16:53023554:G:A	53023554	A,A	G,G	1,1	-inf,inf	inf,inf	1.49728,0.539591	0.000301978	0.000603827
3	chr16:53144759:C:T	53144759	NA,T	NA,C	NA,1	NA,-inf	NA,inf	NA,0.50752	0.000301526	0.000602894
3	chr16:53255170:A:G	53255170	NA,G	NA,A	NA,1	NA,inf	NA,inf	NA,0.715834	0.000301153	0.000602143
3	chr16:53007296:A:G	53007296	NA,G	NA,A	NA,1	NA,inf	NA,inf	NA,0.645309	0.00030113	0.000602103
3	chr16:53168768:G:A	53168768	NA,A	NA,G	NA,1	NA,inf	NA,inf	NA,0.721976	0.000301056	0.00060195
3	chr16:53314602:T:C	53314602	NA,C	NA,T	NA,1	NA,inf	NA,inf	NA,0.72051	0.000300907	0.000601653
3	chr16:52859988:T:C	52859988	C,C	T,T	1,1	-inf,-inf	inf,inf	0.71436,1.09877	0.000300835	0.000601578
3	chr16:52672316:G:C	52672316	NA,C	NA,G	NA,1	NA,-inf	NA,inf	NA,0.624705	0.000300808	0.000601473
3	chr16:52643598:G:A	52643598	NA,A	NA,G	NA,1	NA,-inf	NA,inf	NA,0.604479	0.000300774	0.000601407
3	chr16:53078943:C:T	53078943	NA,T	NA,C	NA,1	NA,-inf	NA,inf	NA,0.447283	0.000300656	0.000601166
3	chr16:52926546:G:A	52926546	NA,A	NA,G	NA,1	NA,-inf	NA,inf	NA,0.632002	0.00030052	0.000600896
3	chr16:52915044:G:T	52915044	NA,T	NA,G	NA,1	NA,-inf	NA,inf	NA,0.704578	0.000300463	0.000600793
3	chr16:53369963:T:C	53369963	NA,C	NA,T	NA,1	NA,inf	NA,inf	NA,0.590749	0.000300123	0.000600088
3	chr16:52859424:A:G	52859424	G,G	A,A	1,1	-inf,-inf	inf,inf	0.728344,1.08381	0.000300049	0.000600008
3	chr16:53577469:TA:T	53577469	NA,T	NA,TA	NA,1	NA,-inf	NA,inf	NA,0.59266	0.000299965	0.000599775
3	chr16:53230287:C:A	53230287	NA,A	NA,C	NA,1	NA,-inf	NA,inf	NA,0.504264	0.000299605	0.000599052
3	chr16:52934232:G:A	52934232	A,A	G,G	1,1	inf,inf	inf,inf	0.674195,0.969206	0.000299314	0.000598572
3	chr16:53337876:A:T	53337876	T,T	A,A	1,1	-inf,-inf	inf,inf	0.691685,0.363828	0.000299221	0.000598281
3	chr16:53197558:TTTTAAATA:T	53197558	NA,T	NA,TTTTAAATA	NA,1	NA,inf	NA,inf	NA,0.98615	0.000299166	0.000598183
3	chr16:53234597:T:G	53234597	NA,G	NA,T	NA,1	NA,inf	NA,inf	NA,0.720605	0.000298347	0.000596536
3	chr16:53536261:C:T	53536261	NA,T	NA,C	NA,1	NA,inf	NA,inf	NA,0.592485	0.000297886	0.000595624
3	chr16:53357167:T:C	53357167	NA,C	NA,T	NA,1	NA,inf	NA,inf	NA,0.797515	0.000297874	0.000595598
3	chr16:52862249:T:C	52862249	C,C	T,T	1,1	-inf,-inf	inf,inf	0.725902,1.08152	0.000297664	0.000595238
3	chr16:53473465:G:A	53473465	NA,A	NA,G	NA,1	NA,-inf	NA,inf	NA,0.553489	0.000297567	0.000594995
3	chr16:53221357:G:A	53221357	NA,A	NA,G	NA,1	NA,inf	NA,inf	NA,0.980673	0.000297295	0.000594442
3	chr16:53406092:G:A	53406092	NA,A	NA,G	NA,1	NA,inf	NA,inf	NA,0.575419	0.000296892	0.000593629
3	chr16:53279638:C:T	53279638	T,NA	C,NA	1,NA	inf,NA	inf,NA	1.10988,NA	0.000296605	0.000593068
3	chr16:52875599:A:T	52875599	NA,T	NA,A	NA,1	NA,inf	NA,inf	NA,0.627664	0.000296497	0.000592838
3	chr16:53300284:C:T	53300284	NA,T	NA,C	NA,1	NA,inf	NA,inf	NA,1.00404	0.000296282	0.000592418
3	chr16:52813170:G:A	52813170	NA,A	NA,G	NA,1	NA,-inf	NA,inf	NA,0.554373	0.000296089	0.000592041
3	chr16:53523433:G:A	53523433	NA,A	NA,G	NA,1	NA,-inf	NA,inf	NA,0.64843	0.000295794	0.000591437
3	chr16:53182074:A:G	53182074	NA,G	NA,A	NA,1	NA,inf	NA,inf	NA,0.708372	0.000295794	0.000591431
3	chr16:53193880:T:C	53193880	NA,C	NA,T	NA,1	NA,inf	NA,inf	NA,0.976774	0.000295792	0.000591438
3	chr16:53238195:A:G	53238195	NA,G	NA,A	NA,1	NA,inf	NA,inf	NA,0.705269	0.000294597	0.000589038
3	chr16:52762576:G:A	52762576	NA,A	NA,G	NA,1	NA,-inf	NA,inf	NA,0.536001	0.000294336	0.000588538
3	chr16:52848474:C:T	52848474	NA,T	NA,C	NA,1	NA,-inf	NA,inf	NA,0.609513	0.000294237	0.000588314
3	chr16:53362667:C:T	53362667	NA,T	NA,C	NA,1	NA,inf	NA,inf	NA,0.558231	0.000293802	0.00058745
3	chr16:52899674:C:T	52899674	NA,T	NA,C	NA,1	NA,inf	NA,inf	NA,0.596324	0.000293574	0.000586989
3	chr16:53182720:A:G	53182720	NA,G	NA,A	NA,1	NA,inf	NA,inf	NA,0.702118	0.000293371	0.000586587
3	chr16:52643279:A:C	52643279	NA,C	NA,A	NA,1	NA,-inf	NA,inf	NA,0.591371	0.000293004	0.000585871
3	chr16:52781101:A:G	52781101	NA,G	NA,A	NA,1	NA,inf	NA,inf	NA,0.624266	0.000293001	0.000585846
3	chr16:53170244:T:C	53170244	NA,C	NA,T	NA,1	NA,inf	NA,inf	NA,0.967009	0.000292584	0.000585024
3	chr16:53041571:T:A	53041571	NA,A	NA,T	NA,1	NA,-inf	NA,inf	NA,0.462606	0.000292418	0.000584682
3	chr16:52740524:C:T	52740524	NA,T	NA,C	NA,1	NA,inf	NA,inf	NA,0.666479	0.000292325	0.000584609
3	chr16:52623878:T:C	52623878	NA,C	NA,T	NA,1	NA,-inf	NA,inf	NA,0.564162	0.000292239	0.000584331
3	chr16:52739377:C:T	52739377	NA,T	NA,C	NA,1	NA,-inf	NA,inf	NA,0.623698	0.000292127	0.000584112
3	chr16:53567527:T:C	53567527	NA,C	NA,T	NA,1	NA,inf	NA,inf	NA,0.607129	0.000292113	0.000584081
3	chr16:53022652:T:C	53022652	NA,C	NA,T	NA,1	NA,-inf	NA,inf	NA,0.718605	0.000291593	0.000583042
3	chr16:53119618:A:C	53119618	NA,C	NA,A	NA,1	NA,-inf	NA,inf	NA,0.577191	0.000291427	0.000582679
3	chr16:53018812:A:G	53018812	NA,G	NA,A	NA,1	NA,-inf	NA,inf	NA,0.744928	0.000290648	0.000581159
3	chr16:52646057:T:C	52646057	NA,C	NA,T	NA,1	NA,-inf	NA,inf	NA,0.57958	0.000290189	0.000580245
3	chr16:52642158:G:A	52642158	NA,A	NA,G	NA,1	NA,-inf	NA,inf	NA,0.58341	0.000290158	0.000580181
3	chr16:53018631:T:G	53018631	NA,G	NA,T	NA,1	NA,-inf	NA,inf	NA,0.743261	0.000290127	0.000580116
3	chr16:53042405:C:T	53042405	T,NA	C,NA	1,NA	inf,NA	inf,NA	0.964705,NA	0.000289999	0.000579857
3	chr16:52832223:C:T	52832223	NA,T	NA,C	NA,1	NA,-inf	NA,inf	NA,0.574993	0.000289928	0.000579726
3	chr16:53272593:A:G	53272593	NA,G	NA,A	NA,1	NA,inf	NA,inf	NA,0.691034	0.000289894	0.000579636
3	chr16:52732628:G:A	52732628	NA,A	NA,G	NA,1	NA,-inf	NA,inf	NA,0.527327	0.000289827	0.000579518
3	chr16:53022676:A:G	53022676	NA,G	NA,A	NA,1	NA,-inf	NA,inf	NA,0.719651	0.000289613	0.000579082
3	chr16:53483478:C:T	53483478	NA,T	NA,C	NA,1	NA,inf	NA,inf	NA,0.596768	0.000289595	0.000579126
3	chr16:53384306:A:G	53384306	NA,G	NA,A	NA,1	NA,-inf	NA,inf	NA,0.531429	0.00028852	0.000576888
3	chr16:53216345:T:C	53216345	NA,C	NA,T	NA,1	NA,inf	NA,inf	NA,0.684722	0.000288281	0.000576411
3	chr16:52739352:T:C	52739352	NA,C	NA,T	NA,1	NA,-inf	NA,inf	NA,0.522724	0.000287998	0.000575861
3	chr16:53213903:T:C	53213903	NA,C	NA,T	NA,1	NA,inf	NA,inf	NA,0.683883	0.000287912	0.000575673
3	chr16:53088574:G:A	53088574	A,NA	G,NA	1,NA	inf,NA	inf,NA	1.935,NA	0.00028747	0.000574849
3	chr16:53285226:C:T	53285226	NA,T	NA,C	NA,1	NA,inf	NA,inf	NA,0.951132	0.000287203	0.000574267
3	chr16:52662551:CTT:C	52662551	NA,C	NA,CTT	NA,1	NA,-inf	NA,inf	NA,0.527857	0.000287023	0.00057391
3	chr16:52934256:G:A	52934256	NA,A	NA,G	NA,1	NA,-inf	NA,inf	NA,0.548746	0.000286907	0.000573682
3	chr16:53022163:G:A	53022163	NA,A	NA,G	NA,1	NA,-inf	NA,inf	NA,0.716315	0.000286779	0.000573416
3	chr16:52978965:CAT:C	52978965	NA,C	NA,CAT	NA,1	NA,-inf	NA,inf	NA,0.630435	0.000286591	0.000573048
3	chr16:53559765:G:T	53559765	NA,T	NA,G	NA,1	NA,-inf	NA,inf	NA,0.582066	0.000286587	0.000573025
3	chr16:53007007:A:T	53007007	T,NA	A,NA	1,NA	-inf,NA	inf,NA	0.597431,NA	0.000286375	0.000572607
3	chr16:52751704:T:C	52751704	NA,C	NA,T	NA,1	NA,inf	NA,inf	NA,0.580501	0.000286361	0.000572578
3	chr16:52803372:A:G	52803372	NA,G	NA,A	NA,1	NA,-inf	NA,inf	NA,0.530749	0.000286285	0.00057244
3	chr16:53474728:G:A	53474728	A,A	G,G	1,1	-inf,-inf	inf,inf	0.341942,1.37381	0.000286231	0.000572211
3	chr16:52641465:C:T	52641465	NA,T	NA,C	NA,1	NA,-inf	NA,inf	NA,0.587263	0.000285832	0.000571524
3	chr16:53029166:A:G	53029166	NA,G	NA,A	NA,1	NA,-inf	NA,inf	NA,0.717626	0.000285816	0.000571494
3	chr16:53137549:G:C	53137549	NA,C	NA,G	NA,1	NA,inf	NA,inf	NA,0.946487	0.000285591	0.000571043
3	chr16:52934878:G:A	52934878	NA,A	NA,G	NA,1	NA,-inf	NA,inf	NA,0.594024	0.000285529	0.000570925
3	chr16:52656534:C:A	52656534	NA,A	NA,C	NA,1	NA,-inf	NA,inf	NA,0.523046	0.000285092	0.000570051
3	chr16:52865194:G:A	52865194	NA,A	NA,G	NA,1	NA,-inf	NA,inf	NA,0.589467	0.000285086	0.00057002
3	chr16:53581896:G:C	53581896	NA,C	NA,G	NA,1	NA,-inf	NA,inf	NA,0.555957	0.000285065	0.000569988
3	chr16:53058445:A:T	53058445	T,T	A,A	1,1	-inf,-inf	inf,inf	3.26885,0.477506	0.000284915	0.000570001
3	chr16:53560203:C:T	53560203	NA,T	NA,C	NA,1	NA,-inf	NA,inf	NA,0.594792	0.000284673	0.000569207
3	chr16:52835733:C:A	52835733	NA,A	NA,C	NA,1	NA,-inf	NA,inf	NA,0.533236	0.0002845	0.000568872
3	chr16:53604940:G:A	53604940	NA,A	NA,G	NA,1	NA,-inf	NA,inf	NA,0.558179	0.000284305	0.000568469
3	chr16:52876646:G:A	52876646	NA,A	NA,G	NA,1	NA,inf	NA,inf	NA,0.539278	0.000283686	0.000567235
3	chr16:52866119:A:T	52866119	T,T	A,A	1,1	-inf,-inf	inf,inf	0.737012,1.04193	0.000283623	0.000567164
3	chr16:52842860:A:G	52842860	NA,G	NA,A	NA,1	NA,-inf	NA,inf	NA,0.521401	0.000283606	0.000567071
3	chr16:52715906:C:T	52715906	NA,T	NA,C	NA,1	NA,-inf	NA,inf	NA,0.537833	0.000283586	0.000567042
3	chr16:53200102:G:A	53200102	NA,A	NA,G	NA,1	NA,inf	NA,inf	NA,0.676727	0.000283585	0.000567024
3	chr16:53552625:C:T	53552625	NA,T	NA,C	NA,1	NA,inf	NA,inf	NA,0.523467	0.000283568	0.000567007
3	chr16:53323595:A:G	53323595	NA,G	NA,A	NA,1	NA,inf	NA,inf	NA,0.673695	0.000283456	0.000566765
3	chr16:53034047:G:A	53034047	NA,A	NA,G	NA,1	NA,inf	NA,inf	NA,0.684307	0.00028311	0.000566088
3	chr16:52821255:G:A	52821255	NA,A	NA,G	NA,1	NA,-inf	NA,inf	NA,0.501314	0.000282853	0.00056558
3	chr16:52707201:A:T	52707201	NA,T	NA,A	NA,1	NA,-inf	NA,inf	NA,0.579232	0.00028266	0.000565191
3	chr16:53419212:C:A	53419212	NA,A	NA,C	NA,1	NA,inf	NA,inf	NA,0.54338	0.000282439	0.000564734
3	chr16:52867886:A:G	52867886	G,G	A,A	1,1	-inf,-inf	inf,inf	0.727747,1.04707	0.000281724	0.000563367
3	chr16:52742103:A:G	52742103	NA,G	NA,A	NA,1	NA,-inf	NA,inf	NA,0.532229	0.000281624	0.000563121
3	chr16:53348815:T:A	53348815	NA,A	NA,T	NA,1	NA,inf	NA,inf	NA,0.608375	0.0002814	0.000562656
3	chr16:52736825:A:C	52736825	NA,C	NA,A	NA,1	NA,-inf	NA,inf	NA,0.50713	0.00028132	0.00056251
3	chr16:53282145:T:C	53282145	NA,C	NA,T	NA,1	NA,inf	NA,inf	NA,0.931981	0.000281296	0.000562457
3	chr16:53084077:G:C	53084077	NA,C	NA,G	NA,1	NA,-inf	NA,inf	NA,0.405649	0.000281191	0.000562251
3	chr16:53024554:G:A	53024554	NA,A	NA,G	NA,1	NA,-inf	NA,inf	NA,0.707027	0.000281132	0.000562129
3	chr16:53082864:G:A	53082864	NA,A	NA,G	NA,1	NA,-inf	NA,inf	NA,0.405476	0.000281043	0.000561956
3	chr16:52802908:C:T	52802908	T,NA	C,NA	1,NA	inf,NA	inf,NA	1.10088,NA	0.000280842	0.000561555
3	chr16:53003953:A:G	53003953	NA,G	NA,A	NA,1	NA,inf	NA,inf	NA,0.594886	0.000280757	0.000561373
3	chr16:52731669:C:T	52731669	NA,T	NA,C	NA,1	NA,-inf	NA,inf	NA,0.596826	0.000280392	0.000560653
3	chr16:52729516:G:A	52729516	NA,A	NA,G	NA,1	NA,-inf	NA,inf	NA,0.506449	0.000280281	0.000560437
3	chr16:52853450:T:C	52853450	C,NA	T,NA	1,NA	inf,NA	inf,NA	0.841093,NA	0.000280217	0.000560302
3	chr16:52732468:C:G	52732468	NA,G	NA,C	NA,1	NA,-inf	NA,inf	NA,0.505939	0.000280083	0.000560041
3	chr16:53568094:CT:C	53568094	NA,C	NA,CT	NA,1	NA,inf	NA,inf	NA,0.576223	0.000279707	0.000559279
3	chr16:52728472:A:G	52728472	NA,G	NA,A	NA,1	NA,inf	NA,inf	NA,0.592437	0.000279575	0.000559002
3	chr16:53084850:T:C	53084850	NA,C	NA,T	NA,1	NA,-inf	NA,inf	NA,0.401561	0.0002795	0.000558871
3	chr16:52796519:C:A	52796519	NA,A	NA,C	NA,1	NA,inf	NA,inf	NA,0.520803	0.000279395	0.000558686
3	chr16:52732963:A:G	52732963	NA,G	NA,A	NA,1	NA,-inf	NA,inf	NA,0.504301	0.000279376	0.000558628
3	chr16:53006619:C:A	53006619	NA,A	NA,C	NA,1	NA,inf	NA,inf	NA,0.588722	0.000279069	0.000557999
3	chr16:53170965:T:C	53170965	NA,C	NA,T	NA,1	NA,inf	NA,inf	NA,0.662532	0.0002785	0.000556858
3	chr16:53369658:T:C	53369658	NA,C	NA,T	NA,1	NA,-inf	NA,inf	NA,0.512152	0.000278037	0.000555945
3	chr16:52948324:A:G	52948324	NA,G	NA,A	NA,1	NA,-inf	NA,inf	NA,0.567945	0.000277943	0.00055576
3	chr16:53168778:C:T	53168778	NA,T	NA,C	NA,1	NA,inf	NA,inf	NA,0.66086	0.000277893	0.000555645
3	chr16:53329622:T:A	53329622	NA,A	NA,T	NA,1	NA,-inf	NA,inf	NA,0.453225	0.000277491	0.000554852
3	chr16:52868730:C:G	52868730	G,G	C,C	1,1	-inf,-inf	inf,inf	0.728792,1.03644	0.000277084	0.00055409
3	chr16:52903066:A:AG	52903066	AG,NA	A,NA	1,NA	-inf,NA	inf,NA	0.720272,NA	0.000276683	0.000553234
3	chr16:53350191:G:T	53350191	NA,T	NA,G	NA,1	NA,inf	NA,inf	NA,0.749636	0.000276657	0.000553181
3	chr16:53097462:C:T	53097462	T,T	C,C	1,1	-inf,-inf	inf,inf	2.75867,0.700898	0.000276335	0.000552662
3	chr16:53586921:A:G	53586921	NA,G	NA,A	NA,1	NA,-inf	NA,inf	NA,0.487078	0.000276261	0.000552388
3	chr16:52739760:C:T	52739760	NA,T	NA,C	NA,1	NA,inf	NA,inf	NA,0.572433	0.000276093	0.000552058
3	chr16:52757694:C:A	52757694	NA,A	NA,C	NA,1	NA,-inf	NA,inf	NA,0.495865	0.000275754	0.000551382
3	chr16:52734958:C:T	52734958	NA,T	NA,C	NA,1	NA,-inf	NA,inf	NA,0.495024	0.000275646	0.00055117
3	chr16:53212808:A:G	53212808	NA,G	NA,A	NA,1	NA,inf	NA,inf	NA,0.914641	0.000275492	0.000550853
3	chr16:53512098:C:T	53512098	NA,T	NA,C	NA,1	NA,inf	NA,inf	NA,0.527864	0.000275363	0.000550594
3	chr16:53125413:G:T	53125413	NA,T	NA,G	NA,1	NA,inf	NA,inf	NA,0.91254	0.000275085	0.00055004
3	chr16:52843988:C:T	52843988	T,T	C,C	1,1	inf,inf	inf,inf	1.01552,0.645674	0.000274891	0.000549721
3	chr16:52729018:G:A	52729018	NA,A	NA,G	NA,1	NA,-inf	NA,inf	NA,0.492621	0.000274688	0.000549255
3	chr16:53030051:T:A	53030051	NA,A	NA,T	NA,1	NA,inf	NA,inf	NA,0.673367	0.000274384	0.000548641
3	chr16:53331335:C:G	53331335	NA,G	NA,C	NA,1	NA,-inf	NA,inf	NA,1.94679	0.000274063	0.000548111
3	chr16:53519714:TA:T	53519714	NA,T	NA,TA	NA,1	NA,-inf	NA,inf	NA,0.535913	0.00027371	0.000547294
3	chr16:52971614:G:A	52971614	A,A	G,G	1,1	inf,inf	inf,inf	1.44202,0.589865	0.000273618	0.000547202
3	chr16:52733836:T:G	52733836	NA,G	NA,T	NA,1	NA,-inf	NA,inf	NA,0.49446	0.000273548	0.000546971
3	chr16:53308412:TA:T	53308412	NA,T	NA,TA	NA,1	NA,inf	NA,inf	NA,0.906961	0.000273216	0.000546304
3	chr16:52956649:A:G	52956649	NA,G	NA,A	NA,1	NA,-inf	NA,inf	NA,0.482127	0.0002728	0.000545477
3	chr16:53348426:T:C	53348426	NA,C	NA,T	NA,1	NA,inf	NA,inf	NA,0.729407	0.000272645	0.000545159
3	chr16:53430994:T:G	53430994	NA,G	NA,T	NA,1	NA,inf	NA,inf	NA,0.541213	0.000272635	0.000545138
3	chr16:53619734:A:G	53619734	G,NA	A,NA	1,NA	-inf,NA	inf,NA	0.977548,NA	0.000272602	0.000545081
3	chr16:53403008:T:C	53403008	NA,C	NA,T	NA,1	NA,inf	NA,inf	NA,0.460023	0.00027237	0.000544615
3	chr16:53079686:C:T	53079686	NA,T	NA,C	NA,1	NA,inf	NA,inf	NA,0.704615	0.000272091	0.00054405
3	chr16:53578027:C:T	53578027	NA,T	NA,C	NA,1	NA,inf	NA,inf	NA,0.556668	0.00027209	0.000544051
3	chr16:53430989:T:C	53430989	NA,C	NA,T	NA,1	NA,inf	NA,inf	NA,0.539713	0.000272056	0.00054398
3	chr16:53579808:G:A	53579808	NA,A	NA,G	NA,1	NA,inf	NA,inf	NA,0.556475	0.000272026	0.000543924
3	chr16:52998970:T:C	52998970	NA,C	NA,T	NA,1	NA,inf	NA,inf	NA,0.581954	0.000271896	0.000543656
3	chr16:53342256:C:G	53342256	NA,G	NA,C	NA,1	NA,inf	NA,inf	NA,0.636958	0.000271209	0.000542282
3	chr16:52666252:A:G	52666252	NA,G	NA,A	NA,1	NA,-inf	NA,inf	NA,0.552395	0.000271192	0.000542262
3	chr16:52895093:G:C	52895093	NA,C	NA,G	NA,1	NA,inf	NA,inf	NA,0.519985	0.000270639	0.000541158
3	chr16:53280306:CTG:C	53280306	NA,C	NA,CTG	NA,1	NA,inf	NA,inf	NA,0.8973	0.000270308	0.000540488
3	chr16:52714199:G:A	52714199	NA,A	NA,G	NA,1	NA,-inf	NA,inf	NA,0.544728	0.000270291	0.000540461
3	chr16:52841906:T:A	52841906	A,A	T,T	1,1	-inf,-inf	inf,inf	1.5025,0.594189	0.000269664	0.000539223
3	chr16:52983666:T:C	52983666	C,C	T,T	1,1	-inf,-inf	inf,inf	0.806848,1.18885	0.000269378	0.000538749
3	chr16:53033262:C:T	53033262	NA,T	NA,C	NA,1	NA,inf	NA,inf	NA,0.644339	0.000268762	0.000537405
3	chr16:53001564:G:A	53001564	NA,A	NA,G	NA,1	NA,inf	NA,inf	NA,0.560287	0.000268716	0.000537299
3	chr16:52959104:A:C	52959104	NA,C	NA,A	NA,1	NA,inf	NA,inf	NA,0.506125	0.000268681	0.000537254
3	chr16:52914635:G:A	52914635	NA,A	NA,G	NA,1	NA,inf	NA,inf	NA,0.552355	0.000268311	0.000536496
3	chr16:53420845:G:A	53420845	NA,A	NA,G	NA,1	NA,inf	NA,inf	NA,0.340359	0.000268248	0.000536361
3	chr16:53320500:C:T	53320500	NA,T	NA,C	NA,1	NA,inf	NA,inf	NA,0.62909	0.000267847	0.000535561
3	chr16:52755624:G:A	52755624	A,A	G,G	1,1	inf,-inf	inf,inf	1.29032,0.522266	0.000267828	0.000535544
3	chr16:52763003:C:A	52763003	A,A	C,C	1,1	inf,inf	inf,inf	0.0995241,1.34703	0.00026774	0.000535334
3	chr16:53055349:C:T	53055349	NA,T	NA,C	NA,1	NA,inf	NA,inf	NA,0.645412	0.00026744	0.000534784
3	chr16:52882924:A:G	52882924	G,G	A,A	1,1	-inf,-inf	inf,inf	1.07607,0.437134	0.000267219	0.000534351
3	chr16:52911640:A:G	52911640	NA,G	NA,A	NA,1	NA,-inf	NA,inf	NA,0.592641	0.000266974	0.000533834
3	chr16:52778764:C:T	52778764	NA,T	NA,C	NA,1	NA,-inf	NA,inf	NA,0.504289	0.000266873	0.000533634
3	chr16:52718824:G:A	52718824	NA,A	NA,G	NA,1	NA,-inf	NA,inf	NA,0.532107	0.000266713	0.000533305
3	chr16:53336660:G:A	53336660	NA,A	NA,G	NA,1	NA,inf	NA,inf	NA,0.886489	0.000266494	0.000532863
3	chr16:53518239:A:C	53518239	NA,C	NA,A	NA,1	NA,-inf	NA,inf	NA,0.54183	0.000266324	0.000532526
3	chr16:53041784:A:AG	53041784	NA,AG	NA,A	NA,1	NA,inf	NA,inf	NA,0.588507	0.000266153	0.000532172
3	chr16:52869543:T:A	52869543	NA,A	NA,T	NA,1	NA,-inf	NA,inf	NA,0.539341	0.000266128	0.000532121
3	chr16:53609367:G:A	53609367	NA,A	NA,G	NA,1	NA,inf	NA,inf	NA,0.544234	0.000265902	0.000531683
3	chr16:52622894:G:A	52622894	NA,A	NA,G	NA,1	NA,-inf	NA,inf	NA,0.449168	0.000265743	0.000531358
3	chr16:52846264:A:G	52846264	NA,G	NA,A	NA,1	NA,inf	NA,inf	NA,0.482133	0.000265619	0.000531102
3	chr16:53229810:A:G	53229810	NA,G	NA,A	NA,1	NA,inf	NA,inf	NA,0.880056	0.000265222	0.000530322
3	chr16:52656792:C:T	52656792	NA,T	NA,C	NA,1	NA,inf	NA,inf	NA,0.489717	0.000264803	0.000529487
3	chr16:53262290:A:G	53262290	NA,G	NA,A	NA,1	NA,-inf	NA,inf	NA,0.422869	0.000264635	0.000529149
3	chr16:53154789:C:G	53154789	G,NA	C,NA	1,NA	inf,NA	inf,NA	1.33357,NA	0.000264566	0.000529022
3	chr16:53327600:A:G	53327600	NA,G	NA,A	NA,1	NA,-inf	NA,inf	NA,0.421556	0.000264535	0.000528949
3	chr16:53146754:G:A	53146754	NA,A	NA,G	NA,1	NA,inf	NA,inf	NA,0.878523	0.000264529	0.000528935
3	chr16:53013864:T:C	53013864	NA,C	NA,T	NA,1	NA,inf	NA,inf	NA,0.424445	0.000264454	0.000528778
3	chr16:53071702:G:C	53071702	NA,C	NA,G	NA,1	NA,-inf	NA,inf	NA,0.421878	0.000264346	0.00052857
3	chr16:52829175:G:A	52829175	NA,A	NA,G	NA,1	NA,-inf	NA,inf	NA,0.476504	0.000264345	0.000528576
3	chr16:52855618:T:G	52855618	NA,G	NA,T	NA,1	NA,-inf	NA,inf	NA,0.513643	0.000264304	0.000528468
3	chr16:52878004:C:T	52878004	NA,T	NA,C	NA,1	NA,inf	NA,inf	NA,0.5398	0.000264293	0.000528456
3	chr16:53068409:G:A	53068409	NA,A	NA,G	NA,1	NA,inf	NA,inf	NA,0.68012	0.000264048	0.00052797
3	chr16:52983778:T:C	52983778	NA,C	NA,T	NA,1	NA,-inf	NA,inf	NA,0.429076	0.000263615	0.000527115
3	chr16:52897601:G:A	52897601	NA,A	NA,G	NA,1	NA,-inf	NA,inf	NA,0.447836	0.000263292	0.00052647
3	chr16:53351611:A:G	53351611	NA,G	NA,A	NA,1	NA,inf	NA,inf	NA,0.699994	0.000262864	0.000525606
3	chr16:52897868:C:T	52897868	NA,T	NA,C	NA,1	NA,inf	NA,inf	NA,0.437001	0.000262479	0.000524866
3	chr16:53348176:C:T	53348176	NA,T	NA,C	NA,1	NA,inf	NA,inf	NA,0.695874	0.000262038	0.000523953
3	chr16:52935001:A:G	52935001	G,G	A,A	1,1	inf,inf	inf,inf	0.646006,0.92187	0.00026203	0.000524017
3	chr16:52932521:T:G	52932521	G,G	T,T	1,1	inf,inf	inf,inf	0.645065,0.928285	0.000261721	0.000523399
3	chr16:53452266:AAACT:A	53452266	NA,A	NA,AAACT	NA,1	NA,inf	NA,inf	NA,0.480423	0.000261718	0.000523307
3	chr16:52965718:C:T	52965718	T,NA	C,NA	1,NA	-inf,NA	inf,NA	0.581414,NA	0.000261373	0.000522622
3	chr16:53348809:T:C	53348809	NA,C	NA,T	NA,1	NA,inf	NA,inf	NA,0.552189	0.000260951	0.000521773
3	chr16:53519763:A:G	53519763	NA,G	NA,A	NA,1	NA,-inf	NA,inf	NA,0.546161	0.000260911	0.000521698
3	chr16:52633109:A:C	52633109	NA,C	NA,A	NA,1	NA,inf	NA,inf	NA,0.432702	0.000260394	0.000520663
3	chr16:53427327:AATAAAAGTTTTGTTGAT:A	53427327	NA,A	NA,AATAAAAGTTTTGTTGAT	NA,1	NA,inf	NA,inf	NA,0.507508	0.000260354	0.000520584
3	chr16:52933591:A:T	52933591	NA,T	NA,A	NA,1	NA,-inf	NA,inf	NA,0.463786	0.000260037	0.000519965
3	chr16:52622364:AATAGGTT:A	52622364	NA,A	NA,AATAGGTT	NA,1	NA,-inf	NA,inf	NA,0.482636	0.000260013	0.000519904
3	chr16:52975038:A:G	52975038	NA,G	NA,A	NA,1	NA,-inf	NA,inf	NA,0.473417	0.000259814	0.000519505
3	chr16:53406606:G:A	53406606	NA,A	NA,G	NA,1	NA,-inf	NA,inf	NA,0.478416	0.000259785	0.000519451
3	chr16:53013507:A:G	53013507	NA,G	NA,A	NA,1	NA,inf	NA,inf	NA,0.382603	0.000259203	0.000518288
3	chr16:52733073:G:A	52733073	NA,A	NA,G	NA,1	NA,-inf	NA,inf	NA,0.471161	0.000259056	0.000517999
3	chr16:53618215:T:C	53618215	NA,C	NA,T	NA,1	NA,inf	NA,inf	NA,0.51591	0.000259047	0.000517976
3	chr16:53204107:TTCTTTA:T	53204107	NA,T	NA,TTCTTTA	NA,1	NA,inf	NA,inf	NA,0.875918	0.0002584	0.000516688
3	chr16:52905809:G:A	52905809	NA,A	NA,G	NA,1	NA,inf	NA,inf	NA,0.426367	0.000258343	0.000516596
3	chr16:52635103:T:C	52635103	NA,C	NA,T	NA,1	NA,inf	NA,inf	NA,0.502571	0.000258161	0.000516202
3	chr16:52722025:G:T	52722025	NA,T	NA,G	NA,1	NA,-inf	NA,inf	NA,0.452895	0.000258094	0.000516073
3	chr16:52905439:G:T	52905439	NA,T	NA,G	NA,1	NA,inf	NA,inf	NA,0.424142	0.000257512	0.000514934
3	chr16:53030268:T:C	53030268	NA,C	NA,T	NA,1	NA,inf	NA,inf	NA,0.621802	0.000257454	0.000514793
3	chr16:53106687:T:C	53106687	NA,C	NA,T	NA,1	NA,inf	NA,inf	NA,0.25854	0.000257362	0.000514591
3	chr16:52980915:G:C	52980915	C,C	G,G	1,1	-inf,-inf	inf,inf	1.11084,0.923041	0.000257293	0.000514586
3	chr16:52884672:T:C	52884672	NA,C	NA,T	NA,1	NA,inf	NA,inf	NA,0.528582	0.00025719	0.000514254
3	chr16:52839105:T:C	52839105	NA,C	NA,T	NA,1	NA,-inf	NA,inf	NA,0.456782	0.000257115	0.00051412
3	chr16:53550640:G:A	53550640	A,A	G,G	1,1	inf,inf	inf,inf	0.371635,1.35672	0.000256671	0.000513241
3	chr16:52631762:G:A	52631762	NA,A	NA,G	NA,1	NA,inf	NA,inf	NA,0.462772	0.000256334	0.000512561
3	chr16:52815880:G:A	52815880	NA,A	NA,G	NA,1	NA,inf	NA,inf	NA,0.449962	0.000256256	0.000512394
3	chr16:53036706:C:T	53036706	NA,T	NA,C	NA,1	NA,inf	NA,inf	NA,0.596572	0.00025581	0.000511505
3	chr16:52892346:G:A	52892346	NA,A	NA,G	NA,1	NA,inf	NA,inf	NA,0.487699	0.000255772	0.000511419
3	chr16:53378602:C:A	53378602	NA,A	NA,C	NA,1	NA,inf	NA,inf	NA,0.43585	0.000255632	0.000511199
3	chr16:53581698:C:T	53581698	NA,T	NA,C	NA,1	NA,inf	NA,inf	NA,0.502495	0.000255623	0.000511131
3	chr16:53035943:T:A	53035943	NA,A	NA,T	NA,1	NA,inf	NA,inf	NA,0.508258	0.000255388	0.00051074
3	chr16:52892862:A:G	52892862	NA,G	NA,A	NA,1	NA,inf	NA,inf	NA,0.485424	0.000254982	0.000509841
3	chr16:53204136:G:A	53204136	NA,A	NA,G	NA,1	NA,inf	NA,inf	NA,0.592646	0.000254978	0.000509833
3	chr16:53466115:T:C	53466115	NA,C	NA,T	NA,1	NA,inf	NA,inf	NA,0.493619	0.000254973	0.000509828
3	chr16:53421548:G:A	53421548	NA,A	NA,G	NA,1	NA,inf	NA,inf	NA,0.491971	0.000254724	0.000509328
3	chr16:52782007:G:T	52782007	NA,T	NA,G	NA,1	NA,-inf	NA,inf	NA,0.400588	0.000254658	0.000509205
3	chr16:53565632:C:G	53565632	NA,G	NA,C	NA,1	NA,inf	NA,inf	NA,0.495951	0.000254264	0.00050842
3	chr16:52825864:A:C	52825864	NA,C	NA,A	NA,1	NA,inf	NA,inf	NA,0.429878	0.000254222	0.000508354
3	chr16:52825698:G:A	52825698	NA,A	NA,G	NA,1	NA,inf	NA,inf	NA,0.429462	0.000254086	0.000508081
3	chr16:53391900:T:A	53391900	NA,A	NA,T	NA,1	NA,inf	NA,inf	NA,0.504193	0.000253941	0.00050783
3	chr16:52660193:G:A	52660193	NA,A	NA,G	NA,1	NA,-inf	NA,inf	NA,0.448795	0.000253902	0.000507693
3	chr16:53432514:C:T	53432514	NA,T	NA,C	NA,1	NA,inf	NA,inf	NA,0.489098	0.000253734	0.000507349
3	chr16:53584688:C:T	53584688	NA,T	NA,C	NA,1	NA,-inf	NA,inf	NA,0.428186	0.000253615	0.000507114
3	chr16:53124891:G:A	53124891	NA,A	NA,G	NA,1	NA,-inf	NA,inf	NA,1.83566	0.000253213	0.000506402
3	chr16:53343987:A:T	53343987	NA,T	NA,A	NA,1	NA,inf	NA,inf	NA,0.657331	0.000253207	0.000506298
3	chr16:52632186:G:A	52632186	NA,A	NA,G	NA,1	NA,inf	NA,inf	NA,0.412689	0.000253134	0.00050615
3	chr16:53416174:C:T	53416174	NA,T	NA,C	NA,1	NA,-inf	NA,inf	NA,0.491595	0.000252891	0.00050567
3	chr16:53032568:G:A	53032568	A,A	G,G	1,1	inf,-inf	inf,inf	0.615327,1.18049	0.000252863	0.000505622
3	chr16:52751905:G:A	52751905	NA,A	NA,G	NA,1	NA,-inf	NA,inf	NA,0.43496	0.000252017	0.000503923
3	chr16:53201556:C:T	53201556	NA,T	NA,C	NA,1	NA,-inf	NA,inf	NA,0.363168	0.000251539	0.000502969
3	chr16:52898248:G:A	52898248	NA,A	NA,G	NA,1	NA,inf	NA,inf	NA,0.475139	0.00025116	0.0005022
3	chr16:52788299:T:C	52788299	NA,C	NA,T	NA,1	NA,-inf	NA,inf	NA,0.425503	0.000250773	0.00050144
3	chr16:53466584:C:T	53466584	NA,T	NA,C	NA,1	NA,inf	NA,inf	NA,0.456968	0.000250458	0.000500798
3	chr16:52868827:T:C	52868827	C,C	T,T	1,1	-inf,-inf	inf,inf	0.777903,0.864797	0.000250422	0.000500795
3	chr16:53359216:C:T	53359216	NA,T	NA,C	NA,1	NA,-inf	NA,inf	NA,0.488875	0.000250304	0.000500494
3	chr16:53120449:A:G	53120449	G,G	A,A	1,1	-inf,-inf	inf,inf	4.45369,1.18132	0.000250082	0.00051546
3	chr16:53510622:G:C	53510622	NA,C	NA,G	NA,1	NA,-inf	NA,inf	NA,0.4207	0.000249921	0.000499721
3	chr16:53541116:C:T	53541116	NA,T	NA,C	NA,1	NA,inf	NA,inf	NA,0.495534	0.000249613	0.000499112
3	chr16:52820600:A:G	52820600	NA,G	NA,A	NA,1	NA,-inf	NA,inf	NA,0.413642	0.000249546	0.000498988
3	chr16:53033165:G:A	53033165	NA,A	NA,G	NA,1	NA,inf	NA,inf	NA,0.489533	0.000249313	0.000498592
3	chr16:53149362:C:T	53149362	NA,T	NA,C	NA,1	NA,-inf	NA,inf	NA,0.381477	0.000249124	0.000498139
3	chr16:52899304:T:A	52899304	NA,A	NA,T	NA,1	NA,inf	NA,inf	NA,0.467435	0.000248595	0.000497071
3	chr16:53348928:C:T	53348928	NA,T	NA,C	NA,1	NA,inf	NA,inf	NA,0.512934	0.000248355	0.000496592
3	chr16:53349691:G:T	53349691	NA,T	NA,G	NA,1	NA,inf	NA,inf	NA,0.512564	0.000248089	0.000496061
3	chr16:52898761:C:G	52898761	NA,G	NA,C	NA,1	NA,inf	NA,inf	NA,0.46591	0.000248084	0.000496051
3	chr16:53293452:C:CA	53293452	NA,CA	NA,C	NA,1	NA,-inf	NA,inf	NA,0.376471	0.000247809	0.000495509
3	chr16:53098304:C:T	53098304	T,T	C,C	1,1	-inf,-inf	inf,inf	2.85376,0.613804	0.000247736	0.000495507
3	chr16:52779607:C:T	52779607	NA,T	NA,C	NA,1	NA,inf	NA,inf	NA,0.496553	0.000247629	0.000495138
3	chr16:53501684:G:A	53501684	NA,A	NA,G	NA,1	NA,-inf	NA,inf	NA,0.414308	0.000247567	0.000495024
3	chr16:52934167:AC:A	52934167	NA,A	NA,AC	NA,1	NA,inf	NA,inf	NA,0.485163	0.000247476	0.000494835
3	chr16:52731437:C:T	52731437	NA,T	NA,C	NA,1	NA,-inf	NA,inf	NA,0.440378	0.000247451	0.000494794
3	chr16:53407642:A:G	53407642	NA,G	NA,A	NA,1	NA,inf	NA,inf	NA,0.398973	0.000247037	0.000493966
3	chr16:52768201:A:G	52768201	G,G	A,A	1,1	inf,inf	inf,inf	0.359576,1.15247	0.000247015	0.000493905
3	chr16:53593164:TTTTC:T	53593164	NA,T	NA,TTTTC	NA,1	NA,-inf	NA,inf	NA,0.434604	0.000246966	0.000493821
3	chr16:53078097:T:A	53078097	A,A	T,T	1,1	inf,inf	inf,inf	0.609172,0.558251	0.000246874	0.000493623
3	chr16:53030948:A:G	53030948	NA,G	NA,A	NA,1	NA,inf	NA,inf	NA,0.536149	0.000246689	0.000493264
3	chr16:53461660:T:A	53461660	NA,A	NA,T	NA,1	NA,inf	NA,inf	NA,0.446669	0.0002466	0.000493085
3	chr16:52711389:A:T	52711389	NA,T	NA,A	NA,1	NA,-inf	NA,inf	NA,0.389181	0.000246515	0.000492922
3	chr16:53458946:A:G	53458946	NA,G	NA,A	NA,1	NA,inf	NA,inf	NA,0.446118	0.000246432	0.00049275
3	chr16:53472658:G:C	53472658	NA,C	NA,G	NA,1	NA,inf	NA,inf	NA,0.445951	0.000246368	0.000492622
3	chr16:52799649:A:G	52799649	NA,G	NA,A	NA,1	NA,inf	NA,inf	NA,0.446964	0.000246215	0.000492351
3	chr16:53539598:C:A	53539598	NA,A	NA,C	NA,1	NA,inf	NA,inf	NA,0.438611	0.000246147	0.000492186
3	chr16:53352323:G:A	53352323	NA,A	NA,G	NA,1	NA,inf	NA,inf	NA,0.537547	0.000246084	0.000492057
3	chr16:53422131:G:A	53422131	NA,A	NA,G	NA,1	NA,inf	NA,inf	NA,0.464596	0.000245643	0.000491173
3	chr16:52673206:C:T	52673206	NA,T	NA,C	NA,1	NA,inf	NA,inf	NA,0.472131	0.000245281	0.000490453
3	chr16:53407323:A:T	53407323	NA,T	NA,A	NA,1	NA,-inf	NA,inf	NA,0.468586	0.00024525	0.000490394
3	chr16:52644166:G:GAA	52644166	NA,GAA	NA,G	NA,1	NA,-inf	NA,inf	NA,0.457002	0.000245011	0.00048992
3	chr16:52705058:T:C	52705058	NA,C	NA,T	NA,1	NA,-inf	NA,inf	NA,0.418672	0.000245005	0.000489904
3	chr16:52928447:T:A	52928447	NA,A	NA,T	NA,1	NA,-inf	NA,inf	NA,0.38147	0.000244979	0.000489858
3	chr16:52627333:A:G	52627333	G,NA	A,NA	1,NA	-inf,NA	inf,NA	0.70441,NA	0.000244908	0.000489707
3	chr16:52721095:G:C	52721095	C,NA	G,NA	1,NA	-inf,NA	inf,NA	0.657704,NA	0.000244391	0.000488672
3	chr16:52797820:C:T	52797820	NA,T	NA,C	NA,1	NA,-inf	NA,inf	NA,0.40673	0.000244342	0.000488582
3	chr16:52674006:A:G	52674006	NA,G	NA,A	NA,1	NA,inf	NA,inf	NA,0.46838	0.000244325	0.000488541
3	chr16:53110748:A:G	53110748	NA,G	NA,A	NA,1	NA,inf	NA,inf	NA,0.228882	0.000244303	0.000488484
3	chr16:52748755:G:T	52748755	NA,T	NA,G	NA,1	NA,inf	NA,inf	NA,0.529248	0.000244301	0.000488566
3	chr16:52751360:T:C	52751360	NA,C	NA,T	NA,1	NA,-inf	NA,inf	NA,0.414038	0.000244164	0.000488223
3	chr16:53446297:T:C	53446297	NA,C	NA,T	NA,1	NA,-inf	NA,inf	NA,0.404596	0.000244143	0.000488177
3	chr16:52896991:T:C	52896991	NA,C	NA,T	NA,1	NA,inf	NA,inf	NA,0.423347	0.000243982	0.000487846
3	chr16:52708072:C:T	52708072	NA,T	NA,C	NA,1	NA,-inf	NA,inf	NA,0.444258	0.000243351	0.000486598
3	chr16:53024922:C:T	53024922	NA,T	NA,C	NA,1	NA,-inf	NA,inf	NA,0.35177	0.000243339	0.000486561
3	chr16:53058844:G:T	53058844	T,T	G,G	1,1	inf,inf	inf,inf	1.54825,0.889557	0.000243222	0.000486319
3	chr16:53433308:G:A	53433308	NA,A	NA,G	NA,1	NA,-inf	NA,inf	NA,0.401157	0.000243157	0.000486205
3	chr16:53346850:T:A	53346850	NA,A	NA,T	NA,1	NA,-inf	NA,inf	NA,0.379228	0.000243138	0.000486164
3	chr16:53443974:C:T	53443974	NA,T	NA,C	NA,1	NA,-inf	NA,inf	NA,0.361838	0.000243075	0.000486048
3	chr16:52852855:G:A	52852855	A,A	G,G	1,1	inf,inf	inf,inf	0.892077,0.709637	0.000243053	0.000486063
3	chr16:53605158:G:A	53605158	NA,A	NA,G	NA,1	NA,inf	NA,inf	NA,0.4679	0.000242918	0.000485728
3	chr16:52960542:A:G	52960542	NA,G	NA,A	NA,1	NA,-inf	NA,inf	NA,0.452701	0.000242234	0.000484366
3	chr16:53256971:A:AT	53256971	NA,AT	NA,A	NA,1	NA,inf	NA,inf	NA,0.566261	0.000242197	0.000484282
3	chr16:53352450:GT:G	53352450	NA,G	NA,GT	NA,1	NA,-inf	NA,inf	NA,0.263271	0.000241863	0.000483627
3	chr16:52854916:A:G	52854916	NA,G	NA,A	NA,1	NA,inf	NA,inf	NA,0.427149	0.000241776	0.000483436
3	chr16:53348810:T:C	53348810	NA,C	NA,T	NA,1	NA,inf	NA,inf	NA,0.492724	0.000241729	0.000483345
3	chr16:53218960:CT:C	53218960	NA,C	NA,CT	NA,1	NA,-inf	NA,inf	NA,0.357973	0.000241097	0.00048209
3	chr16:52749239:T:C	52749239	C,C	T,T	1,1	-inf,inf	inf,inf	0.134746,1.35906	0.000241092	0.000482062
3	chr16:53614762:G:T	53614762	NA,T	NA,G	NA,1	NA,inf	NA,inf	NA,0.456311	0.000240984	0.000481864
3	chr16:52976026:C:A	52976026	A,A	C,C	1,1	inf,inf	inf,inf	1.21589,0.722239	0.000240873	0.000481753
3	chr16:53493520:T:G	53493520	NA,G	NA,T	NA,1	NA,inf	NA,inf	NA,0.428228	0.000240824	0.000481537
3	chr16:53160900:C:G	53160900	NA,G	NA,C	NA,1	NA,inf	NA,inf	NA,0.561216	0.000240628	0.000481144
3	chr16:53140678:C:T	53140678	NA,T	NA,C	NA,1	NA,inf	NA,inf	NA,0.561021	0.000240566	0.000481021
3	chr16:52870249:A:G	52870249	NA,G	NA,A	NA,1	NA,inf	NA,inf	NA,0.418612	0.000240485	0.000480856
3	chr16:53434718:C:T	53434718	NA,T	NA,C	NA,1	NA,-inf	NA,inf	NA,0.422141	0.000240479	0.000480852
3	chr16:53525816:A:G	53525816	NA,G	NA,A	NA,1	NA,-inf	NA,inf	NA,0.409476	0.000240464	0.000480824
3	chr16:53582092:G:A	53582092	NA,A	NA,G	NA,1	NA,inf	NA,inf	NA,0.454897	0.000239916	0.000479729
3	chr16:52893464:C:G	52893464	NA,G	NA,C	NA,1	NA,-inf	NA,inf	NA,0.371849	0.000239531	0.000478964
3	chr16:53007070:T:C	53007070	NA,C	NA,T	NA,1	NA,inf	NA,inf	NA,0.534237	0.000239076	0.000478039
3	chr16:52864204:A:G	52864204	NA,G	NA,A	NA,1	NA,inf	NA,inf	NA,0.414064	0.000239044	0.000477975
3	chr16:52927491:G:T	52927491	NA,T	NA,G	NA,1	NA,-inf	NA,inf	NA,0.364047	0.000239007	0.000477917
3	chr16:52785407:C:T	52785407	NA,T	NA,C	NA,1	NA,-inf	NA,inf	NA,0.432868	0.000238965	0.00047783
3	chr16:53356551:G:A	53356551	NA,A	NA,G	NA,1	NA,inf	NA,inf	NA,0.529304	0.000238718	0.000477325
3	chr16:53383186:G:A	53383186	NA,A	NA,G	NA,1	NA,inf	NA,inf	NA,0.540239	0.000238516	0.000476928
3	chr16:53569829:A:G	53569829	NA,G	NA,A	NA,1	NA,-inf	NA,inf	NA,0.394461	0.000238356	0.000476601
3	chr16:52681119:T:C	52681119	NA,C	NA,T	NA,1	NA,-inf	NA,inf	NA,0.434633	0.000238317	0.000476537
3	chr16:52748284:C:A	52748284	NA,A	NA,C	NA,1	NA,inf	NA,inf	NA,0.508533	0.000238242	0.000476446
3	chr16:53056408:G:A	53056408	NA,A	NA,G	NA,1	NA,inf	NA,inf	NA,0.462884	0.000238201	0.000476297
3	chr16:52959035:T:C	52959035	NA,C	NA,T	NA,1	NA,inf	NA,inf	NA,0.419567	0.000237963	0.000475836
3	chr16:52847725:C:T	52847725	T,T	C,C	1,1	inf,inf	inf,inf	0.949379,0.621978	0.000237848	0.000475668
3	chr16:52847724:C:T	52847724	T,T	C,C	1,1	inf,inf	inf,inf	0.943422,0.629032	0.000237833	0.000475637
3	chr16:52722540:C:T	52722540	NA,T	NA,C	NA,1	NA,-inf	NA,inf	NA,0.446084	0.000237737	0.000475373
3	chr16:52725359:T:C	52725359	NA,C	NA,T	NA,1	NA,-inf	NA,inf	NA,0.393616	0.000237621	0.000475143
3	chr16:53352821:C:T	53352821	NA,T	NA,C	NA,1	NA,inf	NA,inf	NA,0.51943	0.000237565	0.000475023
3	chr16:52954437:G:A	52954437	NA,A	NA,G	NA,1	NA,-inf	NA,inf	NA,0.386599	0.000237226	0.000474352
3	chr16:52756857:G:GA	52756857	GA,NA	G,NA	1,NA	inf,NA	inf,NA	0.685416,NA	0.000237135	0.000474167
3	chr16:53409142:T:C	53409142	NA,C	NA,T	NA,1	NA,-inf	NA,inf	NA,0.441913	0.000236883	0.000473665
3	chr16:53342039:G:A	53342039	A,A	G,G	1,1	-inf,-inf	inf,inf	0.492966,0.228299	0.000236817	0.000473527
3	chr16:53332073:G:A	53332073	NA,A	NA,G	NA,1	NA,inf	NA,inf	NA,0.771976	0.000236699	0.000473295
3	chr16:53007934:T:C	53007934	NA,C	NA,T	NA,1	NA,inf	NA,inf	NA,0.524372	0.000236406	0.000472701
3	chr16:53400529:G:A	53400529	NA,A	NA,G	NA,1	NA,inf	NA,inf	NA,0.438743	0.000236281	0.000472456
3	chr16:53103157:CT:C	53103157	NA,C	NA,CT	NA,1	NA,inf	NA,inf	NA,0.577164	0.000236016	0.00047193
3	chr16:53270964:G:A	53270964	NA,A	NA,G	NA,1	NA,-inf	NA,inf	NA,0.344618	0.000235992	0.000471883
3	chr16:53027592:T:C	53027592	NA,C	NA,T	NA,1	NA,-inf	NA,inf	NA,0.434529	0.000235979	0.000471858
3	chr16:52958024:C:T	52958024	NA,T	NA,C	NA,1	NA,inf	NA,inf	NA,0.413355	0.000235685	0.00047128
3	chr16:53000760:G:A	53000760	NA,A	NA,G	NA,1	NA,inf	NA,inf	NA,0.504448	0.000235596	0.000471083
3	chr16:53146656:A:G	53146656	G,G	A,A	1,1	-inf,inf	inf,inf	0.522179,0.124176	0.000235196	0.000470278
3	chr16:52718268:T:A	52718268	NA,A	NA,T	NA,1	NA,inf	NA,inf	NA,0.430791	0.000235146	0.000470186
3	chr16:52712673:G:A	52712673	NA,A	NA,G	NA,1	NA,inf	NA,inf	NA,0.422699	0.000235127	0.000470149
3	chr16:52901639:T:C	52901639	NA,C	NA,T	NA,1	NA,inf	NA,inf	NA,0.397047	0.000234918	0.000469724
3	chr16:53580060:A:T	53580060	NA,T	NA,A	NA,1	NA,-inf	NA,inf	NA,0.386135	0.000234863	0.000469618
3	chr16:53016675:C:T	53016675	NA,T	NA,C	NA,1	NA,-inf	NA,inf	NA,0.345005	0.000234749	0.000469402
3	chr16:53369225:A:G	53369225	NA,G	NA,A	NA,1	NA,inf	NA,inf	NA,0.563903	0.000234748	0.000469392
3	chr16:52681861:A:C	52681861	NA,C	NA,A	NA,1	NA,-inf	NA,inf	NA,0.423266	0.00023473	0.000469365
3	chr16:53386153:G:A	53386153	NA,A	NA,G	NA,1	NA,inf	NA,inf	NA,0.522058	0.000234675	0.000469248
3	chr16:53452035:A:C	53452035	NA,C	NA,A	NA,1	NA,-inf	NA,inf	NA,0.374106	0.000234273	0.000468443
3	chr16:53114528:G:A	53114528	NA,A	NA,G	NA,1	NA,-inf	NA,inf	NA,0.302402	0.000234246	0.000468375
3	chr16:52901264:C:A	52901264	NA,A	NA,C	NA,1	NA,inf	NA,inf	NA,0.39253	0.000233682	0.000467255
3	chr16:53167266:T:C	53167266	NA,C	NA,T	NA,1	NA,-inf	NA,inf	NA,0.337167	0.000233516	0.000466932
3	chr16:52887544:G:A	52887544	NA,A	NA,G	NA,1	NA,inf	NA,inf	NA,0.439485	0.000233341	0.000466588
3	chr16:53400667:A:C	53400667	NA,C	NA,A	NA,1	NA,-inf	NA,inf	NA,0.399235	0.000233336	0.000466572
3	chr16:52884396:A:G	52884396	NA,G	NA,A	NA,1	NA,inf	NA,inf	NA,0.389182	0.000233297	0.000466491
3	chr16:52904341:C:T	52904341	NA,T	NA,C	NA,1	NA,inf	NA,inf	NA,0.390853	0.000233191	0.000466273
3	chr16:52776326:G:A	52776326	NA,A	NA,G	NA,1	NA,-inf	NA,inf	NA,0.388218	0.000233153	0.000466215
3	chr16:53247103:A:G	53247103	NA,G	NA,A	NA,1	NA,-inf	NA,inf	NA,0.332132	0.000232908	0.00046571
3	chr16:53547069:G:A	53547069	NA,A	NA,G	NA,1	NA,-inf	NA,inf	NA,0.424208	0.000232879	0.000465648
3	chr16:53467844:A:G	53467844	NA,G	NA,A	NA,1	NA,-inf	NA,inf	NA,0.368066	0.000232574	0.000465047
3	chr16:53518478:G:A	53518478	NA,A	NA,G	NA,1	NA,inf	NA,inf	NA,0.407524	0.000232406	0.00046471
3	chr16:52761497:T:C	52761497	NA,C	NA,T	NA,1	NA,-inf	NA,inf	NA,0.331533	0.000232089	0.000464093
3	chr16:53576720:A:C	53576720	NA,C	NA,A	NA,1	NA,inf	NA,inf	NA,0.42742	0.000231787	0.000463476
3	chr16:52904524:T:C	52904524	NA,C	NA,T	NA,1	NA,inf	NA,inf	NA,0.387815	0.000231787	0.000463479
3	chr16:53408537:G:A	53408537	NA,A	NA,G	NA,1	NA,inf	NA,inf	NA,0.422419	0.00023167	0.000463239
3	chr16:52665933:C:T	52665933	T,NA	C,NA	1,NA	-inf,NA	inf,NA	0.632797,NA	0.000231422	0.000462744
3	chr16:53509528:C:T	53509528	NA,T	NA,C	NA,1	NA,-inf	NA,inf	NA,0.463017	0.000231402	0.000462707
3	chr16:52929430:G:A	52929430	A,NA	G,NA	1,NA	inf,NA	inf,NA	0.670321,NA	0.00023127	0.000462441
3	chr16:52905793:A:T	52905793	NA,T	NA,A	NA,1	NA,inf	NA,inf	NA,0.41214	0.000231251	0.000462397
3	chr16:52756110:T:C	52756110	C,C	T,T	1,1	-inf,inf	inf,inf	1.23457,0.415466	0.000231174	0.000462261
3	chr16:52908752:C:T	52908752	NA,T	NA,C	NA,1	NA,inf	NA,inf	NA,0.410493	0.000230784	0.000461462
3	chr16:52859756:T:C	52859756	NA,C	NA,T	NA,1	NA,inf	NA,inf	NA,0.385976	0.000230701	0.000461295
3	chr16:52894840:T:A	52894840	A,NA	T,NA	1,NA	-inf,NA	inf,NA	0.608072,NA	0.000230648	0.000461195
3	chr16:52843373:A:G	52843373	G,G	A,A	1,1	inf,inf	inf,inf	0.948479,0.603568	0.000230553	0.000461079
3	chr16:52984218:C:T	52984218	NA,T	NA,C	NA,1	NA,-inf	NA,inf	NA,0.343313	0.000230505	0.000460914
3	chr16:52723838:ACCAC:A	52723838	NA,A	NA,ACCAC	NA,1	NA,-inf	NA,inf	NA,0.397841	0.000230402	0.000460708
3	chr16:53014908:C:A	53014908	NA,A	NA,C	NA,1	NA,inf	NA,inf	NA,0.437227	0.000230313	0.000460525
3	chr16:52977562:G:A	52977562	A,A	G,G	1,1	inf,inf	inf,inf	1.20373,0.703795	0.000230296	0.0004606
3	chr16:53396747:A:G	53396747	NA,G	NA,A	NA,1	NA,inf	NA,inf	NA,0.347604	0.000230055	0.000460013
3	chr16:53171096:C:T	53171096	T,NA	C,NA	1,NA	inf,NA	inf,NA	1.15604,NA	0.000230004	0.000459918
3	chr16:53016412:A:C	53016412	NA,C	NA,A	NA,1	NA,inf	NA,inf	NA,0.489833	0.000229967	0.000459829
3	chr16:53004625:C:T	53004625	NA,T	NA,C	NA,1	NA,-inf	NA,inf	NA,0.374839	0.000229853	0.000459611
3	chr16:53023601:C:A	53023601	NA,A	NA,C	NA,1	NA,-inf	NA,inf	NA,0.410566	0.000229611	0.000459128
3	chr16:53568769:T:G	53568769	NA,G	NA,T	NA,1	NA,inf	NA,inf	NA,0.418863	0.0002293	0.000458502
3	chr16:52682798:G:C	52682798	NA,C	NA,G	NA,1	NA,-inf	NA,inf	NA,0.403938	0.00022912	0.000458149
3	chr16:52726635:A:T	52726635	NA,T	NA,A	NA,1	NA,-inf	NA,inf	NA,0.354264	0.000229059	0.000458023
3	chr16:53219332:A:G	53219332	NA,G	NA,A	NA,1	NA,-inf	NA,inf	NA,0.319569	0.000228848	0.000457595
3	chr16:53360460:GC:G	53360460	NA,G	NA,GC	NA,1	NA,inf	NA,inf	NA,0.437236	0.000228599	0.000457098
3	chr16:52664801:A:G	52664801	NA,G	NA,A	NA,1	NA,-inf	NA,inf	NA,0.408972	0.000228562	0.000457027
3	chr16:53357017:T:C	53357017	NA,C	NA,T	NA,1	NA,inf	NA,inf	NA,0.337072	0.000228474	0.000456844
3	chr16:52956658:A:G	52956658	NA,G	NA,A	NA,1	NA,inf	NA,inf	NA,0.432979	0.000228425	0.000456743
3	chr16:53445528:A:G	53445528	NA,G	NA,A	NA,1	NA,inf	NA,inf	NA,0.35099	0.000228425	0.000456752
3	chr16:53075909:G:A	53075909	NA,A	NA,G	NA,1	NA,inf	NA,inf	NA,0.304028	0.000227857	0.000455607
3	chr16:53394847:C:T	53394847	NA,T	NA,C	NA,1	NA,inf	NA,inf	NA,0.385278	0.00022782	0.000455539
3	chr16:53371583:T:C	53371583	NA,C	NA,T	NA,1	NA,inf	NA,inf	NA,0.536608	0.00022779	0.000455481
3	chr16:52661499:C:A	52661499	NA,A	NA,C	NA,1	NA,inf	NA,inf	NA,0.415255	0.00022776	0.000455423
3	chr16:53468445:C:T	53468445	NA,T	NA,C	NA,1	NA,-inf	NA,inf	NA,0.367101	0.000227634	0.000455166
3	chr16:53475171:C:A	53475171	NA,A	NA,C	NA,1	NA,inf	NA,inf	NA,0.412979	0.000227629	0.000455155
3	chr16:52829011:G:A	52829011	NA,A	NA,G	NA,1	NA,inf	NA,inf	NA,0.450532	0.000227598	0.000455132
3	chr16:52870691:G:A	52870691	NA,A	NA,G	NA,1	NA,inf	NA,inf	NA,0.412747	0.000227322	0.000454542
3	chr16:52995107:C:T	52995107	NA,T	NA,C	NA,1	NA,inf	NA,inf	NA,0.395877	0.000227242	0.000454383
3	chr16:52855080:C:T	52855080	T,T	C,C	1,1	inf,inf	inf,inf	0.936714,0.607842	0.000227107	0.000454188
3	chr16:52640788:T:C	52640788	NA,C	NA,T	NA,1	NA,-inf	NA,inf	NA,0.397436	0.000227085	0.000454078
3	chr16:52996797:T:C	52996797	NA,C	NA,T	NA,1	NA,inf	NA,inf	NA,0.434239	0.000227027	0.000453954
3	chr16:52875672:C:T	52875672	NA,T	NA,C	NA,1	NA,-inf	NA,inf	NA,0.384254	0.000226951	0.000453808
3	chr16:53473052:T:C	53473052	NA,C	NA,T	NA,1	NA,-inf	NA,inf	NA,0.363317	0.000226901	0.0004537
3	chr16:52896694:T:C	52896694	NA,C	NA,T	NA,1	NA,inf	NA,inf	NA,0.369796	0.000226809	0.000453514
3	chr16:52886260:C:T	52886260	NA,T	NA,C	NA,1	NA,inf	NA,inf	NA,0.369538	0.000226732	0.00045336
3	chr16:52759438:A:G	52759438	G,NA	A,NA	1,NA	inf,NA	inf,NA	0.670614,NA	0.000226543	0.00045299
3	chr16:52685246:A:G	52685246	NA,G	NA,A	NA,1	NA,-inf	NA,inf	NA,0.395175	0.00022652	0.00045295
3	chr16:53526240:A:G	53526240	NA,G	NA,A	NA,1	NA,inf	NA,inf	NA,0.383072	0.000226447	0.0004528
3	chr16:53442247:A:G	53442247	NA,G	NA,A	NA,1	NA,-inf	NA,inf	NA,0.40494	0.000226294	0.000452493
3	chr16:53004920:C:T	53004920	NA,T	NA,C	NA,1	NA,-inf	NA,inf	NA,0.292148	0.000226278	0.000452468
3	chr16:53484758:GCTCTGGGAA:G	53484758	NA,G	NA,GCTCTGGGAA	NA,1	NA,inf	NA,inf	NA,0.405958	0.000226234	0.000452368
3	chr16:52794667:G:C	52794667	NA,C	NA,G	NA,1	NA,-inf	NA,inf	NA,0.417121	0.000226212	0.000452331
3	chr16:52890594:G:A	52890594	NA,A	NA,G	NA,1	NA,inf	NA,inf	NA,0.367515	0.000226142	0.000452179
3	chr16:53212345:C:T	53212345	NA,T	NA,C	NA,1	NA,-inf	NA,inf	NA,0.309502	0.000226122	0.000452149
3	chr16:53396068:G:A	53396068	NA,A	NA,G	NA,1	NA,inf	NA,inf	NA,0.403349	0.000226093	0.000452088
3	chr16:52646987:A:G	52646987	NA,G	NA,A	NA,1	NA,-inf	NA,inf	NA,0.373036	0.000225896	0.000451693
3	chr16:53596710:C:A	53596710	NA,A	NA,C	NA,1	NA,-inf	NA,inf	NA,0.366764	0.000225848	0.000451599
3	chr16:52761566:C:T	52761566	NA,T	NA,C	NA,1	NA,-inf	NA,inf	NA,0.309925	0.000225772	0.000451463
3	chr16:53431388:A:G	53431388	NA,G	NA,A	NA,1	NA,-inf	NA,inf	NA,0.359063	0.000225613	0.000451125
3	chr16:53467971:A:C	53467971	NA,C	NA,A	NA,1	NA,inf	NA,inf	NA,0.336919	0.000225562	0.000451029
3	chr16:52841993:C:T	52841993	NA,T	NA,C	NA,1	NA,inf	NA,inf	NA,0.416929	0.000225557	0.000451015
3	chr16:53346309:A:C	53346309	NA,C	NA,A	NA,1	NA,inf	NA,inf	NA,0.46655	0.000225524	0.000450953
3	chr16:53615357:T:C	53615357	NA,C	NA,T	NA,1	NA,-inf	NA,inf	NA,0.365442	0.00022545	0.000450803
3	chr16:53502450:G:A	53502450	NA,A	NA,G	NA,1	NA,inf	NA,inf	NA,0.400116	0.000225324	0.000450549
3	chr16:53558724:G:A	53558724	NA,A	NA,G	NA,1	NA,-inf	NA,inf	NA,0.343861	0.000225322	0.000450544
3	chr16:52641559:T:TATACC	52641559	NA,TATACC	NA,T	NA,1	NA,-inf	NA,inf	NA,0.391006	0.000225291	0.000450492
3	chr16:53045702:G:A	53045702	A,A	G,G	1,1	inf,-inf	inf,inf	0.779878,0.109199	0.000225262	0.000450413
3	chr16:53445592:G:A	53445592	NA,A	NA,G	NA,1	NA,-inf	NA,inf	NA,0.34332	0.000225124	0.000450152
3	chr16:52670487:T:C	52670487	NA,C	NA,T	NA,1	NA,-inf	NA,inf	NA,0.373907	0.000225123	0.000450154
3	chr16:53444587:CAT:C	53444587	NA,C	NA,CAT	NA,1	NA,inf	NA,inf	NA,0.376695	0.000224962	0.000449824
3	chr16:53497403:T:C	53497403	NA,C	NA,T	NA,1	NA,-inf	NA,inf	NA,0.355818	0.000224931	0.000449762
3	chr16:52875301:G:T	52875301	NA,T	NA,G	NA,1	NA,inf	NA,inf	NA,0.369726	0.000224834	0.000449568
3	chr16:53347158:A:G	53347158	NA,G	NA,A	NA,1	NA,inf	NA,inf	NA,0.463183	0.000224705	0.000449315
3	chr16:52754233:CACATAG:C	52754233	NA,C	NA,CACATAG	NA,1	NA,-inf	NA,inf	NA,0.358653	0.000224632	0.000449173
3	chr16:53558718:T:A	53558718	NA,A	NA,T	NA,1	NA,-inf	NA,inf	NA,0.341461	0.000224618	0.000449137
3	chr16:53433929:T:TA	53433929	NA,TA	NA,T	NA,1	NA,-inf	NA,inf	NA,0.356233	0.000224573	0.000449045
3	chr16:53437611:A:G	53437611	NA,G	NA,A	NA,1	NA,-inf	NA,inf	NA,0.397382	0.000224427	0.00044876
3	chr16:53014352:T:C	53014352	NA,C	NA,T	NA,1	NA,-inf	NA,inf	NA,0.365612	0.000224395	0.000448703
3	chr16:53347287:A:G	53347287	NA,G	NA,A	NA,1	NA,inf	NA,inf	NA,0.461692	0.000224381	0.000448666
3	chr16:52876072:G:A	52876072	NA,A	NA,G	NA,1	NA,inf	NA,inf	NA,0.401405	0.000224286	0.000448471
3	chr16:53459670:A:G	53459670	NA,G	NA,A	NA,1	NA,inf	NA,inf	NA,0.401634	0.000224143	0.000448187
3	chr16:52975778:G:A	52975778	NA,A	NA,G	NA,1	NA,inf	NA,inf	NA,0.410455	0.000224121	0.00044814
3	chr16:52785043:A:G	52785043	NA,G	NA,A	NA,1	NA,-inf	NA,inf	NA,0.28468	0.000224088	0.000448065
3	chr16:53349558:C:G	53349558	NA,G	NA,C	NA,1	NA,inf	NA,inf	NA,0.458063	0.000223673	0.000447252
3	chr16:53510834:C:G	53510834	NA,G	NA,C	NA,1	NA,-inf	NA,inf	NA,0.331979	0.000223663	0.000447229
3	chr16:52974407:A:G	52974407	G,NA	A,NA	1,NA	-inf,NA	inf,NA	0.494419,NA	0.000223571	0.000447045
3	chr16:53444121:T:C	53444121	NA,C	NA,T	NA,1	NA,-inf	NA,inf	NA,0.394654	0.000223518	0.000446943
3	chr16:53422004:T:A	53422004	NA,A	NA,T	NA,1	NA,-inf	NA,inf	NA,0.350095	0.000223335	0.00044657
3	chr16:52962691:G:A	52962691	NA,A	NA,G	NA,1	NA,-inf	NA,inf	NA,0.380953	0.000223292	0.000446493
3	chr16:52939231:G:A	52939231	NA,A	NA,G	NA,1	NA,inf	NA,inf	NA,0.378353	0.000223085	0.000446073
3	chr16:52881542:C:T	52881542	NA,T	NA,C	NA,1	NA,inf	NA,inf	NA,0.396063	0.000222992	0.000445885
3	chr16:53449882:A:G	53449882	NA,G	NA,A	NA,1	NA,inf	NA,inf	NA,0.32436	0.000222991	0.000445888
3	chr16:53559669:T:G	53559669	NA,G	NA,T	NA,1	NA,-inf	NA,inf	NA,0.332658	0.000222965	0.000445836
3	chr16:53014301:G:A	53014301	NA,A	NA,G	NA,1	NA,-inf	NA,inf	NA,0.359984	0.000222857	0.000445629
3	chr16:53411167:C:T	53411167	NA,T	NA,C	NA,1	NA,-inf	NA,inf	NA,0.334485	0.000222688	0.000445283
3	chr16:53200924:C:T	53200924	NA,T	NA,C	NA,1	NA,-inf	NA,inf	NA,0.298617	0.000222553	0.000445014
3	chr16:53399502:G:C	53399502	NA,C	NA,G	NA,1	NA,-inf	NA,inf	NA,0.391386	0.00022251	0.000444928
3	chr16:53067400:G:A	53067400	NA,A	NA,G	NA,1	NA,inf	NA,inf	NA,0.532155	0.000222417	0.000444737
3	chr16:53424402:G:T	53424402	NA,T	NA,G	NA,1	NA,-inf	NA,inf	NA,0.332321	0.000222223	0.000444352
3	chr16:52826239:C:T	52826239	NA,T	NA,C	NA,1	NA,inf	NA,inf	NA,0.412161	0.000222099	0.000444137
3	chr16:53013998:T:C	53013998	NA,C	NA,T	NA,1	NA,-inf	NA,inf	NA,0.356946	0.000222	0.000443915
3	chr16:53415721:G:A	53415721	NA,A	NA,G	NA,1	NA,-inf	NA,inf	NA,0.329851	0.000221993	0.000443892
3	chr16:52722367:A:G	52722367	NA,G	NA,A	NA,1	NA,inf	NA,inf	NA,0.371224	0.00022198	0.000443872
3	chr16:53343820:T:A	53343820	NA,A	NA,T	NA,1	NA,inf	NA,inf	NA,0.212725	0.00022197	0.000443844
3	chr16:53580735:G:A	53580735	A,A	G,G	1,1	inf,inf	inf,inf	0.0877171,1.52252	0.000221709	0.000443339
3	chr16:52827384:G:C	52827384	NA,C	NA,G	NA,1	NA,inf	NA,inf	NA,0.409194	0.000221315	0.00044257
3	chr16:53088278:TG:T	53088278	NA,T	NA,TG	NA,1	NA,-inf	NA,inf	NA,0.250418	0.000221264	0.000442434
3	chr16:53510875:C:CA	53510875	NA,CA	NA,C	NA,1	NA,-inf	NA,inf	NA,0.404345	0.000221248	0.000442405
3	chr16:52646206:G:A	52646206	A,NA	G,NA	1,NA	inf,NA	inf,NA	0.696203,NA	0.000221089	0.000442086
3	chr16:53497895:C:A	53497895	NA,A	NA,C	NA,1	NA,inf	NA,inf	NA,0.324024	0.000221079	0.000442064
3	chr16:52826523:T:C	52826523	NA,C	NA,T	NA,1	NA,inf	NA,inf	NA,0.40727	0.000220887	0.000441713
3	chr16:53474510:T:C	53474510	NA,C	NA,T	NA,1	NA,inf	NA,inf	NA,0.387695	0.000220626	0.000441156
3	chr16:52785503:C:T	52785503	NA,T	NA,C	NA,1	NA,-inf	NA,inf	NA,0.345854	0.000220582	0.000441082
3	chr16:53488995:G:C	53488995	NA,C	NA,G	NA,1	NA,inf	NA,inf	NA,0.387204	0.000220492	0.000440886
3	chr16:52699469:A:T	52699469	NA,T	NA,A	NA,1	NA,inf	NA,inf	NA,0.398956	0.000220251	0.000440412
3	chr16:53218083:G:A	53218083	NA,A	NA,G	NA,1	NA,-inf	NA,inf	NA,0.290636	0.000220195	0.0004403
3	chr16:52825690:C:T	52825690	NA,T	NA,C	NA,1	NA,inf	NA,inf	NA,0.403562	0.000219782	0.000439505
3	chr16:53506551:G:C	53506551	NA,C	NA,G	NA,1	NA,-inf	NA,inf	NA,0.278319	0.000219651	0.000439211
3	chr16:53579103:T:G	53579103	NA,G	NA,T	NA,1	NA,inf	NA,inf	NA,0.38283	0.000219629	0.000439167
3	chr16:52951786:C:T	52951786	NA,T	NA,C	NA,1	NA,-inf	NA,inf	NA,0.33406	0.000219546	0.000439005
3	chr16:52952339:A:G	52952339	G,G	A,A	1,1	inf,inf	inf,inf	0.744598,0.705578	0.000219509	0.000438973
3	chr16:52820581:A:G	52820581	NA,G	NA,A	NA,1	NA,inf	NA,inf	NA,0.401874	0.000219467	0.000438874
3	chr16:53408826:C:A	53408826	NA,A	NA,C	NA,1	NA,inf	NA,inf	NA,0.354593	0.00021932	0.000438544
3	chr16:53395483:G:T	53395483	NA,T	NA,G	NA,1	NA,inf	NA,inf	NA,0.354232	0.00021921	0.000438325
3	chr16:52897086:C:T	52897086	NA,T	NA,C	NA,1	NA,-inf	NA,inf	NA,0.388594	0.000219209	0.000438317
3	chr16:52753380:C:T	52753380	T,NA	C,NA	1,NA	inf,NA	inf,NA	0.618642,NA	0.000219106	0.00043812
3	chr16:53444799:G:A	53444799	NA,A	NA,G	NA,1	NA,inf	NA,inf	NA,0.396427	0.000218992	0.000437892
3	chr16:53409357:A:C	53409357	NA,C	NA,A	NA,1	NA,inf	NA,inf	NA,0.353161	0.000218921	0.000437747
3	chr16:52918318:A:G	52918318	NA,G	NA,A	NA,1	NA,inf	NA,inf	NA,0.379486	0.00021886	0.000437626
3	chr16:52766458:A:G	52766458	G,G	A,A	1,1	-inf,-inf	inf,inf	1.34153,0.376439	0.000218854	0.000437637
3	chr16:52950772:C:T	52950772	NA,T	NA,C	NA,1	NA,inf	NA,inf	NA,0.303939	0.000218792	0.000437502
3	chr16:53526503:T:C	53526503	C,C	T,T	1,1	-inf,-inf	inf,inf	0.358076,1.19954	0.000218729	0.000437369
3	chr16:53377210:G:A	53377210	NA,A	NA,G	NA,1	NA,-inf	NA,inf	NA,0.294545	0.000218687	0.000437267
3	chr16:52756490:G:A	52756490	A,A	G,G	1,1	-inf,inf	inf,inf	1.21184,0.401	0.000218668	0.000437256
3	chr16:53396617:A:G	53396617	NA,G	NA,A	NA,1	NA,-inf	NA,inf	NA,0.285329	0.000218596	0.000437104
3	chr16:53509021:G:A	53509021	A,A	G,G	1,1	-inf,-inf	inf,inf	1.3647,0.432536	0.000218524	0.00043696
3	chr16:52875976:A:C	52875976	NA,C	NA,A	NA,1	NA,inf	NA,inf	NA,0.346286	0.000218422	0.000436749
3	chr16:53403145:T:A	53403145	NA,A	NA,T	NA,1	NA,inf	NA,inf	NA,0.350418	0.000218193	0.000436292
3	chr16:52693403:TC:T	52693403	NA,T	NA,TC	NA,1	NA,inf	NA,inf	NA,0.408007	0.000218189	0.000436286
3	chr16:52624050:G:A	52624050	NA,A	NA,G	NA,1	NA,inf	NA,inf	NA,0.338748	0.000218053	0.00043602
3	chr16:53564997:T:C	53564997	NA,C	NA,T	NA,1	NA,inf	NA,inf	NA,0.379974	0.000218042	0.000435993
3	chr16:53428740:G:A	53428740	NA,A	NA,G	NA,1	NA,-inf	NA,inf	NA,0.316915	0.000218025	0.000435958
3	chr16:53518232:G:A	53518232	NA,A	NA,G	NA,1	NA,-inf	NA,inf	NA,0.386782	0.000217988	0.000435887
3	chr16:52714448:C:T	52714448	NA,T	NA,C	NA,1	NA,-inf	NA,inf	NA,0.353044	0.000217945	0.000435802
3	chr16:52655997:C:T	52655997	NA,T	NA,C	NA,1	NA,inf	NA,inf	NA,0.389682	0.000217944	0.000435792
3	chr16:53387196:A:G	53387196	NA,G	NA,A	NA,1	NA,-inf	NA,inf	NA,0.342224	0.000217931	0.000435768
3	chr16:53194250:A:C	53194250	NA,C	NA,A	NA,1	NA,-inf	NA,inf	NA,0.281257	0.000217847	0.000435605
3	chr16:53499266:T:C	53499266	NA,C	NA,T	NA,1	NA,inf	NA,inf	NA,0.369948	0.00021693	0.000433765
3	chr16:52786182:C:T	52786182	NA,T	NA,C	NA,1	NA,-inf	NA,inf	NA,0.332277	0.000216595	0.000433109
3	chr16:53000794:T:C	53000794	NA,C	NA,T	NA,1	NA,-inf	NA,inf	NA,0.307015	0.000216507	0.000432927
3	chr16:52811990:C:CA	52811990	NA,CA	NA,C	NA,1	NA,inf	NA,inf	NA,0.353441	0.00021646	0.000432835
3	chr16:53570588:G:A	53570588	NA,A	NA,G	NA,1	NA,inf	NA,inf	NA,0.363714	0.000216441	0.000432797
3	chr16:52715148:A:G	52715148	NA,G	NA,A	NA,1	NA,inf	NA,inf	NA,0.376523	0.000216438	0.000432786
3	chr16:53333093:C:T	53333093	NA,T	NA,C	NA,1	NA,-inf	NA,inf	NA,0.353286	0.000216177	0.000432269
3	chr16:53366258:A:G	53366258	G,NA	A,NA	1,NA	inf,NA	inf,NA	0.7084,NA	0.000215859	0.000431631
3	chr16:52938667:T:C	52938667	C,C	T,T	1,1	inf,inf	inf,inf	0.874728,0.501939	0.00021584	0.000431625
3	chr16:53440711:A:C	53440711	NA,C	NA,A	NA,1	NA,inf	NA,inf	NA,0.368199	0.00021579	0.000431487
3	chr16:53050693:CCAGT:C	53050693	NA,C	NA,CCAGT	NA,1	NA,inf	NA,inf	NA,0.384734	0.000215757	0.000431447
3	chr16:52789416:T:C	52789416	NA,C	NA,T	NA,1	NA,inf	NA,inf	NA,0.353421	0.000215731	0.000431378
3	chr16:53416301:A:G	53416301	NA,G	NA,A	NA,1	NA,inf	NA,inf	NA,0.301258	0.000215621	0.000431153
3	chr16:53416302:C:A	53416302	NA,A	NA,C	NA,1	NA,inf	NA,inf	NA,0.301258	0.000215621	0.000431153
3	chr16:52882883:A:G	52882883	NA,G	NA,A	NA,1	NA,inf	NA,inf	NA,0.334787	0.000215597	0.000431102
3	chr16:52878154:A:G	52878154	NA,G	NA,A	NA,1	NA,inf	NA,inf	NA,0.334798	0.000215589	0.000431085
3	chr16:52706164:T:C	52706164	C,NA	T,NA	1,NA	-inf,NA	inf,NA	0.570991,NA	0.000215356	0.000430622
3	chr16:52877192:G:A	52877192	NA,A	NA,G	NA,1	NA,inf	NA,inf	NA,0.333688	0.000215307	0.000430521
3	chr16:53243151:G:C	53243151	NA,C	NA,G	NA,1	NA,-inf	NA,inf	NA,0.273055	0.000215199	0.000430312
3	chr16:53445694:T:C	53445694	NA,C	NA,T	NA,1	NA,inf	NA,inf	NA,0.299312	0.000215151	0.000430213
3	chr16:52875996:C:T	52875996	NA,T	NA,C	NA,1	NA,-inf	NA,inf	NA,0.287822	0.000215142	0.000430179
3	chr16:53407442:T:C	53407442	NA,C	NA,T	NA,1	NA,-inf	NA,inf	NA,0.304081	0.000215128	0.000430167
3	chr16:52719743:G:A	52719743	NA,A	NA,G	NA,1	NA,-inf	NA,inf	NA,0.31783	0.000215073	0.000430058
3	chr16:52741201:C:T	52741201	NA,T	NA,C	NA,1	NA,-inf	NA,inf	NA,0.316851	0.000214897	0.000429707
3	chr16:53146256:T:C	53146256	NA,C	NA,T	NA,1	NA,inf	NA,inf	NA,0.436942	0.000214833	0.000429576
3	chr16:52871719:C:T	52871719	NA,T	NA,C	NA,1	NA,inf	NA,inf	NA,0.331847	0.000214591	0.000429091
3	chr16:52937663:A:T	52937663	NA,T	NA,A	NA,1	NA,inf	NA,inf	NA,0.307427	0.000214494	0.000428892
3	chr16:52724670:T:C	52724670	NA,C	NA,T	NA,1	NA,-inf	NA,inf	NA,0.303048	0.000214341	0.000428596
3	chr16:52924592:C:T	52924592	NA,T	NA,C	NA,1	NA,inf	NA,inf	NA,0.277036	0.000214102	0.000428119
3	chr16:53023390:G:A	53023390	NA,A	NA,G	NA,1	NA,-inf	NA,inf	NA,0.351294	0.000213801	0.000427517
3	chr16:52740114:T:C	52740114	C,NA	T,NA	1,NA	inf,NA	inf,NA	0.478213,NA	0.000213759	0.000427428
3	chr16:53443293:A:G	53443293	NA,G	NA,A	NA,1	NA,-inf	NA,inf	NA,0.315786	0.000213639	0.000427184
3	chr16:53578736:G:A	53578736	NA,A	NA,G	NA,1	NA,inf	NA,inf	NA,0.366218	0.000213631	0.000427175
3	chr16:52952937:A:T	52952937	NA,T	NA,A	NA,1	NA,-inf	NA,inf	NA,0.310605	0.000213517	0.00042695
3	chr16:52922293:G:A	52922293	NA,A	NA,G	NA,1	NA,-inf	NA,inf	NA,0.281064	0.000213304	0.000426523
3	chr16:53433953:T:C	53433953	NA,C	NA,T	NA,1	NA,inf	NA,inf	NA,0.338963	0.000213241	0.000426391
3	chr16:52938412:T:C	52938412	NA,C	NA,T	NA,1	NA,inf	NA,inf	NA,0.301196	0.000212986	0.000425878
3	chr16:53037816:G:A	53037816	NA,A	NA,G	NA,1	NA,-inf	NA,inf	NA,0.29293	0.000212805	0.000425524
3	chr16:52770547:G:A	52770547	NA,A	NA,G	NA,1	NA,inf	NA,inf	NA,0.359689	0.000212793	0.000425494
3	chr16:52830203:C:T	52830203	NA,T	NA,C	NA,1	NA,inf	NA,inf	NA,0.385009	0.000212738	0.000425413
3	chr16:53426319:G:C	53426319	NA,C	NA,G	NA,1	NA,-inf	NA,inf	NA,0.295565	0.000212543	0.000424998
3	chr16:53561282:A:AT	53561282	NA,AT	NA,A	NA,1	NA,-inf	NA,inf	NA,0.29044	0.000212541	0.000424983
3	chr16:53475339:C:T	53475339	NA,T	NA,C	NA,1	NA,-inf	NA,inf	NA,0.310584	0.000212472	0.000424852
3	chr16:53449203:G:A	53449203	NA,A	NA,G	NA,1	NA,inf	NA,inf	NA,0.354235	0.000212346	0.000424601
3	chr16:53410518:C:T	53410518	NA,T	NA,C	NA,1	NA,-inf	NA,inf	NA,0.294814	0.000212328	0.000424569
3	chr16:52760333:C:G	52760333	NA,G	NA,C	NA,1	NA,inf	NA,inf	NA,0.326864	0.000212282	0.000424499
3	chr16:52874611:C:T	52874611	NA,T	NA,C	NA,1	NA,inf	NA,inf	NA,0.363997	0.000212174	0.000424256
3	chr16:52910841:G:A	52910841	A,NA	G,NA	1,NA	-inf,NA	inf,NA	0.452757,NA	0.00021185	0.000423611
3	chr16:52675365:C:G	52675365	NA,G	NA,C	NA,1	NA,-inf	NA,inf	NA,0.221127	0.000211793	0.000423422
3	chr16:53407352:G:A	53407352	NA,A	NA,G	NA,1	NA,-inf	NA,inf	NA,0.291303	0.00021175	0.000423414
3	chr16:53551009:G:A	53551009	A,A	G,G	1,1	-inf,-inf	inf,inf	0.32568,1.14606	0.000211416	0.00042274
3	chr16:53206547:A:G	53206547	NA,G	NA,A	NA,1	NA,-inf	NA,inf	NA,0.257359	0.000211406	0.000422726
3	chr16:53385055:T:C	53385055	NA,C	NA,T	NA,1	NA,inf	NA,inf	NA,0.374504	0.000211337	0.000422582
3	chr16:52661361:T:C	52661361	NA,C	NA,T	NA,1	NA,inf	NA,inf	NA,0.348743	0.000211332	0.000422578
3	chr16:52907886:A:G	52907886	NA,G	NA,A	NA,1	NA,inf	NA,inf	NA,0.308471	0.000211247	0.000422412
3	chr16:53536967:C:T	53536967	T,NA	C,NA	1,NA	-inf,NA	inf,NA	0.661593,NA	0.000211229	0.00042237
3	chr16:52729316:A:C	52729316	NA,C	NA,A	NA,1	NA,-inf	NA,inf	NA,0.303378	0.000211173	0.000422262
3	chr16:52779619:T:C	52779619	C,NA	T,NA	1,NA	-inf,NA	inf,NA	0.571065,NA	0.000211122	0.000422158
3	chr16:52893896:A:G	52893896	G,NA	A,NA	1,NA	inf,NA	inf,NA	0.638183,NA	0.000211068	0.00042205
3	chr16:53612079:G:C	53612079	NA,C	NA,G	NA,1	NA,inf	NA,inf	NA,0.368145	0.000210872	0.000421654
3	chr16:53408553:A:G	53408553	NA,G	NA,A	NA,1	NA,-inf	NA,inf	NA,0.287289	0.000210729	0.000421371
3	chr16:53413533:G:A	53413533	NA,A	NA,G	NA,1	NA,inf	NA,inf	NA,0.322989	0.000210684	0.000421278
3	chr16:52624426:T:C	52624426	C,NA	T,NA	1,NA	inf,NA	inf,NA	0.605067,NA	0.000210548	0.000421009
3	chr16:53478170:C:T	53478170	NA,T	NA,C	NA,1	NA,inf	NA,inf	NA,0.300057	0.000210389	0.000420686
3	chr16:53461210:C:T	53461210	NA,T	NA,C	NA,1	NA,-inf	NA,inf	NA,0.258623	0.000210259	0.000420431
3	chr16:53159900:A:C	53159900	C,NA	A,NA	1,NA	inf,NA	inf,NA	1.08243,NA	0.000210232	0.000420385
3	chr16:52622096:C:T	52622096	NA,T	NA,C	NA,1	NA,inf	NA,inf	NA,0.365383	0.000210145	0.000420246
3	chr16:53436228:A:T	53436228	NA,T	NA,A	NA,1	NA,inf	NA,inf	NA,0.320459	0.000210141	0.000420194
3	chr16:53298014:T:A	53298014	NA,A	NA,T	NA,1	NA,-inf	NA,inf	NA,0.207984	0.000210018	0.000419951
3	chr16:52909713:C:A	52909713	NA,A	NA,C	NA,1	NA,-inf	NA,inf	NA,0.282676	0.000210015	0.000419948
3	chr16:53123264:G:A	53123264	NA,A	NA,G	NA,1	NA,-inf	NA,inf	NA,0.373415	0.00020995	0.000419812
3	chr16:53010405:A:G	53010405	G,NA	A,NA	1,NA	-inf,NA	inf,NA	1.09832,NA	0.000209926	0.000419775
3	chr16:52904935:A:G	52904935	G,NA	A,NA	1,NA	inf,NA	inf,NA	0.734044,NA	0.000209826	0.000419567
3	chr16:53451148:CACTT:C	53451148	NA,C	NA,CACTT	NA,1	NA,inf	NA,inf	NA,0.343442	0.000209745	0.000419401
3	chr16:53354017:G:A	53354017	A,A	G,G	1,1	inf,inf	inf,inf	0.783562,0.342276	0.000209684	0.000419287
3	chr16:52858792:G:C	52858792	NA,C	NA,G	NA,1	NA,inf	NA,inf	NA,0.312283	0.00020967	0.000419252
3	chr16:53056922:A:C	53056922	NA,C	NA,A	NA,1	NA,inf	NA,inf	NA,0.462441	0.000209508	0.000418925
3	chr16:52848914:C:T	52848914	T,NA	C,NA	1,NA	inf,NA	inf,NA	0.361778,NA	0.000209478	0.000418867
3	chr16:53239616:G:A	53239616	NA,A	NA,G	NA,1	NA,inf	NA,inf	NA,0.410384	0.00020943	0.000418773
3	chr16:53379815:G:A	53379815	NA,A	NA,G	NA,1	NA,-inf	NA,inf	NA,0.251728	0.000209405	0.000418721
3	chr16:52961754:A:G	52961754	NA,G	NA,A	NA,1	NA,-inf	NA,inf	NA,0.319055	0.00020937	0.000418654
3	chr16:52911467:G:A	52911467	NA,A	NA,G	NA,1	NA,inf	NA,inf	NA,0.35685	0.000209294	0.000418498
3	chr16:52948438:A:T	52948438	T,T	A,A	1,1	inf,inf	inf,inf	0.710962,0.718321	0.000209169	0.000418298
3	chr16:52682997:G:C	52682997	NA,C	NA,G	NA,1	NA,-inf	NA,inf	NA,0.312242	0.000209134	0.000418185
3	chr16:53008077:G:A	53008077	NA,A	NA,G	NA,1	NA,inf	NA,inf	NA,0.230506	0.000208968	0.00041785
3	chr16:52817734:A:C	52817734	NA,C	NA,A	NA,1	NA,inf	NA,inf	NA,0.351876	0.000208964	0.000417869
3	chr16:52969713:C:T	52969713	NA,T	NA,C	NA,1	NA,-inf	NA,inf	NA,0.277695	0.000208958	0.000417833
3	chr16:52769228:T:C	52769228	NA,C	NA,T	NA,1	NA,-inf	NA,inf	NA,0.303176	0.000208934	0.000417773
3	chr16:53062032:A:G	53062032	NA,G	NA,A	NA,1	NA,-inf	NA,inf	NA,0.290379	0.000208606	0.000417126
3	chr16:52915090:C:A	52915090	NA,A	NA,C	NA,1	NA,-inf	NA,inf	NA,0.373531	0.000208526	0.000417006
3	chr16:52848334:G:A	52848334	NA,A	NA,G	NA,1	NA,-inf	NA,inf	NA,0.26941	0.000208515	0.000416949
3	chr16:53515429:C:T	53515429	T,T	C,C	1,1	-inf,-inf	inf,inf	0.861994,1.12849	0.00020849	0.000416896
3	chr16:52799763:T:C	52799763	NA,C	NA,T	NA,1	NA,inf	NA,inf	NA,0.388885	0.000208435	0.000416813
3	chr16:52788378:C:T	52788378	NA,T	NA,C	NA,1	NA,-inf	NA,inf	NA,0.296732	0.000208227	0.000416378
3	chr16:53012449:A:G	53012449	NA,G	NA,A	NA,1	NA,inf	NA,inf	NA,0.328929	0.000208168	0.000416252
3	chr16:53527057:T:A	53527057	A,A	T,T	1,1	-inf,-inf	inf,inf	0.377818,1.1549	0.000207983	0.000415883
3	chr16:53517185:C:A	53517185	A,NA	C,NA	1,NA	inf,NA	inf,NA	0.679889,NA	0.000207735	0.000415386
3	chr16:52879795:G:A	52879795	NA,A	NA,G	NA,1	NA,-inf	NA,inf	NA,0.264083	0.000207642	0.000415204
3	chr16:52984507:C:T	52984507	NA,T	NA,C	NA,1	NA,inf	NA,inf	NA,0.343223	0.000207442	0.000414796
3	chr16:52828339:T:C	52828339	NA,C	NA,T	NA,1	NA,inf	NA,inf	NA,0.36208	0.000207407	0.000414754
3	chr16:53519174:C:T	53519174	T,NA	C,NA	1,NA	-inf,NA	inf,NA	0.514272,NA	0.000207343	0.0004146
3	chr16:52807037:G:A	52807037	NA,A	NA,G	NA,1	NA,-inf	NA,inf	NA,0.268661	0.000207252	0.000414425
3	chr16:52722637:A:C	52722637	NA,C	NA,A	NA,1	NA,-inf	NA,inf	NA,0.279851	0.000207239	0.000414397
3	chr16:53359251:C:A	53359251	NA,A	NA,C	NA,1	NA,inf	NA,inf	NA,0.3473	0.000207188	0.000414294
3	chr16:52782610:T:C	52782610	C,NA	T,NA	1,NA	inf,NA	inf,NA	0.878282,NA	0.000207124	0.000414167
3	chr16:53014064:C:A	53014064	NA,A	NA,C	NA,1	NA,-inf	NA,inf	NA,0.259745	0.000207098	0.000414112
3	chr16:53436553:G:A	53436553	NA,A	NA,G	NA,1	NA,inf	NA,inf	NA,0.267463	0.000206868	0.000413653
3	chr16:53498838:T:C	53498838	NA,C	NA,T	NA,1	NA,inf	NA,inf	NA,0.267287	0.000206823	0.000413562
3	chr16:53417896:C:A	53417896	NA,A	NA,C	NA,1	NA,inf	NA,inf	NA,0.373595	0.000206771	0.000413467
3	chr16:52825589:C:T	52825589	NA,T	NA,C	NA,1	NA,inf	NA,inf	NA,0.35922	0.000206761	0.000413461
3	chr16:53561596:CAG:C	53561596	NA,C	NA,CAG	NA,1	NA,inf	NA,inf	NA,0.205445	0.000206727	0.000413368
3	chr16:52932678:C:A	52932678	NA,A	NA,C	NA,1	NA,inf	NA,inf	NA,0.278365	0.000206629	0.000413169
3	chr16:53003263:G:A	53003263	NA,A	NA,G	NA,1	NA,-inf	NA,inf	NA,0.24733	0.000206574	0.000413066
3	chr16:52715193:C:T	52715193	NA,T	NA,C	NA,1	NA,-inf	NA,inf	NA,0.238173	0.000206512	0.000412915
3	chr16:52750364:C:T	52750364	NA,T	NA,C	NA,1	NA,inf	NA,inf	NA,0.330933	0.000206399	0.000412712
3	chr16:53012294:T:C	53012294	NA,C	NA,T	NA,1	NA,inf	NA,inf	NA,0.320147	0.000206262	0.000412441
3	chr16:52927995:T:A	52927995	NA,A	NA,T	NA,1	NA,inf	NA,inf	NA,0.276844	0.000206255	0.000412421
3	chr16:53350742:T:C	53350742	NA,C	NA,T	NA,1	NA,inf	NA,inf	NA,0.357172	0.000206235	0.00041239
3	chr16:53136366:T:C	53136366	NA,C	NA,T	NA,1	NA,-inf	NA,inf	NA,0.134034	0.000206015	0.000411947
3	chr16:52694660:G:A	52694660	NA,A	NA,G	NA,1	NA,-inf	NA,inf	NA,0.296894	0.000205971	0.000411861
3	chr16:52905038:T:C	52905038	C,C	T,T	1,1	inf,inf	inf,inf	0.865533,0.635163	0.000205859	0.00041169
3	chr16:53445923:C:G	53445923	NA,G	NA,C	NA,1	NA,inf	NA,inf	NA,0.263272	0.000205855	0.000411626
3	chr16:53447230:A:G	53447230	NA,G	NA,A	NA,1	NA,inf	NA,inf	NA,0.263154	0.00020582	0.000411556
3	chr16:53007613:C:T	53007613	NA,T	NA,C	NA,1	NA,inf	NA,inf	NA,0.341113	0.000205803	0.000411522
3	chr16:53356625:A:G	53356625	NA,G	NA,A	NA,1	NA,inf	NA,inf	NA,0.347647	0.000205776	0.000411493
3	chr16:53462138:A:G	53462138	NA,G	NA,A	NA,1	NA,inf	NA,inf	NA,0.262581	0.000205683	0.000411283
3	chr16:53435075:T:C	53435075	NA,C	NA,T	NA,1	NA,inf	NA,inf	NA,0.262092	0.000205577	0.00041107
3	chr16:53380197:G:A	53380197	A,NA	G,NA	1,NA	inf,NA	inf,NA	0.192884,NA	0.000205573	0.000411059
3	chr16:52841597:G:A	52841597	NA,A	NA,G	NA,1	NA,-inf	NA,inf	NA,0.241814	0.000205572	0.000411049
3	chr16:52804942:T:C	52804942	C,NA	T,NA	1,NA	inf,NA	inf,NA	0.43341,NA	0.000205478	0.000410872
3	chr16:52969056:C:T	52969056	T,NA	C,NA	1,NA	-inf,NA	inf,NA	1.01452,NA	0.000205393	0.000410713
3	chr16:53435070:A:C	53435070	NA,C	NA,A	NA,1	NA,inf	NA,inf	NA,0.260932	0.000205278	0.000410474
3	chr16:53406874:G:A	53406874	NA,A	NA,G	NA,1	NA,-inf	NA,inf	NA,0.277266	0.000205243	0.0004104
3	chr16:53497624:C:T	53497624	NA,T	NA,C	NA,1	NA,inf	NA,inf	NA,0.258177	0.000205228	0.000410373
3	chr16:53309668:A:G	53309668	NA,G	NA,A	NA,1	NA,inf	NA,inf	NA,0.369473	0.000205212	0.000410342
3	chr16:53270065:C:T	53270065	NA,T	NA,C	NA,1	NA,inf	NA,inf	NA,0.369385	0.000205198	0.000410314
3	chr16:52948156:T:C	52948156	NA,C	NA,T	NA,1	NA,-inf	NA,inf	NA,0.320688	0.000205119	0.000410157
3	chr16:53537558:A:G	53537558	G,G	A,A	1,1	inf,inf	inf,inf	0.496657,0.971859	0.0002051	0.000410115
3	chr16:53403594:A:G	53403594	NA,G	NA,A	NA,1	NA,-inf	NA,inf	NA,0.277017	0.000204889	0.000409692
3	chr16:52954787:C:T	52954787	NA,T	NA,C	NA,1	NA,inf	NA,inf	NA,0.237798	0.000204796	0.000409504
3	chr16:52991438:A:G	52991438	NA,G	NA,A	NA,1	NA,-inf	NA,inf	NA,0.211217	0.00020472	0.000409362
3	chr16:53509719:C:T	53509719	NA,T	NA,C	NA,1	NA,-inf	NA,inf	NA,0.268464	0.000204703	0.000409318
3	chr16:53001478:A:G	53001478	NA,G	NA,A	NA,1	NA,-inf	NA,inf	NA,0.213897	0.00020465	0.000409223
3	chr16:53432877:G:A	53432877	NA,A	NA,G	NA,1	NA,inf	NA,inf	NA,0.296754	0.000204551	0.000409017
3	chr16:52873769:G:A	52873769	NA,A	NA,G	NA,1	NA,inf	NA,inf	NA,0.35398	0.000204385	0.000408684
3	chr16:53197475:A:G	53197475	NA,G	NA,A	NA,1	NA,-inf	NA,inf	NA,0.229375	0.000204216	0.000408351
3	chr16:53587436:GCTTT:G	53587436	NA,G	NA,GCTTT	NA,1	NA,-inf	NA,inf	NA,0.29061	0.000204179	0.000408269
3	chr16:53553948:A:G	53553948	NA,G	NA,A	NA,1	NA,-inf	NA,inf	NA,0.29143	0.000204087	0.000408088
3	chr16:52884264:A:C	52884264	NA,C	NA,A	NA,1	NA,-inf	NA,inf	NA,0.27697	0.000203974	0.000407871
3	chr16:52949162:T:G	52949162	G,G	T,T	1,1	inf,inf	inf,inf	0.710078,0.7081	0.000203967	0.000407895
3	chr16:53571203:T:C	53571203	NA,C	NA,T	NA,1	NA,-inf	NA,inf	NA,0.299846	0.00020387	0.000407658
3	chr16:53350523:C:G	53350523	NA,G	NA,C	NA,1	NA,inf	NA,inf	NA,0.370942	0.000203587	0.000407089
3	chr16:52883305:G:A	52883305	NA,A	NA,G	NA,1	NA,inf	NA,inf	NA,0.262273	0.000203553	0.000407026
3	chr16:53411170:A:G	53411170	NA,G	NA,A	NA,1	NA,-inf	NA,inf	NA,0.25818	0.000203547	0.000407012
3	chr16:52837859:G:A	52837859	NA,A	NA,G	NA,1	NA,inf	NA,inf	NA,0.331582	0.000203405	0.000406723
3	chr16:53487681:G:A	53487681	NA,A	NA,G	NA,1	NA,inf	NA,inf	NA,0.291253	0.000203338	0.000406591
3	chr16:53148920:G:A	53148920	A,NA	G,NA	1,NA	inf,NA	inf,NA	1.05267,NA	0.000203301	0.000406526
3	chr16:52813522:C:T	52813522	NA,T	NA,C	NA,1	NA,-inf	NA,inf	NA,0.25247	0.00020324	0.000406403
3	chr16:52969920:G:A	52969920	NA,A	NA,G	NA,1	NA,inf	NA,inf	NA,0.313723	0.000203029	0.000405972
3	chr16:53406299:AG:A	53406299	NA,A	NA,AG	NA,1	NA,-inf	NA,inf	NA,0.255829	0.000202984	0.000405886
3	chr16:53218013:A:T	53218013	NA,T	NA,A	NA,1	NA,inf	NA,inf	NA,0.35921	0.000202927	0.000405773
3	chr16:53047890:C:T	53047890	NA,T	NA,C	NA,1	NA,inf	NA,inf	NA,0.407711	0.000202805	0.000405526
3	chr16:52820877:G:A	52820877	NA,A	NA,G	NA,1	NA,inf	NA,inf	NA,0.340987	0.000202778	0.000405497
3	chr16:52881877:C:A	52881877	NA,A	NA,C	NA,1	NA,inf	NA,inf	NA,0.344539	0.000202727	0.000405367
3	chr16:53123244:G:A	53123244	NA,A	NA,G	NA,1	NA,-inf	NA,inf	NA,0.342024	0.00020272	0.000405358
3	chr16:52794687:A:G	52794687	NA,G	NA,A	NA,1	NA,inf	NA,inf	NA,0.307191	0.000202663	0.000405241
3	chr16:53122935:T:C	53122935	NA,C	NA,T	NA,1	NA,-inf	NA,inf	NA,0.398853	0.000202604	0.000405124
3	chr16:52951564:C:T	52951564	NA,T	NA,C	NA,1	NA,inf	NA,inf	NA,0.261291	0.000202602	0.000405117
3	chr16:53145655:G:A	53145655	NA,A	NA,G	NA,1	NA,inf	NA,inf	NA,0.252473	0.000202453	0.000404842
3	chr16:53056064:T:C	53056064	NA,C	NA,T	NA,1	NA,inf	NA,inf	NA,0.426284	0.000202308	0.000404532
3	chr16:53550991:A:G	53550991	NA,G	NA,A	NA,1	NA,inf	NA,inf	NA,0.300642	0.000202164	0.000404247
3	chr16:53042414:CCT:C	53042414	NA,C	NA,CCT	NA,1	NA,-inf	NA,inf	NA,0.324341	0.000202103	0.000404127
3	chr16:52951405:A:G	52951405	G,G	A,A	1,1	inf,inf	inf,inf	0.688273,0.724527	0.000201825	0.000403614
3	chr16:52652698:G:A	52652698	NA,A	NA,G	NA,1	NA,inf	NA,inf	NA,0.315853	0.000201758	0.000403436
3	chr16:52852966:T:A	52852966	A,NA	T,NA	1,NA	inf,NA	inf,NA	0.677153,NA	0.000201744	0.000403409
3	chr16:53002478:A:C	53002478	NA,C	NA,A	NA,1	NA,inf	NA,inf	NA,0.205645	0.00020172	0.000403357
3	chr16:52875056:G:A	52875056	A,A	G,G	1,1	inf,inf	inf,inf	0.939841,0.533928	0.000201561	0.000403099
3	chr16:52952069:C:A	52952069	A,A	C,C	1,1	inf,inf	inf,inf	0.714143,0.688501	0.000201458	0.000402878
3	chr16:52936672:A:G	52936672	G,G	A,A	1,1	inf,inf	inf,inf	0.823113,0.517214	0.000201349	0.000402658
3	chr16:53526495:C:CAT	53526495	NA,CAT	NA,C	NA,1	NA,-inf	NA,inf	NA,0.320198	0.00020133	0.000402577
3	chr16:53432722:G:C	53432722	NA,C	NA,G	NA,1	NA,inf	NA,inf	NA,0.243267	0.000201269	0.000402458
3	chr16:53003904:G:A	53003904	NA,A	NA,G	NA,1	NA,-inf	NA,inf	NA,0.269026	0.000201217	0.000402357
3	chr16:53526656:A:T	53526656	NA,T	NA,A	NA,1	NA,-inf	NA,inf	NA,0.319589	0.0002012	0.000402317
3	chr16:53465743:C:T	53465743	NA,T	NA,C	NA,1	NA,inf	NA,inf	NA,0.346308	0.000200974	0.000401875
3	chr16:52867791:A:G	52867791	NA,G	NA,A	NA,1	NA,-inf	NA,inf	NA,0.223942	0.00020096	0.000401828
3	chr16:52866407:C:T	52866407	NA,T	NA,C	NA,1	NA,-inf	NA,inf	NA,0.223723	0.000200907	0.000401723
3	chr16:52871586:A:G	52871586	NA,G	NA,A	NA,1	NA,-inf	NA,inf	NA,0.223719	0.000200905	0.000401719
3	chr16:52872277:A:G	52872277	NA,G	NA,A	NA,1	NA,-inf	NA,inf	NA,0.223727	0.000200895	0.0004017
3	chr16:53358838:A:G	53358838	NA,G	NA,A	NA,1	NA,-inf	NA,inf	NA,0.211511	0.000200856	0.000401632
3	chr16:52871530:A:G	52871530	NA,G	NA,A	NA,1	NA,-inf	NA,inf	NA,0.223343	0.000200811	0.00040153
3	chr16:52766624:C:T	52766624	NA,T	NA,C	NA,1	NA,inf	NA,inf	NA,0.32597	0.000200662	0.000401237
3	chr16:52871440:C:T	52871440	NA,T	NA,C	NA,1	NA,-inf	NA,inf	NA,0.222666	0.000200656	0.000401222
3	chr16:53076191:T:A	53076191	NA,A	NA,T	NA,1	NA,inf	NA,inf	NA,0.388563	0.000200586	0.00040109
3	chr16:52867977:T:C	52867977	NA,C	NA,T	NA,1	NA,-inf	NA,inf	NA,0.222271	0.000200571	0.000401052
3	chr16:53096434:C:T	53096434	NA,T	NA,C	NA,1	NA,-inf	NA,inf	NA,0.172614	0.000200528	0.000400976
3	chr16:52667619:A:G	52667619	NA,G	NA,A	NA,1	NA,inf	NA,inf	NA,0.318552	0.000200472	0.000400862
3	chr16:52955606:A:G	52955606	G,G	A,A	1,1	inf,inf	inf,inf	0.712741,0.671248	0.000200461	0.000400884
3	chr16:52868081:AG:A	52868081	NA,A	NA,AG	NA,1	NA,-inf	NA,inf	NA,0.221662	0.000200429	0.000400767
3	chr16:53548906:G:A	53548906	A,NA	G,NA	1,NA	inf,NA	inf,NA	0.625032,NA	0.000200315	0.000400551
3	chr16:53456815:A:G	53456815	NA,G	NA,A	NA,1	NA,inf	NA,inf	NA,0.277324	0.00020022	0.000400357
3	chr16:52663966:A:G	52663966	NA,G	NA,A	NA,1	NA,inf	NA,inf	NA,0.317247	0.000200207	0.000400332
3	chr16:52952062:A:G	52952062	G,G	A,A	1,1	inf,inf	inf,inf	0.713261,0.685309	0.0002002	0.000400362
3	chr16:52880166:C:T	52880166	NA,T	NA,C	NA,1	NA,inf	NA,inf	NA,0.332045	0.000200137	0.00040019
3	chr16:52669149:G:A	52669149	NA,A	NA,G	NA,1	NA,inf	NA,inf	NA,0.316865	0.000200124	0.000400167
3	chr16:52945177:A:G	52945177	NA,G	NA,A	NA,1	NA,inf	NA,inf	NA,0.209925	0.000200092	0.000400111
3	chr16:53425160:T:C	53425160	NA,C	NA,T	NA,1	NA,-inf	NA,inf	NA,0.268878	0.00019997	0.000399862
3	chr16:53350143:T:C	53350143	NA,C	NA,T	NA,1	NA,-inf	NA,inf	NA,0.178452	0.000199963	0.000399848
3	chr16:53058704:T:C	53058704	NA,C	NA,T	NA,1	NA,inf	NA,inf	NA,0.413899	0.000199952	0.00039982
3	chr16:52951652:A:G	52951652	G,G	A,A	1,1	inf,inf	inf,inf	0.701133,0.701107	0.000199894	0.000399751
3	chr16:53397865:C:T	53397865	NA,T	NA,C	NA,1	NA,inf	NA,inf	NA,0.340981	0.000199844	0.000399615
3	chr16:53467630:C:T	53467630	NA,T	NA,C	NA,1	NA,-inf	NA,inf	NA,0.272144	0.000199639	0.000399199
3	chr16:52783507:G:A	52783507	NA,A	NA,G	NA,1	NA,-inf	NA,inf	NA,0.252802	0.000199603	0.000399127
3	chr16:52849080:G:A	52849080	NA,A	NA,G	NA,1	NA,-inf	NA,inf	NA,0.216484	0.000199527	0.000398964
3	chr16:52936415:G:C	52936415	NA,C	NA,G	NA,1	NA,-inf	NA,inf	NA,0.247167	0.00019941	0.000398742
3	chr16:52806341:G:A	52806341	NA,A	NA,G	NA,1	NA,inf	NA,inf	NA,0.310756	0.000199396	0.000398708
3	chr16:53012998:A:G	53012998	NA,G	NA,A	NA,1	NA,inf	NA,inf	NA,0.386286	0.000199358	0.00039868
3	chr16:52843194:A:C	52843194	NA,C	NA,A	NA,1	NA,inf	NA,inf	NA,0.268902	0.000199338	0.000398595
3	chr16:53557926:G:A	53557926	NA,A	NA,G	NA,1	NA,inf	NA,inf	NA,0.1739	0.00019917	0.00039826
3	chr16:53429261:G:A	53429261	NA,A	NA,G	NA,1	NA,inf	NA,inf	NA,0.272165	0.000199137	0.000398191
3	chr16:53127862:T:G	53127862	NA,G	NA,T	NA,1	NA,-inf	NA,inf	NA,1.67838	0.000199024	0.00039803
3	chr16:53616165:A:G	53616165	NA,G	NA,A	NA,1	NA,-inf	NA,inf	NA,0.263666	0.000198968	0.000397856
3	chr16:53198190:A:G	53198190	NA,G	NA,A	NA,1	NA,-inf	NA,inf	NA,0.108578	0.000198907	0.000397737
3	chr16:53275316:C:G	53275316	NA,G	NA,C	NA,1	NA,inf	NA,inf	NA,0.239085	0.00019887	0.000397676
3	chr16:52938593:A:G	52938593	G,G	A,A	1,1	inf,inf	inf,inf	0.96887,0.239053	0.00019865	0.000397241
3	chr16:52897869:G:A	52897869	NA,A	NA,G	NA,1	NA,inf	NA,inf	NA,0.334949	0.000198629	0.000397175
3	chr16:53186083:C:T	53186083	NA,T	NA,C	NA,1	NA,-inf	NA,inf	NA,0.205968	0.000198624	0.00039717
3	chr16:53416169:T:C	53416169	NA,C	NA,T	NA,1	NA,-inf	NA,inf	NA,0.2355	0.000198603	0.000397128
3	chr16:53425114:C:G	53425114	NA,G	NA,C	NA,1	NA,inf	NA,inf	NA,0.269448	0.000198468	0.000396855
3	chr16:52737679:G:A	52737679	NA,A	NA,G	NA,1	NA,inf	NA,inf	NA,0.340069	0.000198418	0.000396795
3	chr16:53499004:A:T	53499004	NA,T	NA,A	NA,1	NA,-inf	NA,inf	NA,0.31434	0.000198223	0.000396367
3	chr16:52786836:A:T	52786836	NA,T	NA,A	NA,1	NA,-inf	NA,inf	NA,0.246935	0.000198221	0.000396366
3	chr16:52788682:C:A	52788682	NA,A	NA,C	NA,1	NA,-inf	NA,inf	NA,0.246628	0.000198155	0.000396234
3	chr16:53284817:G:A	53284817	NA,A	NA,G	NA,1	NA,inf	NA,inf	NA,0.265567	0.000198038	0.000396021
3	chr16:52642106:G:C	52642106	NA,C	NA,G	NA,1	NA,-inf	NA,inf	NA,0.25134	0.000197994	0.000395915
3	chr16:53444501:C:T	53444501	NA,T	NA,C	NA,1	NA,inf	NA,inf	NA,0.267458	0.000197949	0.000395817
3	chr16:53147719:A:G	53147719	NA,G	NA,A	NA,1	NA,-inf	NA,inf	NA,0.105626	0.000197938	0.000395799
3	chr16:53478491:C:T	53478491	NA,T	NA,C	NA,1	NA,-inf	NA,inf	NA,0.299657	0.000197889	0.000395698
3	chr16:53537191:G:A	53537191	NA,A	NA,G	NA,1	NA,inf	NA,inf	NA,0.292767	0.000197733	0.000395387
3	chr16:53075212:A:G	53075212	NA,G	NA,A	NA,1	NA,inf	NA,inf	NA,0.422511	0.000197697	0.000395313
3	chr16:52842505:T:C	52842505	NA,C	NA,T	NA,1	NA,inf	NA,inf	NA,0.260583	0.000197558	0.000395035
3	chr16:53015889:A:T	53015889	NA,T	NA,A	NA,1	NA,inf	NA,inf	NA,0.328197	0.000197471	0.00039486
3	chr16:53393509:C:T	53393509	T,NA	C,NA	1,NA	inf,NA	inf,NA	0.716145,NA	0.00019727	0.000394464
3	chr16:52794915:C:A	52794915	NA,A	NA,C	NA,1	NA,inf	NA,inf	NA,0.332754	0.000197205	0.000394354
3	chr16:53348934:C:T	53348934	NA,T	NA,C	NA,1	NA,inf	NA,inf	NA,0.341763	0.000197137	0.000394196
3	chr16:52878114:C:T	52878114	NA,T	NA,C	NA,1	NA,inf	NA,inf	NA,0.317189	0.000197124	0.000394166
3	chr16:53398777:C:T	53398777	NA,T	NA,C	NA,1	NA,-inf	NA,inf	NA,0.254018	0.00019701	0.000393946
3	chr16:53488324:G:T	53488324	NA,T	NA,G	NA,1	NA,-inf	NA,inf	NA,0.309448	0.000196995	0.000393911
3	chr16:52949081:G:A	52949081	NA,A	NA,G	NA,1	NA,inf	NA,inf	NA,0.235743	0.000196923	0.000393764
3	chr16:53177305:C:A	53177305	NA,A	NA,C	NA,1	NA,inf	NA,inf	NA,0.339279	0.000196827	0.000393578
3	chr16:53354087:T:A	53354087	NA,A	NA,T	NA,1	NA,-inf	NA,inf	NA,0.199329	0.0001968	0.00039352
3	chr16:53496599:A:G	53496599	NA,G	NA,A	NA,1	NA,inf	NA,inf	NA,0.263139	0.000196795	0.00039351
3	chr16:53492790:G:A	53492790	NA,A	NA,G	NA,1	NA,inf	NA,inf	NA,0.261247	0.000196732	0.000393384
3	chr16:52965470:G:A	52965470	NA,A	NA,G	NA,1	NA,-inf	NA,inf	NA,0.197292	0.000196727	0.000393379
3	chr16:53071983:C:T	53071983	NA,T	NA,C	NA,1	NA,-inf	NA,inf	NA,0.186013	0.000196625	0.000393174
3	chr16:52938643:T:C	52938643	C,C	T,T	1,1	inf,inf	inf,inf	0.966114,0.233346	0.000196541	0.000393023
3	chr16:52856635:G:A	52856635	NA,A	NA,G	NA,1	NA,-inf	NA,inf	NA,0.202769	0.000196489	0.000392891
3	chr16:53555384:C:T	53555384	NA,T	NA,C	NA,1	NA,inf	NA,inf	NA,0.274499	0.000196427	0.000392775
3	chr16:52756259:A:G	52756259	NA,G	NA,A	NA,1	NA,-inf	NA,inf	NA,0.243487	0.000196407	0.00039274
3	chr16:53027938:A:G	53027938	NA,G	NA,A	NA,1	NA,-inf	NA,inf	NA,0.213519	0.000196323	0.000392565
3	chr16:53289367:C:A	53289367	NA,A	NA,C	NA,1	NA,inf	NA,inf	NA,0.326253	0.000196099	0.000392121
3	chr16:53436218:C:T	53436218	NA,T	NA,C	NA,1	NA,-inf	NA,inf	NA,0.257097	0.000196038	0.000391994
3	chr16:52922474:T:C	52922474	C,C	T,T	1,1	inf,-inf	inf,inf	0.733879,0.367908	0.00019601	0.000391951
3	chr16:53327007:A:G	53327007	NA,G	NA,A	NA,1	NA,inf	NA,inf	NA,0.325486	0.000195959	0.000391841
3	chr16:53022198:G:A	53022198	A,NA	G,NA	1,NA	-inf,NA	inf,NA	0.41128,NA	0.000195889	0.0003917
3	chr16:53080229:A:G	53080229	NA,G	NA,A	NA,1	NA,inf	NA,inf	NA,0.412401	0.0001958	0.00039152
3	chr16:53071963:G:T	53071963	NA,T	NA,G	NA,1	NA,inf	NA,inf	NA,0.411427	0.000195752	0.000391424
3	chr16:53008347:A:C	53008347	NA,C	NA,A	NA,1	NA,inf	NA,inf	NA,0.277268	0.000195648	0.000391218
3	chr16:52783157:A:G	52783157	NA,G	NA,A	NA,1	NA,inf	NA,inf	NA,0.293679	0.000195642	0.000391204
3	chr16:53075433:G:A	53075433	NA,A	NA,G	NA,1	NA,-inf	NA,inf	NA,0.257161	0.000195414	0.000390754
3	chr16:53190030:A:C	53190030	NA,C	NA,A	NA,1	NA,inf	NA,inf	NA,0.378594	0.000195317	0.000390557
3	chr16:53534185:T:C	53534185	NA,C	NA,T	NA,1	NA,-inf	NA,inf	NA,0.270869	0.000195313	0.000390546
3	chr16:52668157:A:G	52668157	NA,G	NA,A	NA,1	NA,-inf	NA,inf	NA,0.270128	0.00019523	0.000390386
3	chr16:52840048:T:C	52840048	C,C	T,T	1,1	-inf,-inf	inf,inf	0.147713,1.2541	0.000195114	0.000390193
3	chr16:52853006:T:C	52853006	NA,C	NA,T	NA,1	NA,-inf	NA,inf	NA,0.196605	0.000195111	0.000390136
3	chr16:53460911:G:C	53460911	NA,C	NA,G	NA,1	NA,inf	NA,inf	NA,0.256552	0.000195066	0.000390054
3	chr16:52918125:G:C	52918125	NA,C	NA,G	NA,1	NA,-inf	NA,inf	NA,0.239693	0.000194964	0.000389854
3	chr16:52952125:A:G	52952125	G,G	A,A	1,1	inf,inf	inf,inf	0.699159,0.686326	0.000194944	0.000389852
3	chr16:53464796:G:T	53464796	NA,T	NA,G	NA,1	NA,inf	NA,inf	NA,0.267988	0.000194914	0.000389752
3	chr16:53196918:A:C	53196918	NA,C	NA,A	NA,1	NA,-inf	NA,inf	NA,0.189871	0.000194912	0.000389748
3	chr16:53194899:TAATAA:T	53194899	NA,T	NA,TAATAA	NA,1	NA,-inf	NA,inf	NA,0.191763	0.000194848	0.000389621
3	chr16:52624704:C:T	52624704	T,NA	C,NA	1,NA	inf,NA	inf,NA	0.505216,NA	0.000194847	0.000389616
3	chr16:52909565:A:G	52909565	NA,G	NA,A	NA,1	NA,inf	NA,inf	NA,0.291058	0.000194815	0.00038955
3	chr16:53446142:C:G	53446142	NA,G	NA,C	NA,1	NA,-inf	NA,inf	NA,0.248342	0.000194814	0.000389551
3	chr16:53218358:C:CT	53218358	NA,CT	NA,C	NA,1	NA,inf	NA,inf	NA,0.219818	0.000194809	0.000389553
3	chr16:52650762:T:A	52650762	NA,A	NA,T	NA,1	NA,-inf	NA,inf	NA,0.288747	0.000194718	0.00038936
3	chr16:52870896:C:T	52870896	NA,T	NA,C	NA,1	NA,inf	NA,inf	NA,0.222075	0.000194675	0.000389275
3	chr16:52685137:A:G	52685137	NA,G	NA,A	NA,1	NA,inf	NA,inf	NA,0.236775	0.000194588	0.000389104
3	chr16:52948923:A:G	52948923	G,G	A,A	1,1	inf,inf	inf,inf	0.724156,0.651788	0.000194584	0.000389132
3	chr16:52836657:A:T	52836657	NA,T	NA,A	NA,1	NA,-inf	NA,inf	NA,0.202312	0.000194556	0.000389036
3	chr16:52660096:G:A	52660096	NA,A	NA,G	NA,1	NA,-inf	NA,inf	NA,0.221998	0.000194493	0.000388908
3	chr16:52869474:G:A	52869474	NA,A	NA,G	NA,1	NA,-inf	NA,inf	NA,0.194801	0.000194469	0.000388853
3	chr16:53356511:T:C	53356511	NA,C	NA,T	NA,1	NA,inf	NA,inf	NA,0.282483	0.000194468	0.000388859
3	chr16:52956785:G:A	52956785	NA,A	NA,G	NA,1	NA,inf	NA,inf	NA,0.302726	0.000194463	0.000388845
3	chr16:52869489:A:G	52869489	NA,G	NA,A	NA,1	NA,-inf	NA,inf	NA,0.194193	0.000194338	0.000388589
3	chr16:53063466:T:A	53063466	NA,A	NA,T	NA,1	NA,inf	NA,inf	NA,0.402784	0.000194332	0.000388586
3	chr16:52966894:C:T	52966894	NA,T	NA,C	NA,1	NA,-inf	NA,inf	NA,0.267207	0.000194244	0.000388416
3	chr16:52763907:A:G	52763907	G,G	A,A	1,1	-inf,-inf	inf,inf	1.40152,0.00872651	0.00019421	0.000388341
3	chr16:52866162:A:T	52866162	NA,T	NA,A	NA,1	NA,inf	NA,inf	NA,0.219701	0.000194184	0.000388294
3	chr16:53357809:C:A	53357809	NA,A	NA,C	NA,1	NA,inf	NA,inf	NA,0.283619	0.000194138	0.000388221
3	chr16:52769867:T:C	52769867	NA,C	NA,T	NA,1	NA,inf	NA,inf	NA,0.285229	0.000194129	0.000388178
3	chr16:53455044:T:C	53455044	NA,C	NA,T	NA,1	NA,inf	NA,inf	NA,0.248085	0.000194065	0.000388051
3	chr16:53409892:T:C	53409892	NA,C	NA,T	NA,1	NA,-inf	NA,inf	NA,0.213456	0.000194036	0.000387996
3	chr16:52888527:A:G	52888527	NA,G	NA,A	NA,1	NA,inf	NA,inf	NA,0.249582	0.000193929	0.000387789
3	chr16:52729972:G:A	52729972	NA,A	NA,G	NA,1	NA,-inf	NA,inf	NA,0.215791	0.000193722	0.00038737
3	chr16:53485652:C:T	53485652	NA,T	NA,C	NA,1	NA,inf	NA,inf	NA,0.246133	0.000193705	0.000387331
3	chr16:53357251:G:A	53357251	NA,A	NA,G	NA,1	NA,inf	NA,inf	NA,0.282909	0.000193698	0.000387342
3	chr16:53496035:A:G	53496035	NA,G	NA,A	NA,1	NA,inf	NA,inf	NA,0.246211	0.000193697	0.000387316
3	chr16:53384458:T:C	53384458	NA,C	NA,T	NA,1	NA,inf	NA,inf	NA,0.271488	0.000193634	0.000387221
3	chr16:52865792:C:T	52865792	NA,T	NA,C	NA,1	NA,inf	NA,inf	NA,0.28664	0.000193632	0.000387183
3	chr16:52685336:CAG:C	52685336	NA,C	NA,CAG	NA,1	NA,inf	NA,inf	NA,0.285173	0.000193622	0.000387167
3	chr16:52919501:G:C	52919501	NA,C	NA,G	NA,1	NA,inf	NA,inf	NA,0.267425	0.000193522	0.000386965
3	chr16:53496789:T:G	53496789	NA,G	NA,T	NA,1	NA,-inf	NA,inf	NA,0.289531	0.00019351	0.000386946
3	chr16:52803627:G:A	52803627	NA,A	NA,G	NA,1	NA,-inf	NA,inf	NA,0.19219	0.000193506	0.000386938
3	chr16:52707808:C:G	52707808	G,NA	C,NA	1,NA	-inf,NA	inf,NA	0.490076,NA	0.000193496	0.000386915
3	chr16:52848723:A:T	52848723	NA,T	NA,A	NA,1	NA,inf	NA,inf	NA,0.279947	0.000193367	0.000386655
3	chr16:52825017:G:A	52825017	NA,A	NA,G	NA,1	NA,-inf	NA,inf	NA,0.232153	0.000193331	0.000386579
3	chr16:52717477:G:A	52717477	NA,A	NA,G	NA,1	NA,inf	NA,inf	NA,0.299216	0.000193308	0.000386566
3	chr16:52997468:G:A	52997468	NA,A	NA,G	NA,1	NA,inf	NA,inf	NA,0.270632	0.000193259	0.00038644
3	chr16:52950983:G:A	52950983	NA,A	NA,G	NA,1	NA,-inf	NA,inf	NA,0.218355	0.000193155	0.000386237
3	chr16:53441969:C:T	53441969	NA,T	NA,C	NA,1	NA,inf	NA,inf	NA,0.24197	0.00019312	0.000386163
3	chr16:53223371:T:C	53223371	NA,C	NA,T	NA,1	NA,inf	NA,inf	NA,0.211247	0.000193097	0.000386131
3	chr16:53374297:G:A	53374297	NA,A	NA,G	NA,1	NA,-inf	NA,inf	NA,0.220264	0.00019307	0.000386065
3	chr16:52926234:A:G	52926234	NA,G	NA,A	NA,1	NA,inf	NA,inf	NA,0.179109	0.000193036	0.000386003
3	chr16:52842077:C:T	52842077	NA,T	NA,C	NA,1	NA,inf	NA,inf	NA,0.237798	0.000193023	0.000385968
3	chr16:53562190:A:T	53562190	NA,T	NA,A	NA,1	NA,inf	NA,inf	NA,0.260298	0.000193002	0.00038593
3	chr16:52748144:T:C	52748144	NA,C	NA,T	NA,1	NA,-inf	NA,inf	NA,0.241324	0.000192948	0.000385825
3	chr16:52889176:T:C	52889176	NA,C	NA,T	NA,1	NA,inf	NA,inf	NA,0.236012	0.000192897	0.000385726
3	chr16:52738006:T:A	52738006	NA,A	NA,T	NA,1	NA,-inf	NA,inf	NA,0.227822	0.000192848	0.000385623
3	chr16:52738007:C:G	52738007	NA,G	NA,C	NA,1	NA,-inf	NA,inf	NA,0.227822	0.000192848	0.000385623
3	chr16:53010925:A:C	53010925	NA,C	NA,A	NA,1	NA,-inf	NA,inf	NA,0.204307	0.000192755	0.000385428
3	chr16:52846461:G:A	52846461	NA,A	NA,G	NA,1	NA,inf	NA,inf	NA,0.278193	0.000192729	0.000385379
3	chr16:53290149:C:T	53290149	NA,T	NA,C	NA,1	NA,-inf	NA,inf	NA,0.153752	0.000192626	0.000385176
3	chr16:53406077:G:C	53406077	NA,C	NA,G	NA,1	NA,-inf	NA,inf	NA,0.236279	0.000192616	0.000385157
3	chr16:52847139:G:T	52847139	NA,T	NA,G	NA,1	NA,inf	NA,inf	NA,0.235074	0.000192565	0.000385053
3	chr16:52753963:C:T	52753963	NA,T	NA,C	NA,1	NA,inf	NA,inf	NA,0.246328	0.000192503	0.000384934
3	chr16:53219487:G:A	53219487	NA,A	NA,G	NA,1	NA,inf	NA,inf	NA,0.238677	0.000192448	0.000384843
3	chr16:52646556:G:A	52646556	NA,A	NA,G	NA,1	NA,inf	NA,inf	NA,0.184985	0.00019242	0.000384764
3	chr16:52929307:A:T	52929307	NA,T	NA,A	NA,1	NA,-inf	NA,inf	NA,0.218606	0.000192216	0.00038436
3	chr16:52846563:C:A	52846563	NA,A	NA,C	NA,1	NA,inf	NA,inf	NA,0.233299	0.000192211	0.000384345
3	chr16:53436789:G:A	53436789	NA,A	NA,G	NA,1	NA,inf	NA,inf	NA,0.367797	0.000192203	0.000384333
3	chr16:53607217:A:G	53607217	NA,G	NA,A	NA,1	NA,-inf	NA,inf	NA,0.279997	0.000192161	0.000384247
3	chr16:53117413:T:C	53117413	NA,C	NA,T	NA,1	NA,-inf	NA,inf	NA,0.152842	0.000192148	0.000384221
3	chr16:52854678:T:C	52854678	NA,C	NA,T	NA,1	NA,inf	NA,inf	NA,0.232815	0.000192122	0.000384167
3	chr16:52852419:G:C	52852419	NA,C	NA,G	NA,1	NA,inf	NA,inf	NA,0.232815	0.000192122	0.000384167
3	chr16:52852032:G:T	52852032	NA,T	NA,G	NA,1	NA,inf	NA,inf	NA,0.232815	0.000192122	0.000384167
3	chr16:53436866:T:C	53436866	NA,C	NA,T	NA,1	NA,inf	NA,inf	NA,0.367502	0.000192118	0.000384163
3	chr16:52760157:C:T	52760157	NA,T	NA,C	NA,1	NA,-inf	NA,inf	NA,0.22289	0.000191985	0.000383897
3	chr16:52854389:G:A	52854389	NA,A	NA,G	NA,1	NA,inf	NA,inf	NA,0.231842	0.00019194	0.000383802
3	chr16:53136217:A:G	53136217	NA,G	NA,A	NA,1	NA,inf	NA,inf	NA,0.207921	0.00019188	0.000383697
3	chr16:52879272:G:A	52879272	A,A	G,G	1,1	inf,inf	inf,inf	0.913228,0.533455	0.00019185	0.000383679
3	chr16:53561405:A:G	53561405	NA,G	NA,A	NA,1	NA,inf	NA,inf	NA,0.261167	0.000191824	0.000383577
3	chr16:53040150:A:G	53040150	NA,G	NA,A	NA,1	NA,-inf	NA,inf	NA,0.170951	0.000191794	0.000383515
3	chr16:53001370:G:A	53001370	NA,A	NA,G	NA,1	NA,-inf	NA,inf	NA,0.198895	0.000191615	0.000383149
3	chr16:53085850:T:C	53085850	C,NA	T,NA	1,NA	-inf,NA	inf,NA	0.609238,NA	0.000191567	0.000383059
3	chr16:53328363:C:T	53328363	T,T	C,C	1,1	-inf,-inf	inf,inf	0.416576,0.235511	0.000191506	0.000382934
3	chr16:52842026:T:C	52842026	NA,C	NA,T	NA,1	NA,inf	NA,inf	NA,0.271243	0.000191482	0.000382885
3	chr16:53427590:G:A	53427590	NA,A	NA,G	NA,1	NA,inf	NA,inf	NA,0.268643	0.000191474	0.000382874
3	chr16:52841409:A:G	52841409	NA,G	NA,A	NA,1	NA,inf	NA,inf	NA,0.270084	0.000191269	0.000382459
3	chr16:53233629:C:T	53233629	NA,T	NA,C	NA,1	NA,inf	NA,inf	NA,0.202061	0.000191266	0.000382469
3	chr16:53114218:T:A	53114218	NA,A	NA,T	NA,1	NA,-inf	NA,inf	NA,0.149198	0.000191245	0.000382416
3	chr16:52759609:A:G	52759609	G,G	A,A	1,1	-inf,inf	inf,inf	1.3146,0.115414	0.000191071	0.000382071
3	chr16:53389022:G:A	53389022	NA,A	NA,G	NA,1	NA,inf	NA,inf	NA,0.260798	0.000191058	0.000382068
3	chr16:52842619:G:A	52842619	NA,A	NA,G	NA,1	NA,inf	NA,inf	NA,0.268607	0.000191021	0.000381964
3	chr16:52651675:C:G	52651675	NA,G	NA,C	NA,1	NA,inf	NA,inf	NA,0.268448	0.000190788	0.0003815
3	chr16:52909625:A:G	52909625	NA,G	NA,A	NA,1	NA,inf	NA,inf	NA,0.268977	0.000190758	0.000381438
3	chr16:53200007:G:A	53200007	NA,A	NA,G	NA,1	NA,inf	NA,inf	NA,0.228067	0.00019074	0.000381427
3	chr16:52946293:A:G	52946293	NA,G	NA,A	NA,1	NA,inf	NA,inf	NA,0.251954	0.000190718	0.000381356
3	chr16:52930244:C:G	52930244	NA,G	NA,C	NA,1	NA,-inf	NA,inf	NA,0.17115	0.000190638	0.000381204
3	chr16:53284540:A:G	53284540	NA,G	NA,A	NA,1	NA,inf	NA,inf	NA,0.314234	0.000190607	0.000381138
3	chr16:53503851:G:A	53503851	NA,A	NA,G	NA,1	NA,inf	NA,inf	NA,0.252958	0.00019059	0.000381103
3	chr16:53249554:T:C	53249554	C,C	T,T	1,1	-inf,inf	inf,inf	0.488554,0.121958	0.000190573	0.000381061
3	chr16:52900995:G:C	52900995	NA,C	NA,G	NA,1	NA,inf	NA,inf	NA,0.268706	0.000190562	0.000381047
3	chr16:52955474:T:C	52955474	C,C	T,T	1,1	inf,inf	inf,inf	0.698086,0.651552	0.000190557	0.000381079
3	chr16:52910315:A:G	52910315	G,G	A,A	1,1	-inf,inf	inf,inf	0.704778,0.671668	0.00019054	0.000381036
3	chr16:52853505:C:T	52853505	NA,T	NA,C	NA,1	NA,inf	NA,inf	NA,0.265302	0.000190511	0.000380945
3	chr16:52853228:C:T	52853228	NA,T	NA,C	NA,1	NA,inf	NA,inf	NA,0.265302	0.000190511	0.000380945
3	chr16:53004305:A:T	53004305	NA,T	NA,A	NA,1	NA,inf	NA,inf	NA,0.231641	0.000190488	0.0003809
3	chr16:52852364:G:T	52852364	NA,T	NA,G	NA,1	NA,inf	NA,inf	NA,0.265079	0.000190469	0.000380861
3	chr16:52786627:G:A	52786627	NA,A	NA,G	NA,1	NA,inf	NA,inf	NA,0.297963	0.000190464	0.000380873
3	chr16:52876922:A:AG	52876922	NA,AG	NA,A	NA,1	NA,-inf	NA,inf	NA,0.202621	0.000190402	0.000380733
3	chr16:52903049:T:C	52903049	NA,C	NA,T	NA,1	NA,inf	NA,inf	NA,0.267742	0.000190385	0.000380692
3	chr16:53137522:C:T	53137522	NA,T	NA,C	NA,1	NA,inf	NA,inf	NA,0.227273	0.000190342	0.000380631
3	chr16:53390532:A:G	53390532	NA,G	NA,A	NA,1	NA,-inf	NA,inf	NA,0.181549	0.000190291	0.000380506
3	chr16:53179899:A:G	53179899	NA,G	NA,A	NA,1	NA,inf	NA,inf	NA,0.225817	0.000190261	0.000380468
3	chr16:52816150:A:G	52816150	NA,G	NA,A	NA,1	NA,inf	NA,inf	NA,0.204884	0.000190256	0.000380452
3	chr16:52811237:G:A	52811237	NA,A	NA,G	NA,1	NA,inf	NA,inf	NA,0.273197	0.000190225	0.000380395
3	chr16:52787968:G:T	52787968	NA,T	NA,G	NA,1	NA,inf	NA,inf	NA,0.296724	0.000190209	0.000380363
3	chr16:53228035:G:A	53228035	NA,A	NA,G	NA,1	NA,-inf	NA,inf	NA,0.183204	0.000190203	0.000380332
3	chr16:53553360:C:T	53553360	T,NA	C,NA	1,NA	inf,NA	inf,NA	0.655505,NA	0.000190181	0.00038029
3	chr16:52970470:T:A	52970470	NA,A	NA,T	NA,1	NA,-inf	NA,inf	NA,0.245099	0.000190067	0.000380064
3	chr16:53317245:C:T	53317245	NA,T	NA,C	NA,1	NA,inf	NA,inf	NA,0.36681	0.000189989	0.000379903
3	chr16:53079752:G:A	53079752	NA,A	NA,G	NA,1	NA,inf	NA,inf	NA,0.266485	0.000189954	0.000379848
3	chr16:52767968:G:A	52767968	NA,A	NA,G	NA,1	NA,-inf	NA,inf	NA,0.207437	0.000189927	0.000379785
3	chr16:53377209:C:T	53377209	NA,T	NA,C	NA,1	NA,-inf	NA,inf	NA,0.165989	0.000189757	0.000379442
3	chr16:52791110:A:G	52791110	NA,G	NA,A	NA,1	NA,inf	NA,inf	NA,0.275595	0.00018974	0.000379402
3	chr16:52839502:G:A	52839502	NA,A	NA,G	NA,1	NA,inf	NA,inf	NA,0.276845	0.000189702	0.000379326
3	chr16:53027839:A:G	53027839	G,NA	A,NA	1,NA	-inf,NA	inf,NA	1.05968,NA	0.000189633	0.0003792
3	chr16:52975305:G:T	52975305	NA,T	NA,G	NA,1	NA,inf	NA,inf	NA,0.273462	0.000189613	0.000379151
3	chr16:53450871:A:G	53450871	NA,G	NA,A	NA,1	NA,-inf	NA,inf	NA,0.211435	0.000189608	0.000379145
3	chr16:52965729:G:GT	52965729	NA,GT	NA,G	NA,1	NA,inf	NA,inf	NA,0.277628	0.000189493	0.000378911
3	chr16:52811259:G:A	52811259	NA,A	NA,G	NA,1	NA,inf	NA,inf	NA,0.268572	0.00018943	0.000378805
3	chr16:52782165:C:G	52782165	NA,G	NA,C	NA,1	NA,-inf	NA,inf	NA,0.218597	0.000189358	0.000378644
3	chr16:53512790:C:T	53512790	NA,T	NA,C	NA,1	NA,inf	NA,inf	NA,0.223037	0.00018923	0.000378386
3	chr16:52813305:T:C	52813305	NA,C	NA,T	NA,1	NA,inf	NA,inf	NA,0.266879	0.000189155	0.000378255
3	chr16:53445946:TAAGTAGAA:T	53445946	NA,T	NA,TAAGTAGAA	NA,1	NA,-inf	NA,inf	NA,0.194095	0.000189132	0.00037819
3	chr16:52806849:T:A	52806849	NA,A	NA,T	NA,1	NA,inf	NA,inf	NA,0.266802	0.000189005	0.000377955
3	chr16:52809120:C:T	52809120	NA,T	NA,C	NA,1	NA,inf	NA,inf	NA,0.266148	0.000188952	0.000377848
3	chr16:52956776:G:A	52956776	NA,A	NA,G	NA,1	NA,inf	NA,inf	NA,0.173809	0.00018888	0.000377693
3	chr16:52741938:T:C	52741938	C,NA	T,NA	1,NA	inf,NA	inf,NA	0.416462,NA	0.000188862	0.000377651
3	chr16:52889726:T:C	52889726	NA,C	NA,T	NA,1	NA,inf	NA,inf	NA,0.260912	0.00018885	0.000377624
3	chr16:52865647:C:A	52865647	NA,A	NA,C	NA,1	NA,-inf	NA,inf	NA,0.167383	0.000188845	0.000377609
3	chr16:52714924:A:G	52714924	NA,G	NA,A	NA,1	NA,inf	NA,inf	NA,0.273451	0.000188807	0.000377565
3	chr16:53164770:C:T	53164770	NA,T	NA,C	NA,1	NA,inf	NA,inf	NA,0.19132	0.000188796	0.000377529
3	chr16:53499201:C:T	53499201	NA,T	NA,C	NA,1	NA,inf	NA,inf	NA,0.280379	0.000188783	0.000377499
3	chr16:52761826:C:A	52761826	NA,A	NA,C	NA,1	NA,inf	NA,inf	NA,0.224659	0.000188777	0.000377484
3	chr16:53475081:G:A	53475081	NA,A	NA,G	NA,1	NA,inf	NA,inf	NA,0.247747	0.000188763	0.000377452
3	chr16:52886004:T:C	52886004	NA,C	NA,T	NA,1	NA,inf	NA,inf	NA,0.260348	0.000188755	0.000377433
3	chr16:53472931:T:A	53472931	NA,A	NA,T	NA,1	NA,inf	NA,inf	NA,0.247477	0.00018872	0.000377365
3	chr16:53077363:G:A	53077363	NA,A	NA,G	NA,1	NA,inf	NA,inf	NA,0.252529	0.000188631	0.000377203
3	chr16:53543619:C:T	53543619	NA,T	NA,C	NA,1	NA,-inf	NA,inf	NA,0.226212	0.000188565	0.000377056
3	chr16:52813104:A:G	52813104	NA,G	NA,A	NA,1	NA,inf	NA,inf	NA,0.263595	0.000188565	0.000377075
3	chr16:52862895:T:C	52862895	NA,C	NA,T	NA,1	NA,-inf	NA,inf	NA,0.164823	0.000188446	0.000376811
3	chr16:53392070:T:C	53392070	NA,C	NA,T	NA,1	NA,-inf	NA,inf	NA,0.171667	0.000188441	0.000376808
3	chr16:53405765:TACA:T	53405765	NA,T	NA,TACA	NA,1	NA,-inf	NA,inf	NA,0.26952	0.000188246	0.000376418
3	chr16:52686047:T:C	52686047	NA,C	NA,T	NA,1	NA,-inf	NA,inf	NA,0.175676	0.00018822	0.000376369
3	chr16:52938648:G:A	52938648	NA,A	NA,G	NA,1	NA,inf	NA,inf	NA,0.230248	0.000188212	0.00037635
3	chr16:53439024:T:C	53439024	NA,C	NA,T	NA,1	NA,-inf	NA,inf	NA,0.37394	0.000188168	0.000376258
3	chr16:52721163:C:T	52721163	NA,T	NA,C	NA,1	NA,-inf	NA,inf	NA,0.201939	0.000188074	0.000376078
3	chr16:52878945:A:G	52878945	NA,G	NA,A	NA,1	NA,inf	NA,inf	NA,0.266985	0.000188056	0.000376035
3	chr16:52864883:T:C	52864883	NA,C	NA,T	NA,1	NA,-inf	NA,inf	NA,0.162451	0.0001879	0.000375719
3	chr16:52865887:C:T	52865887	NA,T	NA,C	NA,1	NA,-inf	NA,inf	NA,0.162451	0.0001879	0.000375719
3	chr16:52952395:G:A	52952395	A,A	G,G	1,1	inf,inf	inf,inf	0.767282,0.538723	0.000187891	0.00037575
3	chr16:53543078:T:C	53543078	NA,C	NA,T	NA,1	NA,inf	NA,inf	NA,0.12065	0.000187735	0.000375397
3	chr16:53348822:G:C	53348822	NA,C	NA,G	NA,1	NA,-inf	NA,inf	NA,0.153043	0.000187646	0.000375219
3	chr16:53393614:G:T	53393614	NA,T	NA,G	NA,1	NA,inf	NA,inf	NA,0.215134	0.000187603	0.000375135
3	chr16:52891155:G:A	52891155	NA,A	NA,G	NA,1	NA,-inf	NA,inf	NA,0.246246	0.000187536	0.000374995
3	chr16:52810160:T:C	52810160	NA,C	NA,T	NA,1	NA,inf	NA,inf	NA,0.257729	0.000187523	0.00037499
3	chr16:53541148:G:A	53541148	NA,A	NA,G	NA,1	NA,-inf	NA,inf	NA,0.201432	0.000187508	0.000374945
3	chr16:53295149:C:T	53295149	NA,T	NA,C	NA,1	NA,-inf	NA,inf	NA,0.115237	0.000187491	0.000374911
3	chr16:52832344:G:A	52832344	NA,A	NA,G	NA,1	NA,inf	NA,inf	NA,0.264073	0.000187447	0.000374818
3	chr16:53401517:T:C	53401517	NA,C	NA,T	NA,1	NA,-inf	NA,inf	NA,0.211474	0.000187447	0.000374821
3	chr16:53372751:T:C	53372751	NA,C	NA,T	NA,1	NA,-inf	NA,inf	NA,0.173311	0.000187431	0.000374789
3	chr16:53052076:A:G	53052076	NA,G	NA,A	NA,1	NA,inf	NA,inf	NA,0.0307393	0.00018743	0.000374789
3	chr16:52808128:C:T	52808128	NA,T	NA,C	NA,1	NA,inf	NA,inf	NA,0.256861	0.000187395	0.000374734
3	chr16:53231512:A:G	53231512	NA,G	NA,A	NA,1	NA,-inf	NA,inf	NA,0.114523	0.000187344	0.000374617
3	chr16:53554899:C:T	53554899	NA,T	NA,C	NA,1	NA,-inf	NA,inf	NA,0.233016	0.000187295	0.000374515
3	chr16:52686227:T:A	52686227	NA,A	NA,T	NA,1	NA,-inf	NA,inf	NA,0.170761	0.000187281	0.000374491
3	chr16:52784740:C:A	52784740	NA,A	NA,C	NA,1	NA,inf	NA,inf	NA,0.279071	0.000187278	0.000374501
3	chr16:52866008:T:C	52866008	C,C	T,T	1,1	-inf,-inf	inf,inf	0.621705,1.03054	0.000187206	0.000374351
3	chr16:52710000:T:C	52710000	NA,C	NA,T	NA,1	NA,inf	NA,inf	NA,0.261382	0.000187202	0.000374353
3	chr16:53462902:A:G	53462902	NA,G	NA,A	NA,1	NA,inf	NA,inf	NA,0.238509	0.000187196	0.000374319
3	chr16:52945518:A:T	52945518	NA,T	NA,A	NA,1	NA,inf	NA,inf	NA,0.231418	0.000187085	0.000374092
3	chr16:52943107:A:G	52943107	NA,G	NA,A	NA,1	NA,inf	NA,inf	NA,0.230977	0.000187013	0.000373949
3	chr16:52900668:T:A	52900668	NA,A	NA,T	NA,1	NA,-inf	NA,inf	NA,0.242214	0.000186973	0.00037387
3	chr16:53386768:T:C	53386768	NA,C	NA,T	NA,1	NA,inf	NA,inf	NA,0.294519	0.000186905	0.000373738
3	chr16:53390360:A:G	53390360	NA,G	NA,A	NA,1	NA,-inf	NA,inf	NA,0.161386	0.000186866	0.000373658
3	chr16:53205093:T:G	53205093	NA,G	NA,T	NA,1	NA,inf	NA,inf	NA,0.178091	0.000186838	0.000373615
3	chr16:52810503:A:G	52810503	NA,G	NA,A	NA,1	NA,inf	NA,inf	NA,0.253011	0.00018681	0.000373565
3	chr16:53494778:T:G	53494778	NA,G	NA,T	NA,1	NA,inf	NA,inf	NA,0.231537	0.000186769	0.000373464
3	chr16:53380176:TG:T	53380176	NA,T	NA,TG	NA,1	NA,inf	NA,inf	NA,0.234193	0.000186768	0.000373489
3	chr16:52962790:AG:A	52962790	NA,A	NA,AG	NA,1	NA,inf	NA,inf	NA,0.196045	0.00018676	0.000373446
3	chr16:52947791:TA:T	52947791	NA,T	NA,TA	NA,1	NA,inf	NA,inf	NA,0.229447	0.000186757	0.000373437
3	chr16:52944585:AAG:A	52944585	NA,A	NA,AAG	NA,1	NA,inf	NA,inf	NA,0.229239	0.000186721	0.000373364
3	chr16:52744910:T:C	52744910	NA,C	NA,T	NA,1	NA,inf	NA,inf	NA,0.203429	0.000186663	0.000373251
3	chr16:53552573:G:A	53552573	NA,A	NA,G	NA,1	NA,inf	NA,inf	NA,0.221975	0.000186657	0.000373243
3	chr16:52942994:A:G	52942994	NA,G	NA,A	NA,1	NA,inf	NA,inf	NA,0.228822	0.000186647	0.000373216
3	chr16:52853772:T:C	52853772	NA,C	NA,T	NA,1	NA,-inf	NA,inf	NA,0.181526	0.000186628	0.000373187
3	chr16:53349230:G:A	53349230	A,NA	G,NA	1,NA	inf,NA	inf,NA	0.712989,NA	0.000186611	0.000373153
3	chr16:53495651:C:G	53495651	NA,G	NA,C	NA,1	NA,-inf	NA,inf	NA,0.23016	0.000186599	0.000373124
3	chr16:53215951:C:T	53215951	T,T	C,C	1,1	-inf,inf	inf,inf	0.455405,0.000798677	0.00018652	0.000372962
3	chr16:53335660:A:G	53335660	NA,G	NA,A	NA,1	NA,-inf	NA,inf	NA,0.104932	0.000186491	0.00037291
3	chr16:53421201:T:C	53421201	NA,C	NA,T	NA,1	NA,inf	NA,inf	NA,0.29768	0.000186382	0.000372694
3	chr16:53014799:T:C	53014799	NA,C	NA,T	NA,1	NA,-inf	NA,inf	NA,0.197466	0.000186331	0.000372593
3	chr16:53530127:G:A	53530127	NA,A	NA,G	NA,1	NA,-inf	NA,inf	NA,0.158694	0.00018621	0.000372348
3	chr16:52815609:G:T	52815609	NA,T	NA,G	NA,1	NA,inf	NA,inf	NA,0.242794	0.000186191	0.000372328
3	chr16:52814420:T:C	52814420	NA,C	NA,T	NA,1	NA,inf	NA,inf	NA,0.182053	0.000186157	0.000372255
3	chr16:53066659:CCATA:C	53066659	NA,C	NA,CCATA	NA,1	NA,inf	NA,inf	NA,0.333092	0.000186144	0.000372215
3	chr16:52769383:C:T	52769383	NA,T	NA,C	NA,1	NA,inf	NA,inf	NA,0.239415	0.000186034	0.000371993
3	chr16:53107950:A:G	53107950	NA,G	NA,A	NA,1	NA,-inf	NA,inf	NA,0.24817	0.000186009	0.000371944
3	chr16:53144923:T:C	53144923	NA,C	NA,T	NA,1	NA,-inf	NA,inf	NA,0.100889	0.00018599	0.000371908
3	chr16:52890555:C:T	52890555	NA,T	NA,C	NA,1	NA,-inf	NA,inf	NA,0.23596	0.000185875	0.000371674
3	chr16:53358317:G:A	53358317	NA,A	NA,G	NA,1	NA,inf	NA,inf	NA,0.203249	0.000185865	0.00037166
3	chr16:52953507:T:G	52953507	NA,G	NA,T	NA,1	NA,-inf	NA,inf	NA,0.144444	0.000185858	0.000371646
3	chr16:52967019:T:A	52967019	NA,A	NA,T	NA,1	NA,-inf	NA,inf	NA,0.169877	0.000185833	0.000371595
3	chr16:52873511:A:G	52873511	NA,G	NA,A	NA,1	NA,inf	NA,inf	NA,0.253377	0.000185782	0.000371489
3	chr16:53113461:T:C	53113461	NA,C	NA,T	NA,1	NA,inf	NA,inf	NA,0.364552	0.000185754	0.000371436
3	chr16:52622964:G:A	52622964	NA,A	NA,G	NA,1	NA,-inf	NA,inf	NA,0.22006	0.000185753	0.000371436
3	chr16:52787314:G:A	52787314	NA,A	NA,G	NA,1	NA,-inf	NA,inf	NA,0.17235	0.000185579	0.000371089
3	chr16:53059292:T:C	53059292	NA,C	NA,T	NA,1	NA,inf	NA,inf	NA,0.24018	0.000185541	0.000371009
3	chr16:53394253:G:C	53394253	NA,C	NA,G	NA,1	NA,-inf	NA,inf	NA,0.137606	0.000185528	0.000370987
3	chr16:52867576:T:C	52867576	C,C	T,T	1,1	-inf,-inf	inf,inf	0.615594,1.03066	0.000185492	0.000370923
3	chr16:53015427:G:A	53015427	NA,A	NA,G	NA,1	NA,-inf	NA,inf	NA,0.192215	0.000185456	0.000370845
3	chr16:52810958:T:C	52810958	NA,C	NA,T	NA,1	NA,inf	NA,inf	NA,0.23358	0.000185392	0.000370713
3	chr16:53365649:G:T	53365649	NA,T	NA,G	NA,1	NA,-inf	NA,inf	NA,0.160264	0.000185318	0.000370565
3	chr16:53341733:G:C	53341733	C,C	G,G	1,1	-inf,-inf	inf,inf	7.12188,0.818328	0.000185311	0.00319178
3	chr16:52726197:C:T	52726197	NA,T	NA,C	NA,1	NA,-inf	NA,inf	NA,0.185985	0.000185287	0.000370505
3	chr16:52981150:G:A	52981150	NA,A	NA,G	NA,1	NA,-inf	NA,inf	NA,0.219162	0.00018527	0.000370473
3	chr16:53449214:C:T	53449214	NA,T	NA,C	NA,1	NA,inf	NA,inf	NA,0.0973192	0.000185228	0.000370386
3	chr16:53444408:C:T	53444408	NA,T	NA,C	NA,1	NA,inf	NA,inf	NA,0.226204	0.000185228	0.000370384
3	chr16:52813347:G:C	52813347	NA,C	NA,G	NA,1	NA,inf	NA,inf	NA,0.232296	0.00018519	0.000370309
3	chr16:53452927:C:T	53452927	NA,T	NA,C	NA,1	NA,-inf	NA,inf	NA,0.244673	0.000185179	0.000370287
3	chr16:52821109:G:T	52821109	NA,T	NA,G	NA,1	NA,inf	NA,inf	NA,0.176105	0.000185177	0.000370295
3	chr16:53539534:C:A	53539534	NA,A	NA,C	NA,1	NA,-inf	NA,inf	NA,0.189178	0.000185071	0.000370071
3	chr16:53357477:T:C	53357477	NA,C	NA,T	NA,1	NA,inf	NA,inf	NA,0.238027	0.000185005	0.000369955
3	chr16:52918645:C:T	52918645	NA,T	NA,C	NA,1	NA,-inf	NA,inf	NA,0.17137	0.000184989	0.000369912
3	chr16:52758756:A:G	52758756	G,NA	A,NA	1,NA	inf,NA	inf,NA	0.598852,NA	0.000184843	0.000369616
3	chr16:52627369:A:G	52627369	NA,G	NA,A	NA,1	NA,-inf	NA,inf	NA,0.171588	0.000184839	0.000369607
3	chr16:52955880:T:C	52955880	C,C	T,T	1,1	inf,inf	inf,inf	0.689356,0.639699	0.000184792	0.000369551
3	chr16:53485043:T:C	53485043	NA,C	NA,T	NA,1	NA,inf	NA,inf	NA,0.224436	0.000184774	0.000369475
3	chr16:53184455:A:G	53184455	NA,G	NA,A	NA,1	NA,inf	NA,inf	NA,0.167136	0.000184768	0.000369474
3	chr16:53430866:C:T	53430866	NA,T	NA,C	NA,1	NA,inf	NA,inf	NA,0.18841	0.000184755	0.000369438
3	chr16:53578220:G:T	53578220	NA,T	NA,G	NA,1	NA,inf	NA,inf	NA,0.201349	0.000184745	0.000369421
3	chr16:53443213:T:G	53443213	NA,G	NA,T	NA,1	NA,inf	NA,inf	NA,0.223268	0.000184676	0.000369281
3	chr16:52650714:G:T	52650714	NA,T	NA,G	NA,1	NA,-inf	NA,inf	NA,0.186361	0.000184676	0.000369282
3	chr16:52939126:T:C	52939126	NA,C	NA,T	NA,1	NA,-inf	NA,inf	NA,0.204628	0.000184651	0.000369233
3	chr16:52939040:T:C	52939040	NA,C	NA,T	NA,1	NA,-inf	NA,inf	NA,0.204539	0.000184638	0.000369207
3	chr16:53279481:G:A	53279481	NA,A	NA,G	NA,1	NA,inf	NA,inf	NA,0.295491	0.000184631	0.000369189
3	chr16:53291270:G:T	53291270	NA,T	NA,G	NA,1	NA,inf	NA,inf	NA,0.33026	0.0001846	0.000369129
3	chr16:53172985:A:G	53172985	NA,G	NA,A	NA,1	NA,inf	NA,inf	NA,0.16533	0.000184518	0.000368976
3	chr16:53582075:A:T	53582075	NA,T	NA,A	NA,1	NA,-inf	NA,inf	NA,0.153195	0.000184478	0.000368885
3	chr16:52903773:G:C	52903773	C,C	G,G	1,1	inf,inf	inf,inf	0.861263,0.564059	0.000184362	0.0003687
3	chr16:53332538:T:A	53332538	NA,A	NA,T	NA,1	NA,inf	NA,inf	NA,0.166218	0.000184301	0.000368541
3	chr16:53576536:A:G	53576536	NA,G	NA,A	NA,1	NA,inf	NA,inf	NA,0.198524	0.000184295	0.00036852
3	chr16:53505431:A:G	53505431	NA,G	NA,A	NA,1	NA,inf	NA,inf	NA,0.187948	0.000184283	0.000368495
3	chr16:52837993:C:T	52837993	NA,T	NA,C	NA,1	NA,inf	NA,inf	NA,0.226989	0.000184149	0.000368224
3	chr16:53398315:T:C	53398315	NA,C	NA,T	NA,1	NA,-inf	NA,inf	NA,0.177202	0.000184126	0.000368181
3	chr16:53035869:G:T	53035869	NA,T	NA,G	NA,1	NA,-inf	NA,inf	NA,0.295073	0.000184119	0.000368168
3	chr16:52884096:C:T	52884096	NA,T	NA,C	NA,1	NA,inf	NA,inf	NA,0.254676	0.000184117	0.000368161
3	chr16:52823376:G:A	52823376	NA,A	NA,G	NA,1	NA,-inf	NA,inf	NA,0.154793	0.000184066	0.00036806
3	chr16:53423649:T:G	53423649	NA,G	NA,T	NA,1	NA,-inf	NA,inf	NA,0.191386	0.000184062	0.000368053
3	chr16:52716038:A:G	52716038	NA,G	NA,A	NA,1	NA,inf	NA,inf	NA,0.243539	0.000184061	0.000368071
3	chr16:52866310:G:A	52866310	NA,A	NA,G	NA,1	NA,inf	NA,inf	NA,0.24177	0.000183989	0.000367905
3	chr16:53113502:G:A	53113502	NA,A	NA,G	NA,1	NA,-inf	NA,inf	NA,0.235302	0.000183986	0.0003679
3	chr16:52865299:A:T	52865299	NA,T	NA,A	NA,1	NA,inf	NA,inf	NA,0.241209	0.000183943	0.000367813
3	chr16:52949928:G:A	52949928	NA,A	NA,G	NA,1	NA,-inf	NA,inf	NA,0.168771	0.00018387	0.000367672
3	chr16:53387796:A:G	53387796	G,NA	A,NA	1,NA	inf,NA	inf,NA	0.607495,NA	0.000183706	0.000367344
3	chr16:52885654:G:A	52885654	A,A	G,G	1,1	inf,inf	inf,inf	0.903587,0.507574	0.000183684	0.00036734
3	chr16:53223729:A:G	53223729	NA,G	NA,A	NA,1	NA,-inf	NA,inf	NA,0.117045	0.000183609	0.000367148
3	chr16:52730703:A:G	52730703	NA,G	NA,A	NA,1	NA,-inf	NA,inf	NA,0.176021	0.000183514	0.000366959
3	chr16:53277502:A:G	53277502	G,G	A,A	1,1	-inf,-inf	inf,inf	0.435462,0.00972699	0.000183501	0.000366925
3	chr16:53249756:T:C	53249756	NA,C	NA,T	NA,1	NA,inf	NA,inf	NA,0.159928	0.000183446	0.000366831
3	chr16:53414505:C:T	53414505	NA,T	NA,C	NA,1	NA,-inf	NA,inf	NA,0.187335	0.000183373	0.000366675
3	chr16:53406527:A:G	53406527	NA,G	NA,A	NA,1	NA,-inf	NA,inf	NA,0.232856	0.000183363	0.000366656
3	chr16:52680799:G:A	52680799	NA,A	NA,G	NA,1	NA,-inf	NA,inf	NA,0.168518	0.000183338	0.000366608
3	chr16:52725656:C:T	52725656	NA,T	NA,C	NA,1	NA,-inf	NA,inf	NA,0.172153	0.000183323	0.000366578
3	chr16:53455984:C:G	53455984	NA,G	NA,C	NA,1	NA,-inf	NA,inf	NA,0.187243	0.000183291	0.000366512
3	chr16:52807143:C:T	52807143	NA,T	NA,C	NA,1	NA,-inf	NA,inf	NA,0.141051	0.000183237	0.000366405
3	chr16:52814363:G:A	52814363	NA,A	NA,G	NA,1	NA,-inf	NA,inf	NA,0.140079	0.00018323	0.000366392
3	chr16:52687897:A:G	52687897	NA,G	NA,A	NA,1	NA,-inf	NA,inf	NA,0.172606	0.00018316	0.000366253
3	chr16:53493277:C:T	53493277	NA,T	NA,C	NA,1	NA,inf	NA,inf	NA,0.209282	0.000183036	0.000366002
3	chr16:52744195:C:T	52744195	NA,T	NA,C	NA,1	NA,inf	NA,inf	NA,0.20789	0.000182956	0.000365841
3	chr16:53503880:C:T	53503880	NA,T	NA,C	NA,1	NA,inf	NA,inf	NA,0.211379	0.000182914	0.000365758
3	chr16:52696147:C:T	52696147	NA,T	NA,C	NA,1	NA,-inf	NA,inf	NA,0.158337	0.000182791	0.000365514
3	chr16:52742961:CAACT:C	52742961	NA,C	NA,CAACT	NA,1	NA,inf	NA,inf	NA,0.184668	0.000182783	0.000365495
3	chr16:53291161:C:A	53291161	NA,A	NA,C	NA,1	NA,inf	NA,inf	NA,0.157263	0.000182755	0.000365449
3	chr16:52627233:T:C	52627233	NA,C	NA,T	NA,1	NA,-inf	NA,inf	NA,0.202064	0.000182718	0.000365368
3	chr16:53252427:A:G	53252427	G,NA	A,NA	1,NA	-inf,NA	inf,NA	1.49807,NA	0.000182565	0.000365089
3	chr16:53415576:CAG:C	53415576	NA,C	NA,CAG	NA,1	NA,inf	NA,inf	NA,0.0826581	0.00018255	0.000365031
3	chr16:53422905:T:A	53422905	NA,A	NA,T	NA,1	NA,-inf	NA,inf	NA,0.181471	0.00018254	0.000365011
3	chr16:52628908:T:C	52628908	NA,C	NA,T	NA,1	NA,-inf	NA,inf	NA,0.161171	0.000182524	0.000364982
3	chr16:52841596:T:G	52841596	NA,G	NA,T	NA,1	NA,-inf	NA,inf	NA,0.165573	0.000182494	0.000364924
3	chr16:53024064:A:G	53024064	G,NA	A,NA	1,NA	inf,NA	inf,NA	0.800305,NA	0.000182489	0.000364912
3	chr16:52717975:T:C	52717975	NA,C	NA,T	NA,1	NA,-inf	NA,inf	NA,0.156095	0.000182447	0.000364825
3	chr16:52956253:A:G	52956253	NA,G	NA,A	NA,1	NA,inf	NA,inf	NA,0.215591	0.000182292	0.000364513
3	chr16:52725493:T:C	52725493	NA,C	NA,T	NA,1	NA,inf	NA,inf	NA,0.244067	0.000182267	0.000364489
3	chr16:53411713:A:G	53411713	NA,G	NA,A	NA,1	NA,-inf	NA,inf	NA,0.164243	0.000182255	0.00036444
3	chr16:52827684:G:A	52827684	NA,A	NA,G	NA,1	NA,inf	NA,inf	NA,0.212956	0.000182218	0.000364365
3	chr16:53025180:G:A	53025180	NA,A	NA,G	NA,1	NA,inf	NA,inf	NA,0.0987231	0.000182124	0.000364176
3	chr16:53510161:T:C	53510161	NA,C	NA,T	NA,1	NA,-inf	NA,inf	NA,0.265644	0.000181957	0.000363847
3	chr16:53574892:A:C	53574892	NA,C	NA,A	NA,1	NA,inf	NA,inf	NA,0.183137	0.000181882	0.000363695
3	chr16:52775804:A:G	52775804	NA,G	NA,A	NA,1	NA,inf	NA,inf	NA,0.209796	0.000181868	0.000363665
3	chr16:52989410:T:C	52989410	NA,C	NA,T	NA,1	NA,-inf	NA,inf	NA,0.163545	0.000181843	0.000363619
3	chr16:52964267:G:A	52964267	NA,A	NA,G	NA,1	NA,inf	NA,inf	NA,0.163958	0.000181798	0.000363532
3	chr16:52848430:A:AAG	52848430	NA,AAG	NA,A	NA,1	NA,-inf	NA,inf	NA,0.14991	0.000181764	0.000363461
3	chr16:53509805:G:A	53509805	NA,A	NA,G	NA,1	NA,-inf	NA,inf	NA,0.264709	0.000181726	0.000363386
3	chr16:52792403:C:A	52792403	NA,A	NA,C	NA,1	NA,-inf	NA,inf	NA,0.155556	0.000181699	0.000363329
3	chr16:52868611:G:C	52868611	C,C	G,G	1,1	inf,inf	inf,inf	0.876664,0.541936	0.000181669	0.00036332
3	chr16:52815288:T:G	52815288	NA,G	NA,T	NA,1	NA,inf	NA,inf	NA,0.216434	0.000181629	0.000363203
3	chr16:53070487:T:TC	53070487	NA,TC	NA,T	NA,1	NA,inf	NA,inf	NA,0.15313	0.000181622	0.000363176
3	chr16:53004200:G:A	53004200	NA,A	NA,G	NA,1	NA,inf	NA,inf	NA,0.188488	0.000181611	0.000363154
3	chr16:53088520:C:T	53088520	NA,T	NA,C	NA,1	NA,inf	NA,inf	NA,0.314522	0.000181608	0.000363144
3	chr16:53396191:A:G	53396191	NA,G	NA,A	NA,1	NA,-inf	NA,inf	NA,0.22167	0.000181605	0.00036314
3	chr16:52695975:C:G	52695975	NA,G	NA,C	NA,1	NA,-inf	NA,inf	NA,0.132305	0.000181589	0.000363111
3	chr16:52830622:T:C	52830622	C,NA	T,NA	1,NA	inf,NA	inf,NA	0.530005,NA	0.000181582	0.000363095
3	chr16:52889530:A:G	52889530	NA,G	NA,A	NA,1	NA,-inf	NA,inf	NA,0.144326	0.00018153	0.000362991
3	chr16:52950266:C:T	52950266	NA,T	NA,C	NA,1	NA,inf	NA,inf	NA,0.197304	0.000181527	0.00036298
3	chr16:53492454:T:C	53492454	NA,C	NA,T	NA,1	NA,inf	NA,inf	NA,0.201722	0.000181486	0.000362902
3	chr16:53039573:C:T	53039573	NA,T	NA,C	NA,1	NA,-inf	NA,inf	NA,0.238252	0.000181478	0.000362886
3	chr16:52731453:T:C	52731453	NA,C	NA,T	NA,1	NA,-inf	NA,inf	NA,0.150872	0.00018147	0.000362873
3	chr16:53476794:C:T	53476794	NA,T	NA,C	NA,1	NA,-inf	NA,inf	NA,0.195832	0.000181416	0.000362762
3	chr16:52947790:T:C	52947790	NA,C	NA,T	NA,1	NA,inf	NA,inf	NA,0.195096	0.000181406	0.000362738
3	chr16:53082268:T:C	53082268	NA,C	NA,T	NA,1	NA,-inf	NA,inf	NA,0.125349	0.000181381	0.00036269
3	chr16:53618948:C:T	53618948	NA,T	NA,C	NA,1	NA,-inf	NA,inf	NA,0.165866	0.000181364	0.000362656
3	chr16:53345019:T:C	53345019	NA,C	NA,T	NA,1	NA,inf	NA,inf	NA,0.205007	0.000181178	0.000362294
3	chr16:53003447:A:G	53003447	NA,G	NA,A	NA,1	NA,inf	NA,inf	NA,0.229865	0.000181166	0.000362263
3	chr16:53026219:G:A	53026219	NA,A	NA,G	NA,1	NA,-inf	NA,inf	NA,0.152503	0.000181113	0.000362158
3	chr16:52693888:C:T	52693888	NA,T	NA,C	NA,1	NA,-inf	NA,inf	NA,0.159589	0.00018111	0.000362154
3	chr16:52804109:A:T	52804109	NA,T	NA,A	NA,1	NA,-inf	NA,inf	NA,0.128632	0.000181101	0.000362134
3	chr16:53538052:G:A	53538052	A,NA	G,NA	1,NA	inf,NA	inf,NA	0.608694,NA	0.000181095	0.000362121
3	chr16:52760924:A:T	52760924	NA,T	NA,A	NA,1	NA,inf	NA,inf	NA,0.160536	0.000181069	0.000362067
3	chr16:52988036:C:T	52988036	T,T	C,C	1,1	inf,-inf	inf,inf	0.874555,0.673514	0.000181064	0.000362117
3	chr16:53105876:T:C	53105876	NA,C	NA,T	NA,1	NA,-inf	NA,inf	NA,0.215902	0.000181049	0.000362028
3	chr16:53397696:T:A	53397696	NA,A	NA,T	NA,1	NA,-inf	NA,inf	NA,0.216796	0.000181007	0.000361944
3	chr16:52714086:G:A	52714086	NA,A	NA,G	NA,1	NA,inf	NA,inf	NA,0.221254	0.000181004	0.000361956
3	chr16:53397924:A:G	53397924	NA,G	NA,A	NA,1	NA,-inf	NA,inf	NA,0.143204	0.000180943	0.000361819
3	chr16:52679248:A:C	52679248	NA,C	NA,A	NA,1	NA,-inf	NA,inf	NA,0.1995	0.000180854	0.000361641
3	chr16:52685484:T:C	52685484	NA,C	NA,T	NA,1	NA,-inf	NA,inf	NA,0.158182	0.000180829	0.000361591
3	chr16:52961007:A:G	52961007	NA,G	NA,A	NA,1	NA,-inf	NA,inf	NA,0.171251	0.000180822	0.00036158
3	chr16:53455479:G:C	53455479	NA,C	NA,G	NA,1	NA,-inf	NA,inf	NA,0.214414	0.000180716	0.000361364
3	chr16:52682748:G:T	52682748	NA,T	NA,G	NA,1	NA,-inf	NA,inf	NA,0.155714	0.000180622	0.000361178
3	chr16:52649395:T:G	52649395	NA,G	NA,T	NA,1	NA,-inf	NA,inf	NA,0.181919	0.000180534	0.000361
3	chr16:52727145:A:G	52727145	NA,G	NA,A	NA,1	NA,-inf	NA,inf	NA,0.155933	0.000180494	0.000360921
3	chr16:52715692:C:T	52715692	NA,T	NA,C	NA,1	NA,inf	NA,inf	NA,0.204883	0.000180438	0.000360807
3	chr16:52848337:G:A	52848337	NA,A	NA,G	NA,1	NA,-inf	NA,inf	NA,0.193639	0.00018038	0.000360694
3	chr16:52684877:G:A	52684877	NA,A	NA,G	NA,1	NA,-inf	NA,inf	NA,0.143489	0.000180352	0.000360639
3	chr16:52959266:C:T	52959266	T,NA	C,NA	1,NA	inf,NA	inf,NA	0.220572,NA	0.000180347	0.000360624
3	chr16:53053284:C:T	53053284	T,T	C,C	1,1	inf,-inf	inf,inf	0.730525,0.0796695	0.000180295	0.000360511
3	chr16:53431528:G:A	53431528	NA,A	NA,G	NA,1	NA,inf	NA,inf	NA,0.193338	0.000180209	0.00036035
3	chr16:52697478:A:G	52697478	NA,G	NA,A	NA,1	NA,-inf	NA,inf	NA,0.153177	0.000180177	0.000360288
3	chr16:52687288:T:C	52687288	NA,C	NA,T	NA,1	NA,-inf	NA,inf	NA,0.153263	0.000180163	0.00036026
3	chr16:53168893:C:T	53168893	T,NA	C,NA	1,NA	-inf,NA	inf,NA	0.0994281,NA	0.000180151	0.000360232
3	chr16:53415265:T:G	53415265	NA,G	NA,T	NA,1	NA,-inf	NA,inf	NA,0.165209	0.000180141	0.000360214
3	chr16:53283549:G:A	53283549	NA,A	NA,G	NA,1	NA,-inf	NA,inf	NA,0.1116	0.000180139	0.00036021
3	chr16:53457960:C:T	53457960	NA,T	NA,C	NA,1	NA,inf	NA,inf	NA,0.191468	0.000180084	0.000360099
3	chr16:52689459:T:C	52689459	NA,C	NA,T	NA,1	NA,-inf	NA,inf	NA,0.152049	0.000180006	0.000359947
3	chr16:52803862:AG:A	52803862	NA,A	NA,AG	NA,1	NA,-inf	NA,inf	NA,0.15834	0.000179994	0.000359914
3	chr16:52962498:AC:A	52962498	NA,A	NA,AC	NA,1	NA,-inf	NA,inf	NA,0.165411	0.000179982	0.0003599
3	chr16:53486342:G:A	53486342	NA,A	NA,G	NA,1	NA,-inf	NA,inf	NA,0.209166	0.00017997	0.00035987
3	chr16:52689265:AT:A	52689265	NA,A	NA,AT	NA,1	NA,-inf	NA,inf	NA,0.151404	0.000179919	0.000359771
3	chr16:53420399:A:G	53420399	NA,G	NA,A	NA,1	NA,-inf	NA,inf	NA,0.208521	0.000179883	0.000359696
3	chr16:52763769:T:G	52763769	NA,G	NA,T	NA,1	NA,inf	NA,inf	NA,0.194068	0.000179876	0.000359681
3	chr16:53265304:A:G	53265304	NA,G	NA,A	NA,1	NA,inf	NA,inf	NA,0.13864	0.000179867	0.000359673
3	chr16:53412958:G:A	53412958	NA,A	NA,G	NA,1	NA,-inf	NA,inf	NA,0.208357	0.000179859	0.00035965
3	chr16:53237801:A:G	53237801	NA,G	NA,A	NA,1	NA,inf	NA,inf	NA,0.136076	0.000179854	0.000359649
3	chr16:53076523:C:T	53076523	NA,T	NA,C	NA,1	NA,-inf	NA,inf	NA,0.115038	0.000179832	0.000359596
3	chr16:52813977:G:A	52813977	NA,A	NA,G	NA,1	NA,inf	NA,inf	NA,0.19576	0.000179813	0.000359558
3	chr16:53463339:G:A	53463339	NA,A	NA,G	NA,1	NA,-inf	NA,inf	NA,0.208031	0.000179812	0.000359555
3	chr16:52973913:C:G	52973913	NA,G	NA,C	NA,1	NA,-inf	NA,inf	NA,0.222294	0.000179747	0.000359427
3	chr16:53446382:C:G	53446382	NA,G	NA,C	NA,1	NA,inf	NA,inf	NA,0.154666	0.000179741	0.000359413
3	chr16:52672282:G:A	52672282	NA,A	NA,G	NA,1	NA,-inf	NA,inf	NA,0.141815	0.000179738	0.000359409
3	chr16:53437166:C:T	53437166	NA,T	NA,C	NA,1	NA,inf	NA,inf	NA,0.155308	0.000179711	0.000359353
3	chr16:53113355:A:G	53113355	NA,G	NA,A	NA,1	NA,-inf	NA,inf	NA,0.207156	0.00017954	0.00035901
3	chr16:53444744:A:G	53444744	NA,G	NA,A	NA,1	NA,-inf	NA,inf	NA,0.130007	0.000179513	0.000358958
3	chr16:52636125:C:G	52636125	NA,G	NA,C	NA,1	NA,-inf	NA,inf	NA,0.17265	0.000179509	0.000358952
3	chr16:52919499:G:C	52919499	NA,C	NA,G	NA,1	NA,inf	NA,inf	NA,0.180577	0.000179468	0.000358865
3	chr16:52626623:T:C	52626623	NA,C	NA,T	NA,1	NA,inf	NA,inf	NA,0.16957	0.000179435	0.000358802
3	chr16:53026836:C:T	53026836	NA,T	NA,C	NA,1	NA,-inf	NA,inf	NA,0.217769	0.000179366	0.000358662
3	chr16:52982152:G:T	52982152	T,T	G,G	1,1	inf,inf	inf,inf	0.298027,1.2535	0.000179365	0.00035865
3	chr16:53302675:T:C	53302675	NA,C	NA,T	NA,1	NA,inf	NA,inf	NA,0.156237	0.000179345	0.000358624
3	chr16:52692607:C:T	52692607	NA,T	NA,C	NA,1	NA,-inf	NA,inf	NA,0.146924	0.000179261	0.000358455
3	chr16:52687269:C:T	52687269	NA,T	NA,C	NA,1	NA,-inf	NA,inf	NA,0.145589	0.000179081	0.000358097
3	chr16:53446296:G:A	53446296	NA,A	NA,G	NA,1	NA,inf	NA,inf	NA,0.14994	0.000179012	0.000357957
3	chr16:53416088:C:T	53416088	NA,T	NA,C	NA,1	NA,-inf	NA,inf	NA,0.177112	0.000179007	0.000357946
3	chr16:52801882:C:T	52801882	NA,T	NA,C	NA,1	NA,-inf	NA,inf	NA,0.11364	0.000178987	0.000357908
3	chr16:53496428:A:C	53496428	NA,C	NA,A	NA,1	NA,-inf	NA,inf	NA,0.178816	0.000178967	0.000357866
3	chr16:52701057:T:G	52701057	NA,G	NA,T	NA,1	NA,-inf	NA,inf	NA,0.144791	0.000178966	0.000357866
3	chr16:53495378:G:C	53495378	NA,C	NA,G	NA,1	NA,-inf	NA,inf	NA,0.183327	0.000178924	0.000357779
3	chr16:53497345:G:A	53497345	NA,A	NA,G	NA,1	NA,-inf	NA,inf	NA,0.158219	0.000178914	0.00035776
3	chr16:52846402:T:C	52846402	NA,C	NA,T	NA,1	NA,-inf	NA,inf	NA,0.182967	0.000178909	0.000357755
3	chr16:52804037:C:T	52804037	NA,T	NA,C	NA,1	NA,-inf	NA,inf	NA,0.114049	0.000178826	0.000357585
3	chr16:52770652:G:C	52770652	NA,C	NA,G	NA,1	NA,inf	NA,inf	NA,0.186261	0.000178793	0.000357518
3	chr16:52624724:A:C	52624724	NA,C	NA,A	NA,1	NA,inf	NA,inf	NA,0.145108	0.000178746	0.000357427
3	chr16:52975974:G:A	52975974	NA,A	NA,G	NA,1	NA,inf	NA,inf	NA,0.166155	0.000178618	0.000357166
3	chr16:53519285:C:G	53519285	NA,G	NA,C	NA,1	NA,-inf	NA,inf	NA,0.116782	0.000178612	0.000357156
3	chr16:53031749:G:A	53031749	NA,A	NA,G	NA,1	NA,-inf	NA,inf	NA,0.26254	0.00017861	0.000357153
3	chr16:52756616:A:G	52756616	NA,G	NA,A	NA,1	NA,-inf	NA,inf	NA,0.135947	0.000178573	0.00035708
3	chr16:53348424:G:A	53348424	NA,A	NA,G	NA,1	NA,-inf	NA,inf	NA,0.189894	0.000178542	0.000357007
3	chr16:52959042:T:C	52959042	NA,C	NA,T	NA,1	NA,inf	NA,inf	NA,0.173843	0.000178533	0.000356996
3	chr16:52918829:G:A	52918829	NA,A	NA,G	NA,1	NA,-inf	NA,inf	NA,0.128627	0.000178363	0.000356662
3	chr16:52645779:C:T	52645779	NA,T	NA,C	NA,1	NA,inf	NA,inf	NA,0.15163	0.00017833	0.000356591
3	chr16:53559959:G:A	53559959	A,A	G,G	1,1	inf,inf	inf,inf	0.356733,1.17017	0.000178312	0.000356568
3	chr16:52755787:T:C	52755787	NA,C	NA,T	NA,1	NA,inf	NA,inf	NA,0.143665	0.000178239	0.00035641
3	chr16:52691154:A:G	52691154	NA,G	NA,A	NA,1	NA,-inf	NA,inf	NA,0.139252	0.000178198	0.00035633
3	chr16:53064262:T:C	53064262	NA,C	NA,T	NA,1	NA,-inf	NA,inf	NA,0.0847671	0.000178126	0.000356186
3	chr16:53492046:T:C	53492046	NA,C	NA,T	NA,1	NA,-inf	NA,inf	NA,0.158624	0.000178012	0.000355956
3	chr16:52920886:G:A	52920886	NA,A	NA,G	NA,1	NA,inf	NA,inf	NA,0.167108	0.000177926	0.000355784
3	chr16:53326361:G:T	53326361	T,T	G,G	1,1	-inf,inf	inf,inf	0.458937,0.062444	0.000177904	0.000355734
3	chr16:53486228:G:A	53486228	NA,A	NA,G	NA,1	NA,-inf	NA,inf	NA,0.115402	0.000177833	0.000355598
3	chr16:52903405:T:C	52903405	NA,C	NA,T	NA,1	NA,-inf	NA,inf	NA,0.143917	0.000177823	0.000355579
3	chr16:52985532:A:G	52985532	NA,G	NA,A	NA,1	NA,-inf	NA,inf	NA,0.12065	0.000177811	0.000355556
3	chr16:53253208:G:A	53253208	NA,A	NA,G	NA,1	NA,inf	NA,inf	NA,0.0885254	0.000177789	0.000355519
3	chr16:53462375:A:G	53462375	NA,G	NA,A	NA,1	NA,-inf	NA,inf	NA,0.157177	0.000177736	0.000355404
3	chr16:52693096:T:C	52693096	NA,C	NA,T	NA,1	NA,-inf	NA,inf	NA,0.107509	0.000177719	0.000355373
3	chr16:53445943:G:A	53445943	NA,A	NA,G	NA,1	NA,inf	NA,inf	NA,0.139911	0.000177613	0.000355159
3	chr16:52648123:G:GTAAT	52648123	NA,GTAAT	NA,G	NA,1	NA,inf	NA,inf	NA,0.173082	0.000177608	0.000355147
3	chr16:53437374:CTA:C	53437374	NA,C	NA,CTA	NA,1	NA,-inf	NA,inf	NA,0.190493	0.000177602	0.000355136
3	chr16:53201931:T:C	53201931	NA,C	NA,T	NA,1	NA,-inf	NA,inf	NA,0.0943398	0.000177572	0.000355078
3	chr16:52916930:A:G	52916930	NA,G	NA,A	NA,1	NA,inf	NA,inf	NA,0.130423	0.000177528	0.000354988
3	chr16:52696403:C:T	52696403	NA,T	NA,C	NA,1	NA,-inf	NA,inf	NA,0.106139	0.000177525	0.000354984
3	chr16:53141635:T:C	53141635	NA,C	NA,T	NA,1	NA,inf	NA,inf	NA,0.273018	0.000177485	0.000354904
3	chr16:52794159:AG:A	52794159	NA,A	NA,AG	NA,1	NA,inf	NA,inf	NA,0.161231	0.000177469	0.000354875
3	chr16:53031734:A:G	53031734	NA,G	NA,A	NA,1	NA,-inf	NA,inf	NA,0.252574	0.000177444	0.000354821
3	chr16:53378132:C:G	53378132	NA,G	NA,C	NA,1	NA,-inf	NA,inf	NA,0.106758	0.000177433	0.000354798
3	chr16:53569087:C:T	53569087	NA,T	NA,C	NA,1	NA,-inf	NA,inf	NA,0.146253	0.0001774	0.000354734
3	chr16:53525076:C:T	53525076	NA,T	NA,C	NA,1	NA,inf	NA,inf	NA,0.144342	0.000177383	0.000354699
3	chr16:52672078:T:C	52672078	NA,C	NA,T	NA,1	NA,-inf	NA,inf	NA,0.12477	0.000177357	0.000354649
3	chr16:52672840:T:A	52672840	NA,A	NA,T	NA,1	NA,-inf	NA,inf	NA,0.124508	0.000177356	0.000354647
3	chr16:53034460:A:G	53034460	NA,G	NA,A	NA,1	NA,inf	NA,inf	NA,0.158613	0.00017732	0.000354593
3	chr16:53438213:C:G	53438213	NA,G	NA,C	NA,1	NA,inf	NA,inf	NA,0.169609	0.00017721	0.000354353
3	chr16:53143295:C:T	53143295	NA,T	NA,C	NA,1	NA,inf	NA,inf	NA,0.117631	0.000177195	0.00035433
3	chr16:53296026:C:G	53296026	G,G	C,C	1,1	-inf,inf	inf,inf	0.463304,0.192505	0.000177183	0.00035429
3	chr16:53219246:A:G	53219246	NA,G	NA,A	NA,1	NA,-inf	NA,inf	NA,0.0918479	0.000177178	0.000354291
3	chr16:52860317:G:A	52860317	A,NA	G,NA	1,NA	-inf,NA	inf,NA	0.680906,NA	0.000177177	0.000354289
3	chr16:53305771:G:T	53305771	NA,T	NA,G	NA,1	NA,inf	NA,inf	NA,0.139142	0.000177152	0.000354239
3	chr16:53289528:G:A	53289528	A,A	G,G	1,1	-inf,inf	inf,inf	0.449327,0.030361	0.000177095	0.000354117
3	chr16:52681695:T:C	52681695	NA,C	NA,T	NA,1	NA,-inf	NA,inf	NA,0.110757	0.000177064	0.000354062
3	chr16:52672038:C:T	52672038	NA,T	NA,C	NA,1	NA,-inf	NA,inf	NA,0.122236	0.000177014	0.000353964
3	chr16:52800635:G:A	52800635	NA,A	NA,G	NA,1	NA,inf	NA,inf	NA,0.174046	0.000176976	0.000353884
3	chr16:52832980:T:C	52832980	NA,C	NA,T	NA,1	NA,inf	NA,inf	NA,0.161911	0.000176944	0.000353822
3	chr16:52972239:A:G	52972239	NA,G	NA,A	NA,1	NA,-inf	NA,inf	NA,0.198682	0.000176937	0.000353808
3	chr16:53067866:G:A	53067866	NA,A	NA,G	NA,1	NA,-inf	NA,inf	NA,0.100415	0.000176911	0.000353754
3	chr16:53455404:A:T	53455404	NA,T	NA,A	NA,1	NA,-inf	NA,inf	NA,0.150581	0.0001769	0.000353733
3	chr16:52634678:G:A	52634678	A,NA	G,NA	1,NA	-inf,NA	inf,NA	0.52959,NA	0.000176877	0.000353687
3	chr16:52798187:C:T	52798187	NA,T	NA,C	NA,1	NA,-inf	NA,inf	NA,0.123682	0.000176873	0.000353681
3	chr16:52827359:A:G	52827359	NA,G	NA,A	NA,1	NA,-inf	NA,inf	NA,0.0982727	0.000176839	0.000353614
3	chr16:53362226:C:G	53362226	NA,G	NA,C	NA,1	NA,-inf	NA,inf	NA,0.118174	0.00017683	0.000353593
3	chr16:53018663:G:A	53018663	NA,A	NA,G	NA,1	NA,inf	NA,inf	NA,0.144321	0.0001768	0.000353532
3	chr16:52938586:T:G	52938586	G,NA	T,NA	1,NA	-inf,NA	inf,NA	0.568744,NA	0.000176788	0.000353511
3	chr16:52705956:T:C	52705956	NA,C	NA,T	NA,1	NA,-inf	NA,inf	NA,0.127574	0.000176748	0.000353431
3	chr16:52648824:T:C	52648824	NA,C	NA,T	NA,1	NA,inf	NA,inf	NA,0.125621	0.000176746	0.000353426
3	chr16:53521650:C:G	53521650	NA,G	NA,C	NA,1	NA,-inf	NA,inf	NA,0.150545	0.000176736	0.000353406
3	chr16:52814333:G:T	52814333	NA,T	NA,G	NA,1	NA,inf	NA,inf	NA,0.173979	0.000176722	0.000353378
3	chr16:52676554:A:G	52676554	NA,G	NA,A	NA,1	NA,-inf	NA,inf	NA,0.119079	0.00017671	0.000353355
3	chr16:53507815:C:T	53507815	NA,T	NA,C	NA,1	NA,-inf	NA,inf	NA,0.249144	0.000176673	0.000353282
3	chr16:52904069:G:T	52904069	T,T	G,G	1,1	inf,inf	inf,inf	0.848989,0.553591	0.000176643	0.000353263
3	chr16:52646915:T:C	52646915	C,NA	T,NA	1,NA	-inf,NA	inf,NA	0.573914,NA	0.000176616	0.000353166
3	chr16:52875558:T:C	52875558	NA,C	NA,T	NA,1	NA,-inf	NA,inf	NA,0.154581	0.000176599	0.000353132
3	chr16:53419127:A:G	53419127	NA,G	NA,A	NA,1	NA,-inf	NA,inf	NA,0.184598	0.000176587	0.000353108
3	chr16:53476557:A:T	53476557	NA,T	NA,A	NA,1	NA,inf	NA,inf	NA,0.131161	0.000176568	0.00035307
3	chr16:53434933:G:T	53434933	NA,T	NA,G	NA,1	NA,-inf	NA,inf	NA,0.158029	0.000176545	0.000353023
3	chr16:52817817:G:A	52817817	NA,A	NA,G	NA,1	NA,-inf	NA,inf	NA,0.095637	0.000176503	0.00035294
3	chr16:53606311:G:C	53606311	NA,C	NA,G	NA,1	NA,-inf	NA,inf	NA,0.144939	0.000176481	0.000352893
3	chr16:53018741:A:G	53018741	NA,G	NA,A	NA,1	NA,-inf	NA,inf	NA,0.122521	0.000176397	0.00035273
3	chr16:52814918:G:A	52814918	NA,A	NA,G	NA,1	NA,inf	NA,inf	NA,0.170348	0.000176369	0.000352672
3	chr16:52857583:A:G	52857583	NA,G	NA,A	NA,1	NA,inf	NA,inf	NA,0.184179	0.000176351	0.000352634
3	chr16:52879577:A:G	52879577	NA,G	NA,A	NA,1	NA,-inf	NA,inf	NA,0.0870658	0.000176312	0.000352553
3	chr16:52786618:C:T	52786618	NA,T	NA,C	NA,1	NA,inf	NA,inf	NA,0.169158	0.00017631	0.000352554
3	chr16:52972208:T:C	52972208	NA,C	NA,T	NA,1	NA,inf	NA,inf	NA,0.164587	0.000176285	0.000352503
3	chr16:53098406:G:A	53098406	A,A	G,G	1,1	inf,inf	inf,inf	2.04514,0.757709	0.000176282	0.000352526
3	chr16:53371208:C:A	53371208	NA,A	NA,C	NA,1	NA,-inf	NA,inf	NA,0.0864402	0.000176264	0.000352462
3	chr16:53446399:G:A	53446399	NA,A	NA,G	NA,1	NA,inf	NA,inf	NA,0.129028	0.000176198	0.000352331
3	chr16:52827095:C:CCTCAAAA	52827095	NA,CCTCAAAA	NA,C	NA,1	NA,inf	NA,inf	NA,0.150247	0.000176163	0.000352263
3	chr16:52654598:A:G	52654598	NA,G	NA,A	NA,1	NA,inf	NA,inf	NA,0.129672	0.000176163	0.000352258
3	chr16:52825139:C:T	52825139	NA,T	NA,C	NA,1	NA,inf	NA,inf	NA,0.150163	0.00017615	0.000352237
3	chr16:53273038:G:A	53273038	NA,A	NA,G	NA,1	NA,inf	NA,inf	NA,0.110138	0.000176134	0.000352207
3	chr16:52935974:G:A	52935974	NA,A	NA,G	NA,1	NA,-inf	NA,inf	NA,0.131468	0.000176101	0.00035214
3	chr16:52969222:A:G	52969222	NA,G	NA,A	NA,1	NA,-inf	NA,inf	NA,0.191982	0.000176101	0.000352136
3	chr16:52976461:A:G	52976461	NA,G	NA,A	NA,1	NA,-inf	NA,inf	NA,0.19183	0.000176083	0.000352102
3	chr16:53472698:C:T	53472698	NA,T	NA,C	NA,1	NA,-inf	NA,inf	NA,0.155277	0.000176073	0.000352078
3	chr16:53033938:C:T	53033938	NA,T	NA,C	NA,1	NA,-inf	NA,inf	NA,0.230199	0.000175949	0.000351833
3	chr16:53220332:T:A	53220332	NA,A	NA,T	NA,1	NA,inf	NA,inf	NA,0.129558	0.000175895	0.000351725
3	chr16:52630753:G:A	52630753	NA,A	NA,G	NA,1	NA,-inf	NA,inf	NA,0.149935	0.000175895	0.000351725
3	chr16:53163267:A:G	53163267	NA,G	NA,A	NA,1	NA,-inf	NA,inf	NA,0.119026	0.000175887	0.000351689
3	chr16:52855234:G:A	52855234	NA,A	NA,G	NA,1	NA,-inf	NA,inf	NA,0.119101	0.000175864	0.000351662
3	chr16:52628390:G:A	52628390	NA,A	NA,G	NA,1	NA,-inf	NA,inf	NA,0.112781	0.000175827	0.00035159
3	chr16:52882726:C:T	52882726	NA,T	NA,C	NA,1	NA,inf	NA,inf	NA,0.172422	0.000175817	0.000351567
3	chr16:52661201:A:G	52661201	NA,G	NA,A	NA,1	NA,-inf	NA,inf	NA,0.147384	0.000175817	0.000351566
3	chr16:53503597:C:G	53503597	NA,G	NA,C	NA,1	NA,inf	NA,inf	NA,0.173309	0.000175785	0.000351503
3	chr16:52955897:TTTTG:T	52955897	T,T	TTTTG,TTTTG	1,1	inf,inf	inf,inf	0.661258,0.647292	0.00017578	0.000351531
3	chr16:52974045:T:C	52974045	C,C	T,T	1,1	inf,inf	inf,inf	0.688786,1.19154	0.00017576	0.000351518
3	chr16:53302534:T:A	53302534	A,A	T,T	1,1	-inf,inf	inf,inf	0.446129,0.030314	0.000175759	0.000351445
3	chr16:52812553:G:A	52812553	NA,A	NA,G	NA,1	NA,-inf	NA,inf	NA,0.08987	0.000175722	0.000351379
3	chr16:52638158:G:A	52638158	NA,A	NA,G	NA,1	NA,inf	NA,inf	NA,0.147611	0.000175708	0.000351352
3	chr16:53085046:G:C	53085046	NA,C	NA,G	NA,1	NA,inf	NA,inf	NA,0.195783	0.000175689	0.000351311
3	chr16:52827247:A:G	52827247	NA,G	NA,A	NA,1	NA,-inf	NA,inf	NA,0.0891633	0.000175635	0.000351206
3	chr16:52701781:T:G	52701781	NA,G	NA,T	NA,1	NA,-inf	NA,inf	NA,0.144112	0.000175629	0.000351195
3	chr16:53067688:A:G	53067688	NA,G	NA,A	NA,1	NA,inf	NA,inf	NA,0.259136	0.000175615	0.000351162
3	chr16:53147107:A:G	53147107	NA,G	NA,A	NA,1	NA,-inf	NA,inf	NA,0.0788928	0.000175613	0.000351162
3	chr16:52678010:G:A	52678010	NA,A	NA,G	NA,1	NA,-inf	NA,inf	NA,0.110444	0.000175593	0.000351122
3	chr16:52732340:G:A	52732340	A,A	G,G	1,1	inf,-inf	inf,inf	1.11612,0.527622	0.00017559	0.000351123
3	chr16:53579735:A:G	53579735	NA,G	NA,A	NA,1	NA,-inf	NA,inf	NA,0.0988078	0.000175582	0.000351096
3	chr16:52863982:T:C	52863982	C,C	T,T	1,1	-inf,-inf	inf,inf	0.604028,1.00717	0.000175554	0.000351051
3	chr16:52938441:T:C	52938441	NA,C	NA,T	NA,1	NA,-inf	NA,inf	NA,0.128298	0.000175551	0.000351039
3	chr16:52712988:T:C	52712988	NA,C	NA,T	NA,1	NA,inf	NA,inf	NA,0.165582	0.000175409	0.000350753
3	chr16:52660766:G:A	52660766	NA,A	NA,G	NA,1	NA,inf	NA,inf	NA,0.159323	0.000175387	0.00035071
3	chr16:53115078:C:T	53115078	NA,T	NA,C	NA,1	NA,inf	NA,inf	NA,0.271674	0.00017536	0.000350653
3	chr16:52859027:A:G	52859027	G,G	A,A	1,1	-inf,-inf	inf,inf	0.586193,1.02242	0.000175357	0.000350659
3	chr16:53379840:T:A	53379840	NA,A	NA,T	NA,1	NA,inf	NA,inf	NA,0.157831	0.000175356	0.000350646
3	chr16:53436616:T:C	53436616	NA,C	NA,T	NA,1	NA,inf	NA,inf	NA,0.153978	0.000175322	0.000350578
3	chr16:52981314:T:A	52981314	NA,A	NA,T	NA,1	NA,-inf	NA,inf	NA,0.165754	0.000175308	0.000350552
3	chr16:52782101:A:G	52782101	NA,G	NA,A	NA,1	NA,-inf	NA,inf	NA,0.133938	0.000175308	0.000350545
3	chr16:53033689:A:C	53033689	NA,C	NA,A	NA,1	NA,inf	NA,inf	NA,0.0602574	0.000175201	0.000350336
3	chr16:53108676:A:G	53108676	NA,G	NA,A	NA,1	NA,-inf	NA,inf	NA,0.169918	0.000175191	0.000350315
3	chr16:52975456:T:C	52975456	NA,C	NA,T	NA,1	NA,-inf	NA,inf	NA,0.10509	0.000175186	0.000350306
3	chr16:52662376:C:T	52662376	T,T	C,C	1,1	-inf,-inf	inf,inf	0.479663,1.03002	0.000175177	0.000350306
3	chr16:52976427:A:C	52976427	NA,C	NA,A	NA,1	NA,-inf	NA,inf	NA,0.165791	0.000175171	0.000350278
3	chr16:53586216:G:A	53586216	NA,A	NA,G	NA,1	NA,-inf	NA,inf	NA,0.114428	0.000175101	0.000350137
3	chr16:53425294:C:T	53425294	NA,T	NA,C	NA,1	NA,-inf	NA,inf	NA,0.135425	0.000175075	0.000350085
3	chr16:53554356:T:C	53554356	NA,C	NA,T	NA,1	NA,-inf	NA,inf	NA,0.165459	0.000174985	0.000349906
3	chr16:53295350:T:C	53295350	NA,C	NA,T	NA,1	NA,-inf	NA,inf	NA,0.0167239	0.000174945	0.000349825
3	chr16:53424727:C:A	53424727	NA,A	NA,C	NA,1	NA,inf	NA,inf	NA,0.118386	0.000174941	0.000349818
3	chr16:53200318:C:A	53200318	NA,A	NA,C	NA,1	NA,-inf	NA,inf	NA,0.0171376	0.000174924	0.000349783
3	chr16:53213028:T:C	53213028	NA,C	NA,T	NA,1	NA,inf	NA,inf	NA,0.100207	0.000174891	0.000349723
3	chr16:52955412:A:G	52955412	NA,G	NA,A	NA,1	NA,inf	NA,inf	NA,0.137345	0.000174841	0.000349617
3	chr16:53210899:T:C	53210899	NA,C	NA,T	NA,1	NA,inf	NA,inf	NA,0.119577	0.000174725	0.000349386
3	chr16:52674825:C:T	52674825	NA,T	NA,C	NA,1	NA,-inf	NA,inf	NA,0.10247	0.000174657	0.000349251
3	chr16:52865693:GTTC:G	52865693	G,G	GTTC,GTTC	1,1	inf,inf	inf,inf	0.911532,0.476206	0.000174642	0.000349265
3	chr16:53191469:T:G	53191469	NA,G	NA,T	NA,1	NA,-inf	NA,inf	NA,0.152647	0.000174595	0.000349127
3	chr16:52811603:A:G	52811603	NA,G	NA,A	NA,1	NA,-inf	NA,inf	NA,0.100741	0.000174583	0.000349103
3	chr16:53266153:G:C	53266153	C,NA	G,NA	1,NA	-inf,NA	inf,NA	1.44938,NA	0.000174582	0.000349126
3	chr16:53088401:C:G	53088401	NA,G	NA,C	NA,1	NA,inf	NA,inf	NA,0.247223	0.000174484	0.000348902
3	chr16:52830625:A:T	52830625	NA,T	NA,A	NA,1	NA,-inf	NA,inf	NA,0.0882696	0.000174482	0.000348899
3	chr16:53585520:T:A	53585520	NA,A	NA,T	NA,1	NA,-inf	NA,inf	NA,0.115531	0.000174425	0.000348785
3	chr16:53233586:T:C	53233586	NA,C	NA,T	NA,1	NA,-inf	NA,inf	NA,0.0363866	0.000174423	0.000348781
3	chr16:52757720:C:T	52757720	NA,T	NA,C	NA,1	NA,inf	NA,inf	NA,0.1434	0.000174422	0.000348777
3	chr16:52982926:T:C	52982926	NA,C	NA,T	NA,1	NA,-inf	NA,inf	NA,0.0937202	0.000174399	0.000348729
3	chr16:52628801:A:G	52628801	NA,G	NA,A	NA,1	NA,-inf	NA,inf	NA,0.101241	0.000174363	0.000348662
3	chr16:52969301:TGA:T	52969301	NA,T	NA,TGA	NA,1	NA,-inf	NA,inf	NA,0.110535	0.000174338	0.000348613
3	chr16:52992846:C:T	52992846	T,NA	C,NA	1,NA	inf,NA	inf,NA	0.532155,NA	0.00017432	0.000348575
3	chr16:52993193:A:G	52993193	NA,G	NA,A	NA,1	NA,-inf	NA,inf	NA,0.119865	0.000174301	0.000348538
3	chr16:53434843:C:T	53434843	T,NA	C,NA	1,NA	inf,NA	inf,NA	0.207811,NA	0.000174299	0.000348533
3	chr16:53250395:G:A	53250395	A,NA	G,NA	1,NA	-inf,NA	inf,NA	1.36179,NA	0.000174296	0.000348551
3	chr16:52674104:G:C	52674104	NA,C	NA,G	NA,1	NA,-inf	NA,inf	NA,0.100104	0.000174292	0.00034852
3	chr16:53435292:G:C	53435292	NA,C	NA,G	NA,1	NA,-inf	NA,inf	NA,0.115908	0.000174272	0.00034848
3	chr16:53149653:A:G	53149653	NA,G	NA,A	NA,1	NA,inf	NA,inf	NA,0.115607	0.000174253	0.000348441
3	chr16:53524182:C:A	53524182	NA,A	NA,C	NA,1	NA,inf	NA,inf	NA,0.0900386	0.000174223	0.00034838
3	chr16:53361238:G:A	53361238	NA,A	NA,G	NA,1	NA,inf	NA,inf	NA,0.129392	0.000174218	0.000348372
3	chr16:53032872:A:C	53032872	NA,C	NA,A	NA,1	NA,inf	NA,inf	NA,0.171492	0.000174211	0.000348357
3	chr16:52798321:T:G	52798321	NA,G	NA,T	NA,1	NA,inf	NA,inf	NA,0.149956	0.00017416	0.000348254
3	chr16:53423857:T:G	53423857	NA,G	NA,T	NA,1	NA,inf	NA,inf	NA,0.110851	0.000174048	0.000348031
3	chr16:53088394:T:C	53088394	NA,C	NA,T	NA,1	NA,inf	NA,inf	NA,0.242028	0.00017396	0.000347855
3	chr16:52899698:C:A	52899698	A,A	C,C	1,1	inf,inf	inf,inf	0.833271,0.558356	0.000173935	0.000347849
3	chr16:53095060:T:C	53095060	NA,C	NA,T	NA,1	NA,inf	NA,inf	NA,0.124326	0.000173932	0.000347805
3	chr16:53054945:C:A	53054945	NA,A	NA,C	NA,1	NA,inf	NA,inf	NA,0.20201	0.000173922	0.000347779
3	chr16:53445619:C:T	53445619	NA,T	NA,C	NA,1	NA,inf	NA,inf	NA,0.110233	0.000173915	0.000347765
3	chr16:53546487:T:A	53546487	NA,A	NA,T	NA,1	NA,inf	NA,inf	NA,0.136351	0.000173897	0.000347728
3	chr16:53620618:T:C	53620618	NA,C	NA,T	NA,1	NA,-inf	NA,inf	NA,0.0964843	0.000173886	0.000347707
3	chr16:53484293:T:C	53484293	C,NA	T,NA	1,NA	-inf,NA	inf,NA	0.406973,NA	0.000173883	0.000347701
3	chr16:52722407:T:A	52722407	NA,A	NA,T	NA,1	NA,-inf	NA,inf	NA,0.0994777	0.000173805	0.000347546
3	chr16:52903499:TA:T	52903499	T,T	TA,TA	1,1	inf,inf	inf,inf	0.8394,0.554509	0.000173793	0.000347565
3	chr16:53145870:G:T	53145870	NA,T	NA,G	NA,1	NA,-inf	NA,inf	NA,0.143574	0.000173754	0.000347446
3	chr16:53444635:G:GTCAGGAGT	53444635	NA,GTCAGGAGT	NA,G	NA,1	NA,-inf	NA,inf	NA,0.0549331	0.000173708	0.000347352
3	chr16:52976846:C:G	52976846	NA,G	NA,C	NA,1	NA,-inf	NA,inf	NA,0.16806	0.000173664	0.000347264
3	chr16:53563363:G:A	53563363	NA,A	NA,G	NA,1	NA,-inf	NA,inf	NA,0.108305	0.000173654	0.000347241
3	chr16:52972279:T:G	52972279	NA,G	NA,T	NA,1	NA,-inf	NA,inf	NA,0.167849	0.000173644	0.000347224
3	chr16:52971403:T:C	52971403	NA,C	NA,T	NA,1	NA,-inf	NA,inf	NA,0.167827	0.000173641	0.000347219
3	chr16:52632262:G:A	52632262	NA,A	NA,G	NA,1	NA,-inf	NA,inf	NA,0.1309	0.000173638	0.000347213
3	chr16:53149307:T:C	53149307	NA,C	NA,T	NA,1	NA,-inf	NA,inf	NA,0.141873	0.000173601	0.00034714
3	chr16:53161883:C:G	53161883	NA,G	NA,C	NA,1	NA,inf	NA,inf	NA,0.0896778	0.000173591	0.000347124
3	chr16:53615276:A:G	53615276	G,G	A,A	1,1	inf,-inf	inf,inf	0.0675616,1.36687	0.000173585	0.000347113
3	chr16:52972073:C:T	52972073	T,NA	C,NA	1,NA	inf,NA	inf,NA	0.352925,NA	0.000173572	0.000347082
3	chr16:52788650:C:T	52788650	NA,T	NA,C	NA,1	NA,-inf	NA,inf	NA,0.0766246	0.000173435	0.000346808
3	chr16:52764163:G:A	52764163	NA,A	NA,G	NA,1	NA,-inf	NA,inf	NA,0.0634222	0.000173435	0.000346808
3	chr16:52804953:C:T	52804953	NA,T	NA,C	NA,1	NA,-inf	NA,inf	NA,0.0905718	0.000173433	0.000346804
3	chr16:53477036:C:T	53477036	NA,T	NA,C	NA,1	NA,inf	NA,inf	NA,0.164947	0.000173338	0.00034661
3	chr16:52683627:T:A	52683627	NA,A	NA,T	NA,1	NA,-inf	NA,inf	NA,0.0972088	0.000173308	0.000346553
3	chr16:53368076:G:T	53368076	NA,T	NA,G	NA,1	NA,-inf	NA,inf	NA,0.0637744	0.00017329	0.000346517
3	chr16:52994346:T:C	52994346	C,NA	T,NA	1,NA	inf,NA	inf,NA	0.262826,NA	0.000173187	0.000346309
3	chr16:53550753:T:C	53550753	NA,C	NA,T	NA,1	NA,inf	NA,inf	NA,0.128399	0.00017316	0.000346255
3	chr16:52778237:G:A	52778237	NA,A	NA,G	NA,1	NA,inf	NA,inf	NA,0.137765	0.000173158	0.00034625
3	chr16:52746510:G:A	52746510	NA,A	NA,G	NA,1	NA,-inf	NA,inf	NA,0.0886025	0.00017315	0.000346235
3	chr16:53053996:G:A	53053996	A,A	G,G	1,1	inf,inf	inf,inf	1.42396,0.776909	0.000173141	0.000346205
3	chr16:53021205:T:C	53021205	NA,C	NA,T	NA,1	NA,inf	NA,inf	NA,0.107853	0.0001731	0.000346134
3	chr16:53088391:C:T	53088391	NA,T	NA,C	NA,1	NA,inf	NA,inf	NA,0.230636	0.000172962	0.000345859
3	chr16:53050338:C:T	53050338	T,T	C,C	1,1	inf,inf	inf,inf	1.45971,0.743298	0.000172918	0.00034576
3	chr16:52752376:A:G	52752376	NA,G	NA,A	NA,1	NA,-inf	NA,inf	NA,0.106381	0.000172898	0.000345733
3	chr16:53184169:C:T	53184169	NA,T	NA,C	NA,1	NA,inf	NA,inf	NA,0.187801	0.000172888	0.000345711
3	chr16:53390329:C:A	53390329	NA,A	NA,C	NA,1	NA,inf	NA,inf	NA,0.0607978	0.00017269	0.000345317
3	chr16:53393029:C:T	53393029	NA,T	NA,C	NA,1	NA,inf	NA,inf	NA,0.0607978	0.00017269	0.000345317
3	chr16:52640570:A:G	52640570	NA,G	NA,A	NA,1	NA,inf	NA,inf	NA,0.130391	0.000172683	0.000345301
3	chr16:52710852:C:T	52710852	NA,T	NA,C	NA,1	NA,-inf	NA,inf	NA,0.0838485	0.000172664	0.000345264
3	chr16:53392974:G:A	53392974	NA,A	NA,G	NA,1	NA,inf	NA,inf	NA,0.060463	0.000172652	0.000345242
3	chr16:53127591:A:G	53127591	G,NA	A,NA	1,NA	inf,NA	inf,NA	0.704389,NA	0.00017264	0.000345218
3	chr16:52847174:C:T	52847174	NA,T	NA,C	NA,1	NA,inf	NA,inf	NA,0.148667	0.000172635	0.000345203
3	chr16:52824628:G:A	52824628	NA,A	NA,G	NA,1	NA,-inf	NA,inf	NA,0.0651013	0.000172635	0.000345206
3	chr16:52887181:T:C	52887181	NA,C	NA,T	NA,1	NA,inf	NA,inf	NA,0.148444	0.000172618	0.000345169
3	chr16:53319119:A:G	53319119	NA,G	NA,A	NA,1	NA,inf	NA,inf	NA,0.161045	0.000172579	0.000345094
3	chr16:52641299:C:G	52641299	NA,G	NA,C	NA,1	NA,inf	NA,inf	NA,0.129213	0.000172571	0.000345077
3	chr16:52770224:T:C	52770224	NA,C	NA,T	NA,1	NA,inf	NA,inf	NA,0.0875788	0.000172497	0.00034493
3	chr16:53398545:A:T	53398545	NA,T	NA,A	NA,1	NA,-inf	NA,inf	NA,0.108638	0.000172439	0.000344814
3	chr16:53227039:C:A	53227039	NA,A	NA,C	NA,1	NA,-inf	NA,inf	NA,0.737759	0.000172435	0.00034481
3	chr16:52779748:A:G	52779748	NA,G	NA,A	NA,1	NA,inf	NA,inf	NA,0.129919	0.000172358	0.000344651
3	chr16:52776578:G:A	52776578	NA,A	NA,G	NA,1	NA,inf	NA,inf	NA,0.051434	0.000172303	0.00034454
3	chr16:53014137:G:A	53014137	NA,A	NA,G	NA,1	NA,inf	NA,inf	NA,0.155302	0.000172243	0.000344423
3	chr16:52941691:T:G	52941691	G,G	T,T	1,1	inf,inf	inf,inf	0.840641,0.373863	0.000172236	0.00034443
3	chr16:53534269:T:C	53534269	NA,C	NA,T	NA,1	NA,-inf	NA,inf	NA,0.11358	0.000172218	0.000344372
3	chr16:52664055:CCT:C	52664055	NA,C	NA,CCT	NA,1	NA,inf	NA,inf	NA,0.129599	0.000172217	0.000344372
3	chr16:52985143:C:T	52985143	NA,T	NA,C	NA,1	NA,inf	NA,inf	NA,0.0956898	0.000172204	0.000344344
3	chr16:53030925:GC:G	53030925	NA,G	NA,GC	NA,1	NA,inf	NA,inf	NA,0.104758	0.000172195	0.000344326
3	chr16:52887904:T:G	52887904	NA,G	NA,T	NA,1	NA,inf	NA,inf	NA,0.103046	0.000172191	0.000344317
3	chr16:53314335:A:G	53314335	NA,G	NA,A	NA,1	NA,inf	NA,inf	NA,0.00426789	0.000172166	0.000344268
3	chr16:53037601:AC:A	53037601	NA,A	NA,AC	NA,1	NA,inf	NA,inf	NA,0.113206	0.000172137	0.00034421
3	chr16:52810871:G:C	52810871	NA,C	NA,G	NA,1	NA,-inf	NA,inf	NA,0.0797003	0.000172078	0.000344093
3	chr16:53325672:A:G	53325672	NA,G	NA,A	NA,1	NA,inf	NA,inf	NA,0.0858332	0.000172076	0.000344092
3	chr16:53115655:G:A	53115655	A,NA	G,NA	1,NA	inf,NA	inf,NA	0.702577,NA	0.000172064	0.000344066
3	chr16:52835480:G:C	52835480	NA,C	NA,G	NA,1	NA,-inf	NA,inf	NA,0.0849174	0.000172021	0.000343982
3	chr16:53414783:AAAAG:A	53414783	NA,A	NA,AAAAG	NA,1	NA,-inf	NA,inf	NA,0.0884513	0.000172015	0.000343965
3	chr16:52636846:G:A	52636846	NA,A	NA,G	NA,1	NA,-inf	NA,inf	NA,0.0782779	0.000171986	0.000343911
```
